## Supplementary File S2 for "Epidemiological and genomic investigation of chikungunya virus in Rio de Janeiro state, Brazil, between 2015 and 2018": CHIKV_ECSA_2015-2018_DTA.xml (part 2 of 2)

```
			ATGGATCCTGTGTACGTGGACATAGACGCTGACAGCGCCTTTTTGAAGGCCCTGCAACGTGCGTACCCCATGTTTGAGGTGGAACCAAGGCAGGTCACACCGAATGACCATGCTAATGCTAGAGCGTTCTCGCATCTAGCTATAAAACTAATAGAGCAGGAAATTGATCCCGACTCAACCATCCTGGACATCGGCAGTGCACCAGCAAGGAGGATGATGTCGGACAGGAAGTACCACTGCGTCTGCCCGATGCGCAGCGCAGAAGATCCCGAGAGACTCGCCAATTATGCGAGAAAGCTAGCATCTGCTGCAGGAAAAGTCCTGGACAGAAACATCTCTGGAAAGATCGGGGACTTACAAGCAGTAATGGCCGTGCCAGACACGGAGACGCCAACATTCTGCTTGCACACAGATGTCTCATGTAGACAGAGAGCAGACGTCGCGATATACCAAGACGTCTATGCTGTACACGCACCCACGTCGCTATACCACCAGGCGATTAAAGGGGTCCGAGTGGCGTACTGGGTAGGGTTCGACACAACCCCGTTCATGTACAATGCCATGGCGGGTGCCTACCCCTCATATTCGACAAACTGGGCAGACGAGCAGGTACTGAAGGCTAAGAACATAGGATTATGTTCAACAGACCTGACGGAAGGTAGACGAGGTAAATTGTCTATTATGAGAGGGAAGAAGCTAAAACCGTGTGACCGTGTGCTGTTCTCAGTAGGGTCAACGCTCTACCCGGAAAGCCGCAAGCTACTTAAGAGCTGGCACTTACCATCGGTGTTCCATCTAAAGGGCAAACTCAGCTTCACATGCCGCTGTGACACAGTGGTTTCGTGCGAGGGCTACGTCGTTAAGAGAATAACGATGAGCCCAGGCCTTTATGGAAAAACCACAGGGTATGCGGTAACCCACCACGCAGACGGATTCTTGATGTGCAAGACTACCGACACGGTTGACGGCGAAAGAGTGTCATTCTCGGTGTGCACATACGTGCCGGCGACCATTTGTGATCAAATGACCGGCATCCTTGCTACAGAAGTCACGCCGGAGGATGCACAGAAGCTGTTGGTGGGGCTGAACCAGAGAATAGTGGTTAACGGCAGAACGCAACGGAATACGAACACCATGAAAAACTATCTGCTTCCCGTGGTCGCCCAAGCCTTCAGTAAGTGGGCAAAGGAGTGCCGGAAAGACATGGAAGATGAAAAACTCCTGGGGGTCAGAGAAAGAACACTGACCTGCTGCTGTCTATGGGCATTCAAGAAGCAGAAAACACACACGGTCTACAAGAGGCCTGATACCCAGTCAATTCAGAAGGTTCAGGCCGAGTTTGACAGCTTTGTGGTACCGAGCCTGTGGTCGTCCGGGTTGTCAATCCCCTTGAGGACTAGAATCAAATGGTTGTTAAGCAAGGTGCCAAAAACCGACCTGATCCCATATAGCGGGGACGCCCAAGAAGCCCGGGACGCAGAAAAAGAAGCAGAGGAAGAACGAGAAGCAGAACTGACTCGTGAAGCCCTACCACCTCTACAGGCAGCACAGGAAGATGTTCAGGTCGAAATCGACGTGGAACAGCTTGAGGACAGAGCGGGTGCAGGAATAATAGAGACTCCTAGAGGAGCTATCAAAGTTACTGCCCAACCAACAGACCACGTCGTGGGAGAGTACCTGGTAATTTCCCCGCAGACCGTACTACGGAGCCAGAAGCTCAGCCTAATTCACGCTTTGGCGGAGCAAGTGAAGACGTGCACGCACAGCGGACGAGCAGGGAGGTACGCGGTCGAAGCGTACGACGGCCGAGTCCTAGTGCCCTCAGGCTATGCAATCTCGCCTGAAGACTTCCAGAGTCTAAGCGAAAGCGCAACGATGGTGTATAACGAAAGAGAGTTCGTAAACAGAAAGCTACACCACATTGCGATGCACGGACCAGCCCTGAACACCGACGAAGAGTCGTATGAGCTGGTGAGGGCAGAGAGGACAGAACACGAGTACGTCTACGATGTGGACCAGAGAAGATGCTGTAAGAAGGAAGAAGCTGCAGGACTGGTACTGGTGGGCGACTTGACTAATCCGCCCTACCACGAATTCGCATATGAAGGGCTAAAAATCCGCCCTGCCTGCCCATACAAAATTGCAGTCATAGGAGTCTTCGGAGTACCAGGATCTGGCAAGTCAGCTATTATCAAGAACCTAGTTACCAGGCAAGACCTGGTGACTAGCGGAAAGAAAGAAAACTGCCAAGAAATCACCACCGACGTGATGAGACAGAGAGGTCTAGAGATATCTGCACGTACGGTTGACTCGCTGCTCTTGAATGGATGCAACAGGCCAGTCGACGTGTTGTACGTAGACGAGGCGTTTGCGTGCCACTCTGGAACGTTACTTGCTTTGATCGCCTTGGTTAGACCAAGGCAGAAAGTTGTACTCTGTGGTGACCCGAAGCAGTGCGGCTTCTTCAATATGATGCAGATGAAAGTCAACTATAATCACAACATCTGCACCCAAGTGTACCACAAAAGTATCTCCAGGCGGTGTACACTGCCTGTGACCGCCATTGTGTCATCGTTGCATTACGAAGGCAAAATGCGCACTACGAATGAGTACAACAAGCCGATTGTAGTGGACACTACAGGCTCAACAAAACCTGACGCTGGAGATCTCGTGTTAACGTGCTTCAGAGGGTGGGTTAAACAACTGCAAATTGACTATCGTGGATACGAGGTCATGACAGCAGCCGCATCCCAAGGGTTAACCAGAAAAGGAGTTTATGCAGTTAGGCAAAAAGTTAATGAAAACCCGCTCTATGCATCAACGTCAGAGCACGTCAACGTACTCCTAACACGTACGGAAGGTAAACTGGTATGGAAGACACTTTCCGGTGACCCGTGGATAAAGACGCTGCAGAACCCACCGAAAGGAAACTTCAAAGCAACTATCAAGGAGTGGGAGGTGGAGCATGCATCAATAATGGCGGGCATCTGCAGTCACCAAATGACCTTTGATACATTCCAAAACAAAGCCAATGTTTGTTGGGCTAAGAGCTTGGTCCCTATCCTCGAAACAGCGGGGATAAAACTAAATGATAGGCAGTGGTCCCAGATAATTCAAGCCTTCAAAGAAGATAAAGCATACTCACCTGAAGTAGCCCTGAATGAAATATGCACGCGCATGTATGGGGTGGATTTAGACAGTGGGCTATTTTCTAAACCATTGGTGTCTGTGTATTACGCGGATAACCACTGGGATAATAGGCCTGGAGGGAAGATGTTCGGATTCAACCCCGAGGCAGCATCCATTCTAGAAAGAAAGTATCCATTCACAAAAGGGAAGTGGAACATCAACAAGCAGATCTGCGTGACCACCAGGAGGATAGAAGACTTTAACCCTACCACCAATATTATACCGGCCAATAGGAGACTACCACACTCATTAGTGGCCGAACACCGCCCAGTAAAAGGGGAAAGAATGGAATGGCTGGTTAATAAGATAAACGGCCACCACGTGCTCCTGGTCAGTGGCTATAATCTTGTACTGCCTACTAAGAGAGTCACTTGGGTAGCGCCACTAGGTGTCCGCGGAGCGGACTACACATACAACCTAGAGTTGGGTCTGCCAGCAACGCTTGGCAGGTATGACCTAGTGGTCATAAACATCCACACACCTTTTCGCATACACCATTACCAACAGTGCGTAGACCACGCAATGAAACTGCAAATGCTCGGGGGTGACTCATTGAGACTGCTCAAACCGGGTGGCTCTCTATTGATCAGAGCATATGGTTACGCAGATAGAACCAGTGAACGAGTCATCTGCGTGTTGGGACGCAAGTTCAGATCGTCTAGAGCGTTGAAACCACCATGTGTCACTAGCAACACTGAGATGTTTTTCCTATTCAGCAACTTTGACAATGGCAGAAGGAATTTCACAACTCATGTCATGAATAATCAACTGAATGCAGCCTTTGTAGGACAGGCCACCCGAGCAGGATGTGCACCGTCGTACCGGGTAAAACGCATGGACATCGCGAAGAACGATGAAGAGTGCGTAGTTAACGCCGCTAACCCTCGCGGGTTACCGGGTGACGGTGTTTGCAAGGCAGTATACAAAAAATGGCCGGAGTCCTTTAAGAATAGTGCAACACCAGTGGGAACCGCAAAAACAGTCATGTGCGGTACGTATCCAGTAATCCACGCCGTTGGACCGAATTTCTCTAATTATTTGGAATCTGAAGGGGACCGGGAATTGGCAGCTGCCTATCGAGAAGTCGCAAAGGAAGTAACTAGACTGGGAGTAAATAGTGTAGCTATACCTCTCCTCTCCACAGGTGTATACTCAGGAGGGAAAGATAGGCTGACCCAGTCACTGAACCACCTCTTCACAGCCATGGACTCGACGGATGCAGACGTGGTCATCTACTGTCGCGACAAAGAATGGGAGAAGAAAATATCCGAGGCCATACAGATGCGGACTCAAGTGGAGTTGCTGGATGAGCACATCTCCATAGACTGCGATATTGTTCGCGTGCACCCTGACAGCAGCTTGGCAGGCAGAAAAGGATACAGCACCACGGAAGGCGCACTGTACTCATATCTAGAAGGGACTCGTTTTCACCAGACGGCAGTGGACATGGCAGAGATATATACTATGTGGCCAAAGCAAACAGAGGCCAACGAGCAAGTCTGCCTATATGCCCTGGGGGAAAGTATTGAATCGATCAGGCAGAAATGCCCGGTGGATGATGCAGATGCATCGTCTCCTCCAAAAACTGTCCCGTGCCTTTGCCGTTACGCCATGACTCCGGAACGCGTCACCCGACTTCGCATGAACCACGTCACAAGTATAATTGTGTGTTCCTCGTTTCCCCTTCCAAAGTACAAAATAGAAGGAGTGCAAAAAGTCAAATGCTCTAAGGTAATGCTATTTGACCACAACGTGCCATCACGCGTAAGTCCAAGGGAATATAGATCTTCCCCGGAGGCTGCACAGGAAGCGAGTACAACCACGTCACTGACGCATAGCCAATTCGACCTAAGCGTTGACGGCGAGATACTACCCGTCCCGTCAGATCTGGATGCTGACGCCCCAGCCCTAGAACCAGCTCTAGACGACAGGGCGACACACACGTTGCCATCCACAACCGGAAACCTTGCGGCCGTGTCTGACTGGGTAATGAGCACCGTACCTGTCGCGCCGCCCAGAAGAAGGCGAGGGAGAAACCTGACTGTGACATGCGACGAGAGAGAAGGGAACATAACACCCATGGCTAGCGTCCGATTCTTTAGGGCAGAGCTGCGTCCGGTCGTACAAGAAACAGCGGAGACGCGTGACACAGCAATGTCTCTTCAGGCACCGCCGAGTACCGCCACGGAACTGAATCATCCGCCGATCTCCTTCGGAGCACCAAGCGAGACGTTCCCCATTACATTTGGGGACTTCAACGAAGGAGAAATCGAAAGCTTGTCTTCTGAGCTGCTAACTTTCGGAGACTTCCTACCCGGAGAAGTGGATGACTTGACAGATAGCGACTGGTCCACGTGCTCAGACACGGACGACGAGTTATGACTAGACAGGGCAGGTGGGTATATATTCTCGTCGGACACCGGTCCAGGTCATTTACAACAGAAGTCAGTACGCCAGTCAGTGCTGCCGGTGAACACCCTGGAGGAAGTCCACGAGGAGAAGTGTTACCCACCAAAGTTGGATGAAGTAAAGGAGCAACTATTACTTAAGAAACTCCAGGAGAGTGCATCCATGGCCAACAGAAGCAGGTACCAGTCGCGCAAAGTAGAAAACATGAAAGCAACAATCATCCAGAGACTAAAGAGAGGCTGTAGACTATACTTAATGTCAGAGACCTCAAAAGTCCCTACTTACCGGACCACATATCCGGCGCCTGTGTACTCGCCTCCGGTCAACGTCCGACTGTCCAACCCCGAGTCCGCAGTGGCAGCATGCAATGAGTTCCTAGCTAGAAACTATCCAACTGTCTCATCATACCAAATTACCGACGAGTATGATGCATATTTAGACATGGTGGACGGGTCGGAGAGTTGCCTGGATCGAGCGACATTCAATCCGTCAAAACTTAGGAGCTACCCGAAACAGCACGCTTACCATGCGCCCTCCATCAGAAGCGCTGTACCGTCCCCATTCCAGAACACACTACAGAATGTACTGGCAGCAGCCACGAAAAGAAACTGCAACGTCACACAGATGAGGGAATTACCCACTTTGGACTCAGCAGTATTCAACGTGGAGTGTTTTAAAAAATTCGCATGCAACCAAGAATACTGGGAAGAATTTGCTGCCAGCCCTATTAGGATAACAACTGAGAATTTAACAACCTATGTTACTAAACTAAAAGGGCCAAAAGCAGCAGCGCTATTTGCAAAAACCCACAATCTGCTGCCACTGCAGGAAGTACCAATGGATAGGTTCACAGTAGATATGAAAAGGGACGTGAAGGTGACTCCTGGTACAAAGCACACAGAGGAAAGACCTAAGGTGCAGGTTATACAGGCGGCTGAACCCTTGGCGACAGCATATCTATGTGGGATTCACAGAGAGCTGGTTAGGAGGCTGAACGCCGTCCTCCTACCCAATGTACATACACTATTTGATATGTCTGCCGAGGATTTCGATGCCATCATAGCCGCACACTTTAAGCCAGGAGACACTGTTTTAGAAACGGACATAGCCTCCTTTGACAAGAGCCAAGATGATTCACTTGCGCTTACTGCCTTGATGTTGTTAGAAGATTTAGGGGTGGATCACTCCCTGTTGGACTTGATAGAGGCCGCTTTTGGAGAGATTTCCAGCTGTCATCTACCGACAGGTACGCGCTTCAAGTTCGGCGCCATGATGAAATCTGGTATGTTCCTAACTCTGTTCGTCAACACATTGCTAAACATCACCATCGCTAGCCGCGTGCTGGAAGATCGTCTGACAAAATCCGCGTGCGCGGCCTTCATCGGCGACGACAACATAATACATGGAGTCGTCTCCGATGAATTGATGGCAGACAGATGCGCCACTTGGATGAACATGGAAGTGAAGATCATAGATGCAGTTGTATCCTTGAAAGCCCCTTACTTTTGTGGAGGGTTTATACTGCACGATACTGTGACGGGAACAGCCTGCAGAGTGGCAGACCCGCTAAAAAGGCTATTCAAACTGGGCAAACCGCTAGCGGCAGGKGACGAACAAGATGAAGATAGAAGACGAGCGCTGGCTGACGAAGTGATCAGATGGCAACGAACAGGGCTAATTGATGAGTTGGAGAAAGCGGTATACTCTAGGTATGAAGTGCAGGGTATATCAGTTGTGGTAATGTCCATGGCCACCTTTGCAAGCTCCAGATCTAACTTCGAGAAGCTCAGAGGACCCGTCATAACTTTGTACGGCGGTCCTAAATAGATGGAGTACATCCCAACCCAAACTTTTTACAATAGGAGGTACCAGCCTCGACCCTGGACTCCGCGCCCCACTATCCAAGTAATCAGGCCCAGACCGCGCCCTCAGAGGCAAGCCGGGCAACTTGCCCAGCTGATCTCAGCAGTTAATAAACTGACAATGCGCGCGGTACCCCAACAGAAGCCACGCAGGAATCGGAAGAATAAGAAGCAAAAGCAAAAGCGACAGGCGCCACAAAACAACACAAACCAAAAGAAGCAGCCGCCTAAAAAGAAACCAGCTCAAAAGAAAAAGAAGCCGGGCCGCAGAGAGAGGATGTGCATGAAAATCGAAAATGATTGTATTTTTGAAGTCAAGTATGAAGGTAAGGTAACAGGTTACGCGTGCTTGGTGGGGGACAAAGTAATGAAACCAGCACACGTAAAGGGGACCATCGATAACGCGGACCTGGCCAAACTGGCCTTTAAGCGGTCATCTAAGTATGACCTTGAATGCGCGCAGATACCCGTGCACATGAAGTCCGACGCTTCGAAGTTCACCCATGAGAAACCAGAGGGGTACTACAACTGGCACCACGGAGCAGTACAGTACTCAGGAGGCCGGTTCACCATCCCCACAGGTGCTGGCAAACCAGGGGACAGCGGCAGACCGATCTTCGACAACAAGGGACGCGTGGTGGCCATAGTCTTAGGAGGAGCTAATGAAGGAGCCCGTACAGCCCTCTCGGTGGTGACCTGGAATAAAGACATTGTCACTAAAATCACCCCCGAGGGGGCCGAAGAGTGGAGTCTTGCCATCCCAGTCATGTGCCTGCTGGCAAATACCACGTTCCCCTGCTCCCAGCCCCCTTGCACTCCCTGCTGCTATGAAAGGGAACCAGAGGAAACCCTACGCATGCTTGAGGACAACGTCATGAGACCTGGGTACTATCAGCTGCTACAAGCATCCTTAACATGTTCTCCCCACCGTCAGCGACGCAGTACCAAGGACAACTTCAATGTCTATAAAGCCACAAGACCGTACTTAGCTCACTGTCCCGACTGTGGAGAAGGGCACTCGTGCCATAGTCCCGTAGCATTAGAACGCATCAGAAATGAAGCGACAGACGGGACGCTGAAAATCCAGGTCTCCTTGCAAATCGGAATAAAGACGGATGATAGCCACGATTGGACCAAGCTGCGTTACATGGACAACCACACGCCAGCGGACGCAGAGAGGGCGGGGCTATTTGTAAGAACATCAGCACCGTGCACGATTACTGGAACAATGGGACACTTCATCCTGACCCGATGTCCGAAAGGGGAAACTCTGACGGTGGGATTCACTGACAGTAGGAAGATCAGTCACTCATGTACGCACCCATTTCACCACGACCCTCCTGTGATAGGCCGGGAGAAATTCCATTCCCGACCGCAGCACGGTAAAGAGCTGCCTTGCAGCACGTACGTGCAGAGCACCGCCGCAACTACCGAGGAGATAGAGGTACACATGCCCCCAGACACCCCTGATCGCACATTGATGTCACAACAGTCCGGCAACGTAAAGATCACAGTTAATGGCCAGACGGTGCGGTACAAGTGTAATTGCGGTGGCTCAAATGAAGGACTAATAACTACAGACAAAGTGATTAATAACTGCAAAGTTGATCAATGTCATGCCGCGGTCACCAATCACAAAAAGTGGCAGTACAACTCCCCTCTGGTCCCGCGTAATGCTGAACTTGGGGACCGAAAAGGAAAAATCCACATCCCGTTTCCGCTGGCAAATGTAACATGCAGGGTGCCTAAAGCAAGGAACCCCACCGTGACGTACGGGAAAAACCAAGTCATCATGCTACTGTATCCCGACCACCCAACACTCCTGTCCTACCGGAACATGGGAGAAGAACCAAACTACCAAGAAGAGTGGGTGACGCATAAGAAGGAAGTCGTGCTAACCGTGCCGACTGAAGGGCTCGAGGTCACGTGGGGTAACAACGAGCCGTATAAGTATTGGCCGCAGTTATCTACAAACGGTACAGCCCATGGCCACCCGCATGAGATAATTCTGTATTATTATGAGCTGTACCCTACTATGACTGTAGTAGTTGTGTCAGTGGCCTCGTTCGTACTCCTGTCGATGGTGGGTGTGGCAGTGGGGATGTGCATGTGTGCACGACGCAGATGCATCACACCGTACGAACTGACACCAGGAGCTACCGTCCCTTTCCTGCTTAGCCTAATATGCTGCATCAGAACAGCTAAAGCGGCCACATACCAAGAGGCTGCGGTATACCTGTGGAATGAACAGCAACCTTTGTTTTGGCTACAAGCCCTTATTCCGCTGGCAGCCCTGATTGTCCTATGCAACTGTCTGAGACTCTTACCATGCTGCTGTAAAACGTTGGCTTTTTTAGCCGTAATGAGCGTCGGTGCCCACACTGTGAGCGCGTACGAACACGTAACAGTGATCCCGAACACGGTGGGAGTACCGTATAAGACTCTAGTCAATAGACCGGGCTACAGTCCCATGGTATTGGAGATGGAACTACTGTCAGTCACTTTGGAGCCAACGCTATCGCTTGATTATATCACGTGCGAGTACAAAACCGTTATCCCGTCTCCGTACGTGAAATGCTGCGGTACAGCAGAGTGCAAGGACAAAAACCTACCTGACTACAGCTGTAAGGTCTTCACCGGCGTCTACCCATTTATGTGGGGCGGAGCCTACTGCTTCTGCGACGCTGAAAACACGCAATTGAGCGAAGCACACGTGGAGAAGTCCGAATCATGCAAAACAGAATTTGCATCAGCATACAGGGCTCATACCGCATCCGCATCAGCTAAGCTCCGCGTCCTTTACCAAGGAAATAACATCACTGTAACTGCCTATGCTAACGGCGACCATGCCGTCACAGTTAAGGACGCCAAATTCATTGTGGGGCCAATGTCTTCAGCCTGGACACCTTTCGACAACAAAATTGTGGTGTACAAAGGTGACGTCTATAACATGGACTACCCGCCCTTTGGCGCAGGAAGACCAGGACAATTTGGCGATATCCAAAGTCGCACACCTGAGAGTACAGACGTCTATGCTAATACACAACTGGTACTGCAGAGACCGGCTGCGGGTACGGTACATGTGCCATACTCTCAGGCACCATCTGGCTTTAAGTATTGGCTAAAAGAACGAGGGGCGTCGCTGCAGCACACAGCACCATTTGGCTGCCAAATAGCAACAAACCCGGTAAGAGCGGTGAATTGCGCCGTAGGGAACATGCCCATCTCCATCGACATACCGGATGCGGCCTTCATTAGGGTCGTCGACGCGCCCTCTTTAACGGACATGTCGTGCGAGGTACCAGCCTGCACCCATTCCTCAGATTTCGGGGGCGTCGCCATTATTAAATATGCAGCCAGCAAGAAAGGCAAGTGTGCGGTGCATTCGATGACCAACGCCGTCACAATTCGGGAAGCTGAGATAGAAGTTGAAGGGAATTCTCAGCTGCAAATCTCTTTCTCGACGGCCTTGGCCAGCGCCGAATTCCGCGTACAAGTCTGTTCTACACAAGTACACTGTGTAGCCGAGTGCCACCCTCCGAAGGACCACATAGTCAATTACCCGGCGTCACATACCACCCTCGGGGTCCAGGACATTTCCGCTACGGCGCTGTCATGGGTGCAGAAGATCACGGGAGGCGTGGGACTGGTTGTCGCTGTTGCAGCACTGATTCTAATCGTGGTGCTATGCGTGTCGTTCAGCAGGCACTAA
		</sequence>
		<sequence>
			<taxon idref="KY124328|Brazil|RJ|2016-03-16"/>
			ATGGATCCTGTGTACGTGGACATAGACGCTGACAGCGCCTTTTTGAAGGCCCTGCAACGTGCGTACCCCATGTTTGAGGTGGAACCCAGGCAGGTCACACCGAATGACCATGCTAATGCTAGAGCGTTCTCGCATCTAGCTATAAAACTAATAGAGCAGGAAATTGATCCCGACTCAACCATCCTGGACATCGGCAGTGCACCAGCAAGGAGGATGATGTCGGACAGGAAGTACCACTGCGTCTGCCCGATGCGCAGCGCAGAAGATCCCGAGAGACTCGCCAATTATGCGAGAAAGCTAGCATCTGCTGCAGGAAAAGTCCTGGACAGAAACATCTCTGGAAAGATCGGGGACTTACAAGCAGTAATGGCCGTGCCAGACACGGAGACGCCAACATTCTGCTTGCACACAGATGTCTCATGTAGACAGAGAGCAGACGTCGCGATATACCAAGACGTCTATGCTGTACACGCACCCACGTCGCTATACCACCAGGCGATTAAAGGGGTCCGAGTGGCGTACTGGGTAGGGTTCGACACAACCCCGTTCATGTACAATGCCATGGCGGGTGCCTACCCCTCATATTCGACAAACTGGGCAGACGAGCAGGTACTGAAGGCTAAGAACATAGGATTATGTTCAACAGACCTGACGGAAGGTAGACGAGGTAAATTGTCTATTATGAGAGGGAAGAAGCTAAAACCGTGTGACCGTGTGCTGTTCTCAGTAGGGTCAACGCTCTACCCGGAAAGCCGCAAGCTACTTAAGAGCTGGCACTTACCATCGGTGTTCCATCTAAAGGGCAAACTCAGCTTCACATGCCGCTGTGATACAGTGGTTTCGTGCGAGGGCTACGTCGTTAAGAGAATAACGATGAGCCCAGGCCTTTATGGAAAAACCACAGGGTATGCGGTAACCCACCACGCAGACGGATTCTTGATGTGCAAGACTACCGACACGGTTGACGGCGAAAGAGTGTCATTCTCGGTGTGCACATACGTGCCGGCGACCATTTGTGATCAAATGACCGGCATCCTTGCTACAGAAGTCACGCCGGAGGATGCACAGAAGCTGTTGGTGGGGCTGAACCAGAGAATAGTGGTTAACGGCAGAACGCAACGGAATACGAACACCATGAAAAACTACCTGCTTCCCGTGGTCGCCCAAGCCTTCAGTAAGTGGGCAAAGGAGTGCCGGAAAGACATGGAAGATGAAAAACTCCTGGGGGTCAGAGAAAGAACACTGACCTGCTGCTGTCTATGGGCATTCAAGAAGCAGAAAACACACACGGTCTACAAGAGGCCTGATACCCAGTCAATTCAGAAGGTTCAGGCCGAGTTTGACAGCTTTGTGGTACCGAGCCTGTGGTCGTCCGGGTTGTCAATCCCCTTGAGGACTAGAATCAAATGGTTGTTAAGCAAGGTGCCAAAAACCGACCTGATCCCATATAGCGGGGACGCCCAAGAAGCCCGGGACGCAGAAAAAGAAGCAGAGGAAGAACGAGAAGCAGAACTGACTCGTGAAGCCCTACCACCTCTACAGGCAGCACAGGAAGATGTTCAGGTCGAAATCGACGTGGAACAGCTTGAGGACAGAGCGGGTGCAGGAATAATAGAGACTCCTAGAGGAGCTATCAAAGTTACTGCCCAACCAACAGACCACGTCGTGGGAGAGTACCTGGTACTTTCCCCGCAGACCGTACTACGGAGCCAGAAGCTCAGCCTAATTCACGCTTTGGCGGAGCAAGTGAAGACGTGCACGCACAGCGGACGAGCAGGGAGGTACGCGGTCGAAGCGTACGACGGCCGAGTCCTAGTGCCCTCAGGCTATGCAATCTCGCCTGAAGACTTCCAGAGTCTAAGCGAAAGCGCAACGATGGTGTATAACGAAAGAGAGTTCGTAAACAGAAAGCTACACCACATTGCGATGCACGGACCAGCCCTGAACACCGACGAAGAGTCGTATGAGCTGGTGAGGGCAGAGAGGACAGAACACGAGTACGTCTACGATGTGGACCAGAGAAGATGCTGTAAGAAGGAAGAAGCTGCAGGACTGGTACTGGTGGGCGACTTGACTAATCCGCCCTACCACGAATTCGCATATGAAGGGCTAAAAATCCGCCCTGCCTGCCCATACAAAATTGCAGTCATAGGAGTCTTCGGAGTACCAGGATCTGGCAAGTCAGCTATTATCAAGAACCTAGTTACCAGGCAAGACCTGGTGACTAGCGGAAAGAAAGAAAACTGCCAAGAAATCACCACCGACGTGATGAGACAGAGAGGTCTAGAGATATCTGCACGTACGGTTGACTCGCTGCTCTTGAATGGATGCAACAGGCCAGTCGACGTGTTGTACGTAGACGAGGCGTTTGCGTGCCACTCTGGAACGTTACTTGCTTTGATCGCCTTGGTTAGACCAAGGCAGAAAGTTGTACTCTGTGGTGACCCGAAGCAGTGCGGCTTCTTCAATATGATGCAGATGAAAGTCAACTATAATCACAACATCTGCACCCAAGTGTACCACAAAAGTATCTCCAGGCGGTGTACACTGCCTGTGACCGCCATTGTGTCATCGTTGCATTACGAAGGCAAAATGCGCACTACGAATGAGTACAACAAGCCGATTGTAGTGGACACTACAGGCTCAACAAAACCTGACGCTGGAGATCTCGTGTTAACGTGCTTCAGAGGGTGGGTTAAACAACTGCAAATTGACTATCGTGGATACGAGGTCATGACAGCAGCCGCATCCCAAGGGTTAACCAGAAAAGGAGTTTATGCAGTTAGGCAAAAAGTTAATGAAAACCCGCTCTATGCATCAACGTCAGAGCACGTCAACGTACTCCTAACACGTACGGAAGGTAAACTGGTATGGAAGACACTTTCCGGTGACCCGTGGATAAAGACGCTGCAGAACCCACCGAAAGGAAACTTCAAAGCAACTATCAAGGAGTGGGAGGTGGAGCATGCATCAATAATGGCGGGCATCTGCAGTCACCAAATGACCTTTGATACATTCCAAAACAAAGCCAATGTTTGTTGGGCTAAGAGCTTGGTCCCTATCCTCGAAACAGCGGGGATAAAACTAAATGATAGGCAGTGGTCCCAGATAATTCAAGCCTTCAAAGAAGATAAAGCATACTCACCTGAAGTAGCCCTGAATGAAATATGCACGCGCATGTATGGGGTGGATTTAGACAGTGGGCTATTTTCTAAACCATTGGTGTCTGTGTATTACGCGGATAACCACTGGGATAATAGGCCTGGAGGGAAGATGTTCGGATTCAACCCCGAGGCAGCATCCATTCTAGAAAGAAAGTATCCATTCACAAAAGGGAAGTGGAACATCAACAAGCAGATCTGCGTGACCACCAGGAGGATAGAAGACTTTAACCCTACCACCAATATTATACCGGCCAATAGGAGACTACCACACTCATTAGTGGCCGAACACCGCCCAGTAAAAGGGGAAAGAATGGAATGGCTGGTTAATAAGATAAACGGCCACCACGTGCTCCTGGTCAGTGGCTATAATCTTGTACTGCCTACTAAGAGAGTCACTTGGGTAGCGCCACTAGGTGTCCGCGGAGCGGACTACACATACAACCTAGAGTTGGGTCTGCCAGCAACGCTTGGCAGGTATGACCTAGTGGTCATAAACATCCACACACCTTTTCGCATACACCATTACCAACAGTGCGTAGACCACGCAATGAAACTGCAAATGCTCGGGGGTGACTCATTGAGACTGCTCAAACCGGGTGGCTCTCTATTGATCAGAGCATATGGTTACGCAGATAGAACCAGTGAACGAGTCATCTGCGTGTTGGGACGCAAGTTCAGATCGTCTAGAGCGTTGAAACCACCATGTGTCACCAGCAACACTGAGATGTTTTTCCTATTCAGCAACTTTGACAATGGCAGAAGGAATTTCACAACTCATGTCATGAATAATCAACTGAATGCAGCCTTTGTAGGACAGGCCACCCGAGCAGGATGTGCACCGTCGTACCGGGTAAAACGCATGGACATCGCGAAGAACGATGAAGAGTGCGTAGTTAACGCCGCTAACCCTCGCGGGTTACCGGGTGACGGTGTTTGCAAGGCAGTATACAAAAAATGGCCGGAGTCCTTTAAGAATAGTGCAACACCAGTGGGAACCGCAAAAACAGTCATGTGCGGTACGTATCCAGTAATCCACGCCGTTGGACCGAATTTCTCTAATTATTTGGAATCTGAAGGGGACCGGGAATTGGCAGCTGCCTATCGAGAAGTCGCAAAGGAAGTAACTAGACTGGGAGTAAATAGTGTAGCTATACCTCTCCTCTCCACAGGTGTATACTCAGGAGGGAAAGATAGGCTGACCCAGTCACTGAACCACCTCTTCACAGCCATGGACTCGACGGATGCAGACGTGGTCATCTACTGTCGCGACAAAGAATGGGAGAAGAAAATATCCGAGGCCATACAGATGCGGACTCAAGTGGAGTTGCTGGATGAGCACATCTCCATAGACTGCGATATTGTTCGCGTGCACCCTGACAGCAGCTTGGCAGGCAGAAAAGGATACAGCACCACGGAAGGCGCACTGTACTCATATCTAGAAGGGACTCGTTTTCACCAGACGGCAGTGGACATGGCAGAGATATATACTATGTGGCCAAAGCAAACAGAGGCCAACGAGCAAGTCTGCCTATATGCCCTGGGGGAAAGTATTGAATCGATCAGGCAGAAATGCCCGGTGGATGATGCAGATGCATCGTCTCCTCCAAAAACTGTCCCGTGCCTTTGCCGTTACGCCATGACTCCGGAACGCGTCACCCGACTTCGCATGAACCACGTCACAAGTATAATTGTGTGTTCCTCGTTTCCCCTTCCAAAGTACAAAATAGAAGGAGTGCAAAAAGTCAAATGCTCTAAGGTAATGCTATTTGACCACAACGTGCCATCACGCGTAAGTCCAAGGGAATATAGATCTTCCCCGGAGGCTGCACAGGAAGCGAGTACAACCACGTCACTGACGCATAGCCAATTCGACCTAAGCGTTGACGGCGAGATACTACCCGTCCCGTCAGATCTGGATGCTGACGCCCCAGCCCTAGAACCAGCTCTAGACGACAGGGCGACACACACGTTGCCATCCACAACCGGAAACCTTGCGGCCGTGTCTGACTGGGTAATGAGCACCGTACCTGTCGCGCCGCCCAGAAGAAGGCGAGGGAGAAACCTGACTGTGACATGCGACGAGAGAGAAGGGAACATAACACCCATGGCTAGCGTCCGATTCTTTAGGGCAGAGCTGCGTCCGGTCGTACAAGAAACAGCGGAGACGCGTGACACAGCAATGTCTCTTCAGGCACCGCCGAGTACCGCCACGGAACTGAATCATCCGCCGATCTCCTTCGGAGCACCAAGCGAGACGTTCCCCATTACATTTGGGGACTTCAACGAAGGAGAAATCGAAAGCTTGTCTTCTGAGCTGCTAACTTTCGGAGACTTCCTACCCGGAGAAGTGGATGACTTGACAGATAGCGACTGGTCCACGTGCTCAGACACGGACGACGAGTTATGACTAGACAGGGCAGGTGGGTATATATTCTCGTCGGACACCGGTCCAGGTCATTTACAACAGAAGTCAGTACGCCAGTCAGTGCTGCCGGTGAACCCCCTGGAGGAAGTCCACGAGGAGAAGTGTTACCCACCTAAGTTGGATGAAGTAAAGGAGCAACTATTACTTAAGAAACTCCAGGAGAGTGCATCCATGGCCAACAGAAGCAGGTACCAGTCGCGCAAAGTAGAAAACATGAAAGCAACAATCATCCAGAGACTAAAGAGAGGCTGTAGACTATACTTAATGTCAGAGACCTCAAAAGTCCCTACTTACCGGACCACATATCCGGCGCCTGTGTACTCGCCTCCGGTCAACGTCCGACTGTCCAACCCCGAGTCCGCAGTGGCAGCATGCAATGAGTTCCTAGCTAGAAACTATCCAACTGTCTCATCATACCAAATTACCGACGAGTATGATGCATATTTAGACATGGTGGACGGGTCGGAGAGTTGCCTGGATCGAGCGACATTCAATCCGTCAAAACTTAGGAGCTACCCGAAACAGCACGCTTACCATGCGCCCTCCATCAGAAGCGCTGTACCGTCCCCATTCCAGAACACACTACAGAATGTACTGGCAGCAGCCACGAAAAGAAACTGCAACGTCACACAGATGAGGGAATTACCCACTTTGGACTCAGCAGTATTCAACGTGGAGTGTTTTAAAAAATTCGCATGCAACCAAGAATACTGGGAAGAATTTGCTGCCAGCCCTATTAGGATAACAACTGAGAATTTAACAACCTATGTTACTAAACTAAAAGGGCCAAAAGCAGCAGCGCTATTTGCAAAAACCCACAATCTGCTGCCACTGCAGGAAGTACCAATGGATAGGTTCACAGTAGATATGAAAAGGGACGTGAAGGTGACTCCTGGTACAAAGCACACAGAGGAAAGACCTAAGGTGCAGGTTATACAGGCGGCTGAACCCTTGGCGACAGCATACCTATGTGGGATTCACAGAGAGCTGGTTAGGAGGCTGAACGCCGTCCTCCTACCCAATGTACATACACTATTTGATATGTCTGCCGAGGATTTCGATGCCATCATAGCCGCACACTTTAAGCCAGGAGACACTGTTTTAGAAACGGACATAGCCTCCTTTGACAAGAGCCAAGATGATTCACTTGCGCTTACTGCCTTGATGTTGTTAGAAGATTTAGGGGTGGATCACTCCCTGTTGGACTTGATAGAGGCCGCTTTTGGAGAGATTTCCAGCTGTCATCTACCGACAGGTACGCGCTTCAAGTTCGGCGCCATGATGAAATCTGGTATGTTCCTAACTCTGTTCGTCAACACATTGCTAAACATCACCATCGCTAGCCGCGTGCTGGAAGATCGTCTGACAAAATCCGCGTGCGCGGCCTTCATCGGCGACGACAACATAATACATGGAGTCGTCTCCGATGAATTGATGGCAGACAGATGCGCCACTTGGATGAACATGGAAGTGAAGATCATAGATGCAGTTGTATCCTTGAAAGCCCCTTACTTTTGTGGAGGGTTTATACTGCACGATACTGTGACGGGAACAGCCTGCAGAGTGGCAGACCCGCTAAAAAGGCTATTCAAACTGGGCAAACCGCTAGCGGCAGGTGACGAACAAGATGAAGATAGAAGACGAGCGCTGGCTGACGAAGTGATCAGATGGCAACGAACAGGGCTAATTGATGAGTTGGAGAAAGCGGTATACTCTAGGTATGAAGTGCAGGGTATATCAGTTGTGGTAATGTCCATGGCCACCTTTGCAAGCTCCAGATCTAACTTCGAGAAGCTCAGAGGACCCGTCATAACTTTGTACGGCGGTCCTAAATAGATGGAGTACATCCCAACCCAAACTTTTTACAATAGGAGGTACCAGCCTCGACCCTGGACTCCGCGCCCCACTATCCAAGTAATCAGGCCCAGACCGCGCCCTCAGAGGCAAGCCGGGCAACTTGCCCAGCTGATCTCAGCAGTTAATAAACTGACAATGCGCGCGGTACCCCAACAGAAGCCACGCAGGAATCGGAAGAATAAGAAGCAAAAGCAAAAGCGACAGGCGCCACAAAACAACACAAACCAAAAGAAGCAGCCGCCTAAAAAGAAACCAGCTCAAAAGAAAAAGAAGCCGGGCCGCAGAGAGAGGATGTGCATGAAAATCGAAAATGATTGTATTTTTGAAGTCAAGTATGAAGGTAAGGTAACAGGTTACGCGTGCTTGGTGGGGGACAAAGTAATGAAACCAGCACACGTAAAGGGGACCATCGATAACGCGGACCTGGCCAAACTGGCCTTTAAGCGGTCATCTAAGTATGACCTTGAATGCGCGCAGATACCCGTGCACATGAAGTCCGACGCTTCGAAGTTCACCCATGAGAAACCAGAGGGGTACTACAACTGGCACCACGGAGCAGTACAGTACTCAGGAGGCCGGTTCACCATCCCCACAGGTGCTGGCAAACCAGGGGACAGCGGCAGACCGATCTTCGACAACAAGGGACGCGTGGTGGCCATAGTCTTAGGAGGAGCTAATGAAGGAGCCCGTACAGCCCTCTCGGTGGTGACCTGGAATAAAGACATTGTCACTAAAATCACCCCCGAGGGGGCCGAAGAGTGGAGTCTTGCCATCCCAGTCATGTGCCTGCTGGCAAATACCACGTTCCCCTGCTCCCAGCCCCCTTGCACTCCCTGCTGCTATGAAAGGGAACCAGAGGAAACCCTACGCATGCTTGAGGACAACGTCATGAGACCTGGGTACTATCAGCTGCTACAAGCATCCTTAACATGTTCTCCCCACCGTCAGCGACGCAGTACCAAGGACAACTTCAATGTCTATAAAGCCACAAGACCGTACTTAGCTCACTGTCCCGACTGTGGAGAAGGGCACTCGTGCCATAGTCCCGTAGCATTAGAACGCATCAGAAATGAAGCGACAGACGGGACGCTGAAAATCCAGGTCTCCTTGCAAATCGGAATAAAGACGGATGATAGCCACGATTGGACCAAGCTGCGTTACATGGACAACCACACGCCAGCGGACGCAGAGAGGGCGGGGCTATTTGTAAGAACATCAGCACCGTGCACGATTACTGGAACAATGGGACACTTCATCCTGACCCGATGTCCGAAAGGGGAAACTCTGACGGTGGGATTCACTGACAGTAGGAAGATCAGTCACTCATGTACGCACCCATTTCACCACGACCCTCCTGTGATAGGCCGGGAGAAATTCCATTCCCGACCGCAGCACGGTAAAGAGCTGCCTTGCAGCACGTACGTGCAGAGCACCGCCGCAACTACCGAGGAGATAGAGGTACACATGCCCCCAGACACCCCTGATCGCACATTGATGTCACAACAGTCCGGCAACGTAAAGATCACAGTTAATGGCCAGACGGTGCGGTACAAGTGTAATTGCGGTGGCTCAAATGAAGGACTAATAACTACAGACAAAGTGATTAATAACTGCAAAGTTGATCAATGTCATGCCGCGGTCACCAATCACAAAAAGTGGCAGTACAACTCCCCTCTGGTCCCGCGTAATGCTGAACTTGGGGACCGAAAAGGAAAAATCCACATCCCGTTTCCGCTGGCAAATGTAACATGCAGGGTGCCTAAAGCAAGGAACCCCACCGTGACGTACGGGAAAAACCAAGTCATCATGCTACTGTATCCCGACCACCCAACACTCCTGTCCTACCGGAACATGGGAGAAGAACCAAACTACCAAGAAGAGTGGGTGACGCATAAGAAGGAAGTCGTGCTAACCGTGCCGACTGAAGGGCTCGAGGTCACGTGGGGTAACAACGAGCCGTATAAGTATTGGCCGCAGTTATCTACAAACGGTACAGCCCATGGCCACCCGCATGAGATAATTCTGTATTATTATGAGCTGTACCCTACTATGACTGTAGTAGTTGTGTCAGTGGCCTCGTTCGTACTCCTGTCGATGGTGGGTGTGGCAGTGGGGATGTGCATGTGTGCACGACGCAGATGCATCACACCGTACGAACTGACACCAGGAGCTACCGTCCCTTTCCTGCTTAGCCTAATATGCTGCATCAGAACAGCTAAAGCGGCCACATACCAAGAGGCTGCGGTATACCTGTGGAATGAACAGCAACCTTTGTTTTGGCTACAAGCCCTTATTCCGCTGGCAGCCCTGATTGTCCTATGCAACTGTCTGAGACTCTTACCATGCTGCTGTAAAACGTTGGCTTTTTTAGCCGTAATGAGCGTCGGTGCCCACACTGTGAGCGCGTACGAACACGTAACAGTGATCCCGAACACGGTGGGAGTACCGTATAAGACTCTAGTCAATAGACCGGGCTACAGTCCCATGGTATTGGAGATGGAACTACTGTCAGTCACTTTGGAGCCAACGCTATCGCTTGATTACATCACGTGCGAGTACAAAACCGTTATCCCGTCTCCGTACGTGAAATGCTGCGGTACAGCAGAGTGCAAGGACAAAAACCTACCTGACTACAGCTGTAAGGTCTTCACCGGCGTCTACCCATTTATGTGGGGCGGAGCCTACTGCTTCTGCGACGCTGAAAACACGCAATTGAGCGAAGCACACGTGGAGAAGTCCGAATCATGCAAAACAGAATTTGCATCAGCATACAGGGCTCATACCGCATCCGCATCAGCTAAGCTCCGCGTCCTTTACCAAGGAAATAACATCACTGTAACTGCCTATGCTAACGGCGACCATGCCGTCACAGTTAAGGACGCCAAATTCATTGTGGGGCCAATGTCTTCAGCCTGGACACCTTTCGACAACAAAATTGTGGTGTACAAAGGTGACGTCTATAACATGGACTACCCGCCCTTTGGCGCAGGAAGACCAGGACAATTTGGCGATATCCAAAGTCGCACACCTGAGAGTACAGACGTCTATGCTAATACACAACTGGTACTGCAGAGACCGGCTGCGGGTACGGTACATGTGCCATACTCTCAGGCACCATCTGGCTTTAAGTATTGGCTAAAAGAACGAGGGGCGTCGCTGCAGCACACAGCACCATTTGGCTGCCAAATAGCAACAAACCCGGTAAGAGCGGTGAATTGCGCCGTAGGGAACATGCCCATCTCCATCGACATACCGGATGCGGCCTTCATTAGGGTCGTCGACGCGCCCTCTTTAACGGACATGTCGTGCGAGGTACCAGCCTGCACCCATTCCTCAGATTTCGGGGGCGTCGCCATTATTAAATATGCAGCCAGCAAGAAAGGCAAGTGTGCGGTGCATTCGATGACCGACGCCGTCACAATTCGGGAAGCTGAGATAGAAGTTGAAGGGAATTCTCAGCTGCAAATCTCTTTCTCGACGGCCTTGGCCAGCGCCGAATTCCGCGTACAAGTCTGTTCTACACAAGTACACTGTGTAGCCGAGTGCCACCCTCCGAAGGACCACATAGTCAATTACCCGGCGTCACATACCACCCTCGGGGTCCAGGACATTTCCGCTACGGCGCTGTCATGGGTGCAGAAGATCACGGGAGGCGTGGGACTGGTTGTCGCTGTTGCAGCACTGATTCTAATCGTGGTGCTATGCGTGTCGTTCAGCAGGCACTAA
		</sequence>
		<sequence>
			<taxon idref="KY704955|Brazil|PB|Joao-Pessoa|2016-06-17"/>
			ATGGATCCTGTGTACGTGGACATAGACGCTGACAGCGCCTTTTTGAAGGCCCTGCAACGTGCGTACCCCATGTTTGAGGTGGAACCCAGGCAGGTCACACCGAATGACCATGCTAATGCTAGAGCGTTCTCGCATCTAGCTATAAAACTAATAGAGCAGGAAATTGATCCCGACTCAACCATCCTGGACATCGGCAGTGCACCAGCAAGGAGGATGATGTCGGACAGGAAGTACCACTGCGTCTGCCCGATGCGCAGCGCAGAAGATCCCGAGAGACTCGCCAATTATGCGAGAAAGCTAGCATCTGCTGCAGGAAAAGTCCTGGACAGAAACATCTCTGGAAAGATCGGGGACTTACAAGCAGTAATGGCCGTGCCAGACACGGAGACGCCAACATTCTGCTTGCACACAGATGTCTCATGTAGACAGAGAGCAGACGTCGCGATATACCAAGACGTCTATGCTGTACACGCACCCACGTCGCTATACCACCAGGCGATTAAAGGGGTCCGAGTGGCGTACTGGGTAGGGTTCGACACAACCCCGTTCATGTACAATGCCATGGCGGGTGCCTACCCCTCATATTCGACAAACTGGGCAGACGAGCAGGTACTGAAGGCTAAGAACATAGGATTATGTTCAACAGACCTGACGGAAGGTAGACGAGGTAAATTGTCTATTATGAGAGGGAAGAAGCTAAAACCGTGTGACCGTGTGCTGTTCTCAGTAGGGTCAACGCTCTACCCGGAAAGCCGCAAGCTACTTAAGAGCTGGCACTTACCATCGGTGTTCCATCTAAAGGGCAAACTCAGCTTCACATGCCGCTGTGATACAGTGGTTTCGTGCGAGGGCTACGTCGTTAAGAGAATAACGATGAGCCCAGGCCTTTATGGAAAAACCACAGGGTATGCGGTAACCCACCACGCAGACGGATTCTTGATGTGCAAGACTACCGACACGGTTGACGGCGAAAGAGTGTCATTCTCGGTGTGCACATACGTGCCGGCGACCATTTGTGATCAAATGACCGGCATCCTTGCTACAGAAGTCACGCCGGAGGATGCACAGAAGCTGTTGGTGGGGCTGAACCAGAGAATAGTGGTTAACGGCAGAACGCAACGGAATACGAACACCATGAAAAACTATCTGCTTCCCGTGGTCGCCCAAGCCTTCAGTAAGTGGGCAAAGGAGTGCCGGAAAGACATGGAAGATGAAAAACTCCTGGGGGTCAGAGAAAGAACACTGACCTGCTGCTGTCTATGGGCATTCAAGAAGCAGAAAACACACACGGTCTACAAGAGGCCTGATACCCAGTCAATTCAGAAGGTTCAGGCCGAGTTTGACAGCTTTGTGGTACCGAGCCTGTGGTCGTCCGGGTTGTCAATCCCCTTGAGGACTAGAATCAAATGGTTGTTAAGCAAGGTGCCAAAAACCGACCTGATCCCATATAGCGGGGACGCCCAAGAAGCCCGGGACGCAGAAAAAGAAGCAGAGGAAGAACGAGAAGCAGAACTGACTCGTGAAGCCCTACCACCTCTACAGGCAGCACAGGAAGATGTTCAGGTCGAAATCGACGTGGAACAGCTTGAGGACAGAGCGGGTGCAGGAATAATAGAGACTCCTAGAGGAGCTATCAAAGTTACTGCCCAACCAACAGACCACGTCGTGGGAGAGTACCTGGTACTTTCCCCGCAGACCGTACTACGGAGCCAGAAGCTCAGCCTAATTCACGCTTTGGCGGAGCAAGTGAAGACGTGCACGCACAGCGGACGAGTAGGGAGGTACGCGGTCGAAGCGTACGACGGCCGAGTCCTAGTGCCCTCAGGCTATGCAATTTCGCCTGAAGACTTCCAGAGTCTAAGCGAAAGCGCAACGATGGTGTATAACGAAAGAGAGTTCGTAAACAGAAAGCTACACCACATTGCGATGCACGGACCAGCCCTGAACACCGACGAAGAGTCGTATGAGCTGGTGAGGGCAGAGAGGACAGAACACGAGTACGTCTACGATGTGGACCAGAGAAGATGCTGTAAGAAGGAAGAAGCTGCAGGACTGGTACTGGTGGGCGACTTGACTAATCCGCCCTACCACGAATTCGCATATGAAGGGCTAAAAATCCGCCCTGCCTGCCCATACAAAATTGCAGTCATAGGAGTCTTCGGAGTACCAGGATCCGGCAAGTCAGCTATTATCAAGAACCTAGTTACCAGGCAAGACCTGGTGACTAGCGGAAAGAAAGAAAACTGCCAAGAAATCACCACCGACGTGATGAGACAGAGAGGTCTAGAGATATCTGCACGTACGGTTGACTCGCTGCTCTTGAATGGATGCAACAGGCCAGTCGACGTGTTGTACGTAGACGAGGCGTTTGCGTGCCACTCTGGAACGTTACTTGCTTTGATCGCCTTGGTTAGACCAAGGCAGAAAGTTGTACTCTGTGGTGACCCGAAGCAGTGCGGCTTCTTCAATATGATGCAGATGAAAGTCAACTATAATCACAACATCTGCACCCAAGTGTACCACAAAAGTATCTCCAGGCGGTGTACACTGCCTGTGACCGCCATTGTGTCATCGTTGCATTACGAAGGCAAAATGCGCACTACGAATGAGTACAACAAGCCGATTGTAGTGGACACTACAGGCTCAACAAAACCTGACCCTGGAGATCTCGTGTTAACGTGCTTCAGAGGGTGGGTTAAACAACTGCAAATTGACTATCGTGGATACGAGGTCATGACAGCAGCCGCATCCCAAGGGTTAACCAGAAAAGGAGTTTATGCAGTTAGGCAAAAAGTTAATGAAAACCCGCTCTATGCATCAACGTCAGAGCACGTCAACGTACTCCTAACACGTACGGAAGGTAAACTGGTATGGAAGACACTTTCCGGTGACCCGTGGATAAAGACGCTGCAGAACCCACCGAAAGGAAACTTCAAAGCAACTATCAAGGAGTGGGAGGTGGAGCATGCATCAATAATGGCGGGCATCTGCAGTCACCAAATGACCTTTGATACATTCCAAAACAAAGCCAATGTTTGTTGGGCTAAGAGCTTGGTCCCTATCCTCGAAACAGCGGGGATAAAACTAAATGATAGGCAGTGGTCCCAGATAATTCAAGCCTTCAAAGAAGATAAAGCATACTCACCTGAAGTAGCCCTGAATGAAATATGCACGCGCATGTATGGGGTGGATTTAGACAGTGGGCTATTTTCTAAACCATTGGTGTCTGTGTATTACGCGGATAACCACTGGGATAATAGGCCTGGAGGGAAGATGTTCGGATTCAACCCCGAGGCAGCATCCATTCTAGAAAGAAAGTATCCATTCACAAAAGGGAAGTGGAACATCAACAAGCAGATCTGCGTGACCACCAGGAGGATAGAAGACTTTAACCCTACCACCAATATTATACCGGCCAATAGGAGACTACCACACTCATTAGTGGCCGAACACCGCCCAGTAAAAGGGGAAAGAATGGAATGGCTGGTTAATAAGATAAACGGCCACCACGTGCTCCTGGTCAGTGGCTATAATCTTGTACTGCCTACTAAGAGAGTCACTTGGGTAGCGCCACTAGGTGTCCGCGGAGCGGACTACACATACAACCTAGAGTTGGGTCTGCCAGCAACGCTTGGCAGGTATGACCTAGTGGTCATAAACATCCACACACCTTTTCGCATACACCATTACCAACAGTGCGTAGACCACGCAATGAAACTGCAAATGCTCGGGGGTGACTCATTGAGACTGCTCAAACCGGGTGGCTCTCTATTGATCAGAGCATATGGTTACGCAGATAGAACCAGTGAACGAGTCATCTGCGTGTTGGGACGCAAGTTCAGATCGTCTAGAGCGTTGAAACCACCATGTGTCACCAGCAACACTGAGATGTTTTTCCTATTCAGCAACTTTGACAATGGCAGAAGGAATTTCACAACTCATGTCATGAATAATCAACTGAATGCAGCCTTTGTAGGACAGGCCACCCGAGCAGGATGTGCACCGTCGTACCGGGTAAAACGCATGGACATCGCGAAGAACGATGAAGAGTGCGTAGTTAACGCCGCTAACCCTCGCGGGTTACCGGGTGACGGTGTTTGCAAGGCAGTATACAAAAAATGGCCGGAGTCCTTTAAGAATAGTGCAACACCAGTGGGAACCGCAAAAACAGTCATGTGCGGTACGTATCCAGTAATCCACGCCGTTGGACCGAACTTCTCTAATTATTTGGAATCTGAAGGGGACCGGGAATTGGCAGCTGCCTATCGAGAAGTCGCAAAGGAAGTAACTAGACTGGGAGTAAATAGTGTAGCTATACCTCTCCTCTCCACAGGTGTATACTCAGGAGGGAAAGATAGGCTGACCCAGTCACTGAACCACCTCTTCACAGCCATGGACTCGACGGATGCAGACGTGGTCATCTACTGTCGCGACAAAGAATGGGAGAAGAAAATATCCGAGGCCATACAGATGCGGACTCAAGTGGAGTTGCTGGATGAGCACATCTCCATAGACTGCGATATTGTTCGCGTGCACCCTGACAGCAACTTGGCAGGCAGAAAAGGATACAGCACCACGGAAGGCGCACTGTACTCATATCTAGAAGGGACTCGTTTTCACCAGACGGCAGTGGACATGGCAGAGATATATACTATGTGGCCAAAGCAAACAGAGGCCAACGAGCAAGTCTGCCTATATGCCCTGGGGGAAAGTATTGAATCGATCAGGCAGAAATGCCCGGTGGATGATGCAGATGCATCGTCTCCTCCAAAAACTGTCCCGTGCCTTTGCCGTTACGCCATGACTCCGGAACGCGTCACCCGACTTCGCATGAACCACGTCACAAGTATAATTGTGTGTTCCTCGTTTCCCCTTCCAAAGTACAAAATAGAAGGAGTGCAAAAAGTCAAATGCTCTAAGGTAATGCTATTTGACCACAACGTGCCATCACGCGTAAGTCCAAGGGAATATAGATCTTCCCCGGAGGCTGCACAGGAAGCGAGTACAACCACGTCACTGACGCATAGCCAATTCGACCTAAGCGTTGACGGCGAGATACTACCCGTCCCGTCAGATCTGGATGCTGACGCCCCAGCCCTAGAACCAGCTCTAGACGACAGGGCGACCCACACGTTGCCATCCACAACCGGAAACCTTGCGGCCGTGTCTGACTGGGTAATGAGCACCGTACCTGTCGCGCCGCCCAGAAGAAGGCGAGGGAGAAACCTGACTGTGACATGCGACGAGAGAGAAGGGAACATAACACCCATGGCTAGCGTCCGATTCTTTAGGGCAGAGCTGCGTCCGGTCGTACAAGAAACAGCGGAGACGCGTGACACAGCAATGTCTCTTCAGGCACCGCCGAGTACCGCCACGGAACTGAATCATCCGCCGATCTCCTTCGGAGCACCAAGCGAGACGTTCCCCATTACATTTGGGGACTTTAACGAAGGAGAAATCGAAAGCTTGTCTTCTGAGCTGCTAACTTTCGGAGACTTCCTACCCGGAGAAGTGGATGACTTGACAGATAGCGACTGGTCCACGTGCTCAGACACGGACGACGAGTTATGACTAGACAGGGCAGGTGGGTATATATTCTCGTCGGACACCGGTCCAGGTCATTTACAACAGAAGTCAGTACGCCAGTCAGTGCTGCCGGTGAACACCCTGGAGGAAGTCCACGAGGAGAAGTGTTACCCACCTAAGTTGGATGAAGTAAAGGAGCAACTATTACTTAAGAAACTCCAGGAGAGTGCATCCATGGCCAACAGAAGCAGGTACCAGTCGCGCAAAGTAGAAAACATGAAAGCAACAATCATCCAGAGACTAAAGAGAGGCTGTAGACTATACTTAATGTCAGAGACCTCAAAAGTCCCTACTTACCGGACCACATATCCGGCGCCTGTGTACTCGCCTCCGATCAACGTCCGACTGTCCAACCCCGAGTCCGCAGTGGCAGCATGCAATGAGTTCCTAGCTAGAAACTATCCAACTGTCTCATCATACCAAATTACCGACGAGTATGATGCATATTTAGACATGGTGGACGGGTCGGAGAGTTGCCTGGATCGAGCGACATTCAATCCGTCAAAACTTAGGAGCTACCCGAAACAGCACGCTTACCATGCGCCCTCCATCAGAAGCGCTGTACCGTCCCCATTCCAGAACACACTACAGAATGTACTGGCAGCAGCCACGAAAAGAAACTGCAACGTCACACAGATGAGGGAATTACCCACTTTGGACTCAGCAGTATTCAACGTGGAGTGTTTTAAAAATTTCGCATGCAACCAAGAATACTGGGAAGAATTTGCTGCCAGCCCTATTAGGATAACAACTGAGAATTTAACAACCTATGTTACTAAACTAAAAGGGCCAAAAGCAGCAGCGCTATTTGCAAAAACCCACAATCTGCTGCCACTGCAGGAAGTACCAATGGATAGGTTCACAGTAGATATGAAAAGGGACGTGAAGGTGACTCCTGGTACAAAGCACACAGAGGAAAGACCTAAGGTGCAGGTTATACAGGCGGCTGAACCCTTGGCGACAGCATACCTATGTGGGATTCACAGAGAGCTGGTTCGGAGGCTGAACGCCGTCCTCCTACCCAATGTACATACACTATTTGATATGTCTGCCGAGGATTTCGATGCCATCATAGCCGCACACTTTAAGCCAGGAGACACTGTTTTAGAAACGGACATAGCCTCCTTTGACAAGAGCCAAGATGATTCACTTGCGCTTACTGCCTTGATGTTGTTAGAAGATTTAGGGGTGGATCACTCCCTGTTGGACTTGATAGAGGCCGCTTTTGGAGAGATTTCCAGCTGTCATCTACCGACAGGTACGCGCTTCAAGTTCGGCGCCATGATGAAATCTGGTATGTTCCTAACTCTGTTCGTCAACACATTGCTAAACATCACCATCGCTAGCCGCGTGCTGGAAGATCGTCTGACAAAATCCGCGTGCGCGGCCTTCATCGGCGACGACAACATAATACATGGAGTCGTCTCCGATGAATTGATGGCAGCCAGATGCGCCACTTGGATGAACATGGAAGTGAAGATCATAGATGCAGTTGTATCCTTGAAAGCCCCTTACTTTTGTGGAGGGTTTATACTGCACGATACTGTGACGGGAACAGCCTGCAGAGTGGCAGACCCGCTAAAAAGGCTATTCAAACTGGGCAAACCGCTAGCGGCAGGTGACGAACAAGATGAAGATAGAAGACGAGCGCTGGCTGACGAAGTGATCAGATGGCAACGAACAGGGCTAATTGATGAGTTGGAGAAAGCGGTATACTCTAGGTATGAAGTGCAGGGTATATCAGTTGTGGTAATGTCCATGGCCACCTTTGCAAGCTCCAGATCTAACTTCGAGAAGCTCAGAGGACCCGTCATAACTTTGTACGGCGGTCCTAAATAGATGGAGTACATCCCAACCCAAACTTTTTACAATAGGAGGTACCAGCCTCGACCCTGGACTCCGCGCCCCACTATCCAAGTAATCAGGCCCAGACCGCGCCCTCAGAGGCAAGCCGGGCAACTTGCCCAGCTGATCTCAGCAGTTAATAAACTGACAATGCGCGCGGTACCCCAACAGAAGCCACGCAGGAATCGGAAGAATAAGAAGCAAAAGCAAAAGCGACAGGCGCCACAAAACAACACAAACCAAAAGAAGCAGCCGCCTAAAAAGAAACCAGCTCAAAAGAAAAAGAAGCCGGGCCGCAGAGAGAGGATGTGCATGAAAATCGAAAATGATTGTATTTTTGAAGTCAAGTATGAAGGTAAGGTAACAGGTTACGCGTGCTTGGTGGGGGACAAAGTAATGAAACCAGCACACGTAAAGGGGACCATCGATAACGCGGACCTGGCCAAACTGGCCTTTAAGCGGTCATCTAAGTATGACCTTGAATGCGCGCAGATACCCGTGCACATGAAGTCCGACGCTTCGAAGTTCACCCATGAGAAACCAGAGGGGTACTACAACTGGCACCACGGAGCAGTACAGTACTCAGGAGGCCGGTTCACCATCCCCACAGGTGCTGGCAAACCAGGGGACAGCGGCAGACCGATCTTCGACAACAAGGGACGCGTGGTGGCCATAGTCTTAGGAGGAGCTAATGAAGGAGCCCGTACAGCCCTCTCGGTGGTGACCTGGAATAAAGACATTGTCACTAAAATCACCCCCGAGGGGGCCGAAGAGTGGAGTCTTGCCATCCCAGTCATGTGCCTGCTGGCAAATACCACGTTCCCCTGCTCCCAGCCCCCTTGCACTCCCTGCTGCTATGAAAGGGAACCAGAGGAAACCCTACGCATGCTTGAGGACAACGTCATGAGACCTGGGTACTATCAGCTGCTACAAGCATCCTTAACATGTTCTCCCCACCGTCAGCGACGCAGTACCAAGGACAACTTCAATGTCTATAAAGCCACAAGACCGTACTTAGCTCACTGTCCCGACTGTGGAGAAGGGCACTCGTGCCATAGTCCCGTAGCATTAGAACGCATCAGAAATGAAGCGACAGACGGGACGCTGAAAATCCAGGTCTCCTTGCAAATCGGAATAAAGACGGATGATAGCCACGATTGGACCAAGCTGCGTTACATGGACAACCACACGCCAGCGGACGCAGAGAGGGCGGGGCTATTTGTAAGAACATCAGCACCGTGCACGATTACTGGAACAATGGGACACTTCATCCTGACCCGATGTCCGAAAGGGGAAACTCTGACGGTGGGATTCACTGACAGTAGGAAGATCAGTCACTCATGTACGCACCCATTTCACCACGACCCTCCTGTGATAGGCCGGGAGAAATTCCATTCCCGACCGCAGCACGGTAAAGAGCTGCCTTGCAGCACGTACGTGCAGAGCACCGCCGCAACTACCGAGGAGATAGAGGTACACATGCCCCCAGACACCCCTGATCGCACATTGATGTCACAACAGTCCGGCAACGTAAAGATCACAGTTAATGGCCAGACGGTGCGGTACAAGTGTAATTGCGGTGGCTCAAATGAAGGACTAATAACTACAGACAAAGTGATTAATAACTGCAAAGTTGATCAATGTCATGCCGCGGTCACCAATCACAAAAAGTGGCAGTACAACTCCCCTCTGGTCCCGCGTAATGCTGAACTTGGGGACCGAAAAGGAAAAATCCACATCCCGTTTCCGCTGGCAAATGTAACATGCAGGGTGCCTAAAGCAAGGAACCCCACCGTGACGTACGGGAAAAACCAAGTCATCATGCTACTGTATCCCGACCACCCAACACTCCTGTCCTACCGGAACATGGGAGAAGAACCAAACTACCAAGAAGAGTGGGTGACGCATAAGAAGGAAGTCGTGCTAACCGTGCCGACTGAAGGGCTCGAGGTCACGTGGGGTAACAACGAGCCGTATAAGTATTGGCCGCAGTTATCTACAAACGGTACAGCCCATGGCCACCCGCATGAGATAATTCTGTATTATTATGAGCTGTACCCTACTATGACTGTAGTAGTTGTGTCAGTGGCCTCGTTCGTACTCCTGTCGATGGTGGGTGTGGCAGTGGGGATGTGCATGTGTGCACGACGCAGATGCATCACACCGTACGAACTGACACCAGGAGCTACCGTCCCTTTCCTGCTTAGCCTAATATGCTGCATCAGAACAGCTAAAGCGGCCACATACCAAGAGGCTGCGGTATACCTGTGGAATGAGCAGCAACCTTTGTTTTGGCTACAAGCCCTTATTCCGCTGGCAGCCCTGATTGTCCTATGCAACTGTCTGAGACTCTTACCATGCTGCTGTAAAACGTTGGCTTTTTTAGCCGTAATGAGCGTCGGTGCCCACACTGTGAGCGCGTACGAACACGTAACAGTGATCCCGAACACGGTGGGAGTACCGTATAAGACTCTAGTCAATAGACCGGGCTACAGTCCCATGGTATTGGAGATGGAACTACTGTCAGTCACTTTGGAGCCAACGCTATCGCTTGATTACATCACGTGCGAGTACAAAACCGTTATCCCGTCTCCGTACGTGAAATGCTGCGGTACAGCAGAGTGCAAGGACAAAAACCTACCTGACTACAGCTGTAAGGTCTTCACCGGCGTCTACCCATTTATGTGGGGCGGAGCCTACTGCTTCTGCGACGCTGAAAACACGCAATTGAGCGAAGCACACGTGGAGAAGTCCGAATCATGCAAAACAGAATTTGCATCAGCATACAGGGCTCATACCGCATCCGCATCAGCTAAGCTCCGCGTCCTTTACCAAGGAAATAACATCACTGTAACTGCCTATGCTAACGGCGACCATGCCGTCACAGTTAAGGACGCCAAATTCATTGTGGGGCCAATGTCTTCAGCCTGGACACCTTTCGACAACAAAATTGTGGTGTACAAAGGTGACGTCTATAACATGGACTACCCGCCCTTTGGCGCAGGAAGACCAGGACAATTTGGCGATATCCAAAGTCGCACACCTGAGAGTAAAGACGTCTATGCTAATACACAACTGGTACTGCAGAGACCGGCTGCGGGTACGGTACATGTGCCATACTCTCAGGCACCATCTGGCTTTAAGTATTGGCTAAAAGAACGAGGGGCGTCGCTGCAGCACACAGCACCATTTGGCTGCCAAATAGCAACAAACCCGGTAAGAGCGGTGAATTGCGCCGTAGGGAACATGCCCATCTCCATCGACATACCGGATGCGGCCTTCATTAGGGTCGTCGACGCGCCCTCTTTAACGGACATGTCGTGCGAGGTACCAGCCTGCACCCATTCCTCAGATTTCGGGGGCGTCGCCATTATTAAATATGCAGCCAGCAAGAAAGGCAAGTGTGCGGTGCATTCGATGACCAACGCCGTCACAATTCGGGAAGCTGAGATAGAAGTTGAAGGGAATTCTCAGCTGCAAATCTCTTTCTCGACGGCCTTGGCCAGCGCCGAATTCCGCGTACAAGTCTGTTCTACACAAGTACACTGTGTAGCCGAGTGCCACCCTCCGAAGGACCACATAGTCAATTACCCGGCGTCACATACCACCCTCGGGGTCCAGGACATTTCCGCTACGGCGCTGTCATGGGTGCAGAAGATCACGGGAGGCGTGGGACTGGTTGTCGCTGTTGCAGCACTGATTCTAATCGTGGTGCTATGCGTGTCGTTCAGCAGGCACTAA
		</sequence>
		<sequence>
			<taxon idref="KY704954|Brazil|PB|Joao-Pessoa|2016-06-20"/>
			ATGGATCCTGTGTACGTGGACATAGACGCTGACAGCGCCTTTTTGAAGGCCCTGCAACGTGCGTACCCCATGTTTGAGGTGGAACCCAGGCAGGTCACACCGAATGACCATGCTAATGCTAGAGCGTTCTCGCATCTAGCTATAAAACTAATAGAGCAGGAAATTGATCCCGACTCAACCATCCTGGACATCGGCAGTGCACCAGCAAGGAGGATGATGTCGGACAGGAAGTACCACTGCGTCTGCCCGATGCGCAGCGCAGAAGATCCCGAGAGACTCGCCAATTATGCGAGAAAGCTAGCATCTGCTGCAGGAAAAGTCCTGGACAGAAACATCTCTGGAAAGATCGGGGACTTACAAGCAGTAATGGCCGTGCCAGACACGGAGACGCCAACATTCTGCTTGCACACAGATGTCTCATGTAGACAGAGAGCAGACGTCGCGATATACCAAGACGTCTATGCTGTACACGCACCCACGTCGCTATACCACCAGGCGATTAAAGGGGTCCGAGTGGCGTACTGGGTAGGGTTCGACACAACCCCGTTCATGTACAATGCCATGGCGGGTGCCTACCCCTCATATTCGACAAACTGGGCTGACGAGCAGGTACTGAAGGCTAAGAACATAGGATTATGTTCAACAGACCTGACGGAAGGTAGACGAGGTAAATTGTCTATTATGAGAGGGAAGAAGCTAAAACCGTGTGACCGTGTGCTGTTCTCAGTAGGGTCAACGCTCTACCCGGAAAGCCGCAAGCTACTTAAGAGCTGGCACTTACCATCGGTGTTCCATCTAAAGGGCAAACTCAGCTTCACATGCCGCTGTGATACAGTGGTTTCGTGCGAGGGCTACGTCGTTAAGAGAATAACGATGAGCCCAGGCCTTTATGGAAAAACCACAGGGTATGCGGTAACCCACCACGCAGACGGATTCTTGATGTGCAAGACTACCGACACGGTTGACGGCGAAAGAGTGTCATTCTCGGTGTGCACATACGTGCCGGCGACCATTTGTGATCAAATGACCGGCATCCTTGCTACAGAAGTCACGCCGGAGGATGCACAGAAGCTGTTGGTGGGGCTGAACCAGAGAATAGTGGTTAACGGCAGAACGCAACGGAATACGAACACCATGAAAAACTATCTGCTTCCCGTGGTCGCCCAAGCCTTCAGTAAGTGGGCAAAGGAGTGCCGGAAAGACATGGAAGATGAAAAACTCCTGGGGGTCAGAGAAAGAACACTGACCTGCTGCTGTCTATGGGCATTCAAGAAGCAGAAAACACACACGGTCTACAAGAGGCCTGATACCCAGTCAATTCAGAAGGTTCAGGCCGAGTTTGACAGCTTTGTGGTACCGAGCCTGTGGTCGTCCGGGTTGTCAATCCCCTTGAGGACTAGAATCAAATGGTTGTTAAGCAAGGTGCCAAAAACCGACCTGATCCCATATAGCGGGGACGCCCAAGAAGCCCGGGACGCAGAAAAAGAAGCAGAGGAAGAACGAGAAGCAGAACTGACTCGTGAAGCCCTACCACCTCTACAGGCAGCACAGGAAGATGTTCAGGTCGAAATCGACGTGGAACAGCTTGAGGACAGAGCGGGTGCAGGAATAATAGAGACTCCTAGAGGAGCTATCAAAGTTACTGCCCAACCAACAGACCACGTCGTGGGAGAGTACCTGGTACTTTCCCCGCAGACCGTACTACGGAGCCAGAAGCTCAGCCTAATTCACGCTTTGGCGGAGCAAGTGAAGACGTGCACGCACAGCGGACGAGTAGGGAGGTACGCGGTCGAAGCGTACGACGGCCGAGTCCTAGTGCCCTCAGGCTATGCAATTTCGCCTGAAGACTTCCAGAGTCTAAGCGAAAGCGCAACGATGGTGTATAACGAAAGAGAGTTCGTAAACAGAAAGCTACACCACATTGCGATGCACGGACCAGCCCTGAACACCGACGAAGAGTCGTATGAGCTGGTGAGGGCAGAGAGGACAGAACACGAGTACGTCTACGATGTGGACCAGAGAAGATGCTGTAAGAAGGAAGAAGCTGCAGGACTGGTACTGGTGGGCGACTTGACTAATCCGCCCTACCACGAATTCGCATATGAAGGGCTAAAAATCCGCCCTGCCTGCCCATACAAAATTGCAGTCATAGGAGTCTTCGGAGTACCAGGATCCGGCAAGTCAGCTATTATCAAGAACCTAGTTACCAGGCAAGACCTGGTGACTAGCGGAAAGAAAGAAAACTGCCAAGAAATCACCACCGACGTGATGAGACAGAGAGGTCTAGAGATATCTGCACGTACGGTTGACTCGCTGCTCTTGAATGGATGCAACAGGCCAGTCGACGTGTTGTACGTAGACGAGGCGTTTGCGTGCCACTCTGGAACGTTACTTGCTTTGATCGCCTTGGTTAGACCAAGGCAGAAAGTTGTACTCTGTGGTGACCCGAAGCAGTGCGGCTTCTTCAATATGATGCAGATGAAAGTCAACTATAATCACAACATCTGCACCCAAGTGTACCACAAAAGTATCTCCAGGCGGTGTACACTGCCTGTGACCGCCATTGTGTCATCGTTGCATTACGAAGGCAAAATGCGCACTACGAATGAGTACAACAAGCCGATTGTAGTGGACACTACAGGCTCAACAAAACCTGACCCTGGAGATCTCGTGTTAACGTGCTTCAGAGGGTGGGTTAAACAACTGCAAATTGACTATCGTGGATACGAGGTCATGACAGCAGCCGCATCCCAAGGGTTAACCAGAAAAGGAGTTTATGCAGTTAGGCAAAAAGTTAATGAAAACCCGCTCTATGCATCAACGTCAGAGCACGTCAACGTACTCCTAACACGTACGGAAGGTAAACTGGTATGGAAGACACTTTCCGGTGACCCGTGGATAAAGACGCTGCAGAACCCACCGAAAGGAAACTTCAAAGCAACTATCAAGGAGTGGGAGGTGGAGCATGCATCAATAATGGCGGGCATCTGCAGTCACCAAATGACCTTTGATACATTCCAAAACAAAGCCAATGTTTGTTGGGCTAAGAGCTTGGTCCCTATCCTCGAAACAGCGGGGATAAAACTAAATGATAGGCAGTGGTCCCAGATAATTCAAGCCTTCAAAGAAGATAAAGCATACTCACCTGAAGTAGCCCTGAATGAAATATGCACGCGCATGTATGGGGTGGATTTAGACAGTGGGCTATTTTCTAAACCATTGGTGTCTGTGTATTACGCGGATAACCACTGGGATAATAGGCCTGGAGGGAAGATGTTCGGATTCAACCCCGAGGCAGCATCCATTCTAGAAAGAAAGTATCCATTCACAAAAGGGAAGTGGAACATCAACAAGCAGATCTGCGTGACCACCAGGAGGATAGAAGACTTTAACCCTACCACCAATATTATACCGGCCAATAGGAGACTACCACACTCATTAGTGGCCGAACACCGCCCAGTAAAAGGGGAAAGAATGGAATGGCTGGTTAATAAGATAAACGGCCACCACGTGCTCCTGGTCAGTGGCTATAATCTTGTACTGCCTACTAAGAGAGTCACTTGGGTAGCGCCACTAGGTGTCCGCGGAGCGGACTACACATACAACCTAGAGTTGGGTCTGCCAGCAACGCTTGGCAGGTATGACCTAGTGGTCATAAACATCCACACACCTTTTCGCATACACCATTACCAACAGTGCGTAGACCACGCAATGAAACTGCAAATGCTCGGGGGTGACTCATTGAGACTGCTCAAACCGGGTGGCTCTCTATTGATCAGAGCATATGGTTACGCAGATAGAACCAGTGAACGAGTCATCTGCGTGTTGGGACGCAAGTTCAGATCGTCTAGAGCGTTGAAACCACCATGTGTCACCAGCAACACTGAGATGTTTTTCCTATTCAGCAACTTTGACAATGGCAGAAGGAATTTCACAACTCATGTCATGAATAATCAACTGAATGCAGCCTTTGTAGGACAGGCCACCCGAGCAGGATGTGCACCGTCGTACCGGGTAAAACGCATGGACATCGCGAAGAACGATGAAGAGTGCGTAGTTAACGCCGCTAACCCTCGCGGGTTACCGGGTGACGGTGTTTGCAAGGCAGTATACAAAAAATGGCCGGAGTCCTTTAAGAATAGTGCAACACCAGTGGGAACCGCAAAAACAGTCATGTGCGGTACGTATCCAGTAATCCACGCCGTTGGACCGAACTTCTCTAATTATTTGGAATCTGAAGGGGACCGGGAATTGGCAGCTGCCTATCGAGAAGTCGCAAAGGAAGTAACTAGACTGGGAGTAAATAGTGTAGCTATACCTCTCCTCTCCACAGGTGTATACTCAGGAGGGAAAGATAGGCTGACCCAGTCACTGAACCACCTCTTCACAGCCATGGACTCGACGGATGCAGACGTGGTCATCTACTGTCGCGACAAAGAATGGGAGAAGAAAATATCCGAGGCCATACAGATGCGGACTCAAGTGGAGTTGCTGGATGAGCACATCTCCATAGACTGCGATATTGTTCGCGTGCACCCTGACAGCAGCTTGGCAGGCAGAAAAGGATACAGCACCACGGAAGGCGCACTGTACTCATATCTAGAAGGGACTCGTTTTCACCAGACGGCAGTGGACATGGCAGAGATATATACTATGTGGCCAAAGCAAACAGAGGCCAACGAGCAAGTCTGCCTATATGCCCTGGGGGAAAGTATTGAATCGATCAGGCAGAAATGCCCGGTGGATGATGCAGATGCATCGTCTCCTCCAAAAACTGTCCCGTGCCTTTGCCGTTACGCCATGACTCCGGAACGCGTCACCCGACTTCGCATGAACCACGTCACAAGTATAATTGTGTGTTCCTCGTTTCCCCTTCCAAAGTACAAAATAGAAGGAGTGCAAAAAGTCAAATGCTCTAAGGTAATGCTATTTGACCACAACGTGCCATCACGCGTAAGTCCAAGGGAATATAGATCTTCCCCGGAGGCTGCACAGGAAGCGAGTACAACCACGTCACTGACGCATAGCCAATTCGACCTAAGCGTTGACGGCGAGATACTACCCGTCCCGTCAGATCTGGATGCTGACGCCCCAGCCCTAGAACCAGCTCTAGACGACAGGGCGACACACACGTTGCCATCCACAACCGGAAACCTTGCGGCCGTGTCTGACTGGGTAATGAGCACCGTACCTGTCGCGCCGCCCAGAAGAAGGCGAGGGAGAAACCTGACTGTGACATGCGACGAGAGAGAAGGGAACATAACACCCATGGCTAGCGTCCGATTCTTTAGGGCAGAGCTGCGTCCGGTCGTACAAGAAACAGCGGAGACGCGTGACACAGCAATGTCTCTTCAGGCACCGCCGAGTACCGCCACGGAACTGAATCATCCGCCGATCTCCTTCGGAGCACCAAGCGAGACGTTCCCCATTACATTTGGGGACTTTAACGAAGGAGAAATCGAAAGCTTGTCTTCTGAGCTGCTAACTTTCGGAGACTTCCTACCCGGAGAAGTGGATGACTTGACAGATAGCGACTGGTCCACGTGCTCAGACACGGACGACGAGTTATGACTAGACAGGGCAGGTGGGTATATATTCTCGTCGGACACCGGTCCAGGTCATTTACAACAGAAGTCAGTACGCCAGTCAGTGCTGCCGGTGAACACCCTGGAGGAAGTCCACGAGGAGAAGTGTTACCCACCTAAGTTGGATGAAGTAAAGGAGCAACTATTACTTAAGAAACTCCAGGAGAGTGCATCCATGGCCAACAGAAGCAGGTACCAGTCGCGCAAAGTAGAAAACATGAAAGCAACAATCATCCAGAGACTAAAGAGAGGCTGTAGACTATACTTAATGTCAGAGACCTCAAAAGTCCCTACTTACCGGACCACATATCCGGCGCCTGTGTACTCGCCTCCGATCAACGTCCGACTGTCCAACCCCGAGTCCGCAGTGGCAGCATGCAATGAGTTCCTAGCTAGAAACTATCCAACTGTCTCATCATACCAAATTACCGACGAGTATGATGCATATTTAGACATGGTGGACGGGTCGGAGAGTTGCCTGGATCGAGCGACATTCAATCCGTCAAAACTTAGGAGCTACCCGAAACAGCACGCTTACCATGCGCCCTCCATCAGAAGCGCTGTACCGTCCCCATTCCAGAACACACTACAGAATGTACTGGCAGCAGCCACGAAAAGAAACTGCAACGTCACACAGATGAGGGAATTACCCACTTTGGACTCAGCAGTATTCAACGTGGAGTGTTTTAAAAAATTCGCATGCAACCAAGAATACTGGGAAGAATTTGCTGCCAGCCCTATTAGGATAACAACTGAGAATTTAACAACCTATGTTACTAAACTAAAAGGGCCAAAAGCAGCAGCGCTATTTGCAAAAACCCACAATCTGCTGCCACTGCAGGAAGTACCAATGGATAGGTTCACAGTAGATATGAAAAGGGACGTGAAGGTGACTCCTGGTACAAAGCACACAGAGGAAAGACCTAAGGTGCAGGTTATACAGGCGGCTGAACCCTTGGCGACAGCATACCTATGTGGGATTCACAGAGAGCTGGTTAGGAGGCTGAACGCCGTCCTCCTACCCAATGTACATACACTATTTGATATGTCTGCCGAGGATTTCGATGCCATCATAGCCGCACACTTTAAGCCAGGAGACACTGTTTTAGAAACGGACATAGCCTCCTTTGACAAGAGCCAAGATGATTCACTTGCGCTTACTGCCTTGATGTTGTTAGAAGATTTAGGGGTGGATCACTCCCTGTTGGACTTGATAGAGGCCGCTTTTGGAGAGATTTCCAGCTGTCATCTACCGACAGGTACGCGCTTCAAGTTCGGCGCCATGATGAAATCTGGTATGTTCCTAACTCTGTTCGTCAACACATTGCTAAACATCACCATCGCTAGCCGCGTGCTGGAAGATCGTCTGACAAAATCCGCGTGCGCGGCCTTCATCGGCGACGACAACATAATACATGGAGTCGTCTCCGATGAATTGATGGCAGCCAGATGCGCCACTTGGATGAACATGGAAGTGAAGATCATAGATGCAGTTGTATCCTTGAAAGCCCCTTACTTTTGTGGAGGGTTTATACTGCACGATACTGTGACGGGAACAGCCTGCAGAGTGGCAGACCCGCTGAAAAGGCTATTCAAACTGGGCAAACCGCTAGCGGCAGGTGACGAACAAGATGAAGATAGAAGACGAGCGCTGGCTGACGAAGTGATCAGATGGCAACGAACAGGGCTAATTGATGAGTTGGAGAAAGCGGTATACTCTAGGTATGAAGTGCAGGGTATATCAGTTGTGGTAATGTCCATGGCCACCTTTGCAAGCTCCAGATCTAACTTCGAGAAGCTCAGAGGACCCGTCATAACTTTGTACGGCGGTCCTAAATAGATGGAGTACATCCCAACCCAAACTTTTTACAATAGGAGGTACCAGCCTCGACCCTGGACTCCGCGCCCCACTATCCAAGTAATCAGGCCCAGACCGCGCCCTCAGAGGCAAGCCGGGCAACTTGCCCAGCTGATCTCAGCAGTTAATAAACTGACAATGCGCGCGGTACCCCAACAGAAGCCACGCAGGAATCGGAAGAATAAGAAGCAAAAGCAAAAGCGACAGGCGCCACAAAACAACACAAACCAAAAGAAGCAGCCGCCTAAAAAGAAACCAGCTCAAAAGAAAAAGAAGCCGGGCCGCAGAGAGAGGATGTGCATGAAAATCGAAAATGATTGTATTTTTGAAGTCAAGTATGAAGGTAAGGTAACAGGTTACGCGTGCTTGGTGGGGGACAAAGTAATGAAACCAGCACATGTAAAGGGGACCATCGATAACGCGGACCTGGCCAAACTGGCCTTTAAGCGGTCATCTAAGTATGACCTTGAATGCGCGCAGATACCCGTGCACATGAAGTCCGACGCTTCGAAGTTCACCCATGAGAAACCAGAGGGGTACTACAACTGGCACCACGGAGCAGTACAGTACTCAGGAGGCCGGTTCACCATCCCCACAGGTGCTGGCAAACCAGGGGACAGCGGCAGACCGATCTTCGACAACAAGGGACGCGTGGTGGCCATAGTCTTAGGAGGAGCTAATGAAGGAGCCCGTACAGCCCTCTCGGTGGTGACCTGGAATAAAGACATTGTCACTAAAATCACCCCCGAGGGGGCCGAAGAGTGGAGTCTTGCCATCCCAGTCATGTGCCTGCTGGCAAATACCACGTTCCCCTGCTCCCAGCCCCCTTGCACTCCCTGCTGCTATGAAAGGGAACCAGAGGAAACCCTACGCATGCTTGAGGACAACGTCATGAGACCTGGGTACTATCAGCTGCTACAAGCATCCTTAACATGTTCTCCCCACCGTCAGCGACGCAGTACCAAGGACAACTTCAATGTCTATAAAGCCACAAGACCGTACTTAGCTCATTGTCCCGACTGTGGAGAAGGGCACTCGTGCCATAGTCCCGTAGCATTAGAACGCATCAGAAATGAAGCGACAGACGGGACGCTGAAAATCCAGGTCTCCTTGCAAATCGGAATAAAGACGGATGATAGCCACGATTGGACCAAGCTGCGTTACATGGACAACCACACGCCAGCGGACGCAGAGAGGGCGGGGCTATTTGTAAGAACATCAGCACCGTGCACGATTACTGGAACAATGGGACACTTCATCCTGACCCGATGTCCGAAAGGGGAAACTCTGACGGTGGGATTCACTGACAGTAGGAAGATCAGTCACTCATGTACGCACCCATTTCACCACGACCCTCCTGTGATAGGCCGGGAGAAATTCCATTCCCGACCGCAGCACGGTAAAGAGCTGCCTTGCAGCACGTACGTGCAGAGCACCGCCGCAACTACCGAGGAGATAGAGGTACACATGCCCCCAGACACCCCTGATCACACATTGATGTCACAACAGTCCGGCAACGTAAAGATCACAGTTAATGGCCAGACGGTGCGGTACAAGTGTAATTGCGGTGGCTCAAATGAAGGACTAATAACTACAGACAAAGTGATTAATAACTGCAAAGTTGATCAATGTCATGCCGCGGTCACCAATCACAAAAAGTGGCAGTACAACTCCCCTCTGGTCCCGCGTAATGCTGAACTTGGGGACCGAAAAGGAAAAATCCACATCCCGTTTCCGCTGGCAAATGTAACATGCAGGGTGCCTAAAGCAAGGAACCCCACCGTGACGTACGGGAAAAACCAAGTCATCATGCTACTGTATCCCGACCACCCAACACTCCTGTCCTACCGGAACATGGGAGAAGAACCAAACTACCAAGAAGAGTGGGTGACGCATAAGAAGGAAGTCGTGCTAACCGTGCCGACTGAAGGGCTCGAGGTCACGTGGGGTAACAACGAGCCGTATAAGTATTGGCCGCAGTTATCTACAAACGGTACAGCCCATGGCCACCCGCATGAGATAATTCTGTATTATTATGAGCTGTACCCTACTATGACTGTAGTAGTTGTGTCAGTGGCCTCGTTCGTACTCCTGTCGATGGTGGGTGTGGCAGTGGGGATGTGCATGTGTGCACGACGCAGATGCATCACACCGTACGAACTGACACCAGGAGCTACCGTCCCTTTCCTGCTTAGCCTAATATGCTGCATCAGAACAGCTAAAGCGGCCACATACCAAGAGGCTGCGGTATACCTGTGGAATGAGCAGCAACCTTTGTTTTGGCTACAAGCCCTTATTCCGCTGGCAGCCCTGATTGTCCTATGCAACTGTCTGAGACTCTTACCATGCTGCTGTAAAACGTTGGCTTTTTTAGCCGTAATGAGCGTCGGTGCCCACACTGTGAGCGCGTACGAACACGTAACAGTGATCCCGAACACGGTGGGAGTACCGTATAAGACTCTAGTCAATAGACCGGGCTACAGTCCCATGGTATTGGAGATGGAACTACTGTCAGTCACTTTGGAGCCAACGCTATCGCTTGATTACATCACGTGCGAGTACAAAACCGTTATCCCGTCTCCGTACGTGAAATGCTGCGGTACAGCAGAGTGCAAGGACAAAAACCTACCTGACTACAGCTGTAAGGTCTTCACCGGCGTCTACCCATTTATGTGGGGCGGAGCCTACTGCTTCTGCGACGCTGAAAACACGCAATTGAGCGAAGCACACGTGGAGAAGTCCGAATCATGCAAAACAGAATTTGCATCAGCATACAGGGCTCATACCGCATCCGCATCAGCTAAGCTCCGCGTCCTTTACCAAGGAAATAACATCACTGTAACTGCCTATGCTAACGGCGACCATGCCGTCACAGTTAAGGACGCCAAATTCATTGTGGGGCCAATGTCTTCAGCCTGGACACCTTTCGACAACAAAATTGTGGTGTACAAAGGTGACGTCTATAACATGGACTACCCGCCCTTTGGCGCAGGAAGACCAGGACAATTTGGCGATATCCAAAGTCGCACACCTGAGAGTAAAGACGTCTATGCTAATACACAACTGGTACTGCAGAGACCGGCTGCGGGTACGGTACATGTGCCATACTCTCAGGCACCATCTGGCTTTAAGTATTGGCTAAAAGAACGAGGGGCGTCGCTGCAGCACACAGCACCATTTGGCTGCCAAATAGCAACAAACCCGGTAAGAGCGGTGAATTGCGCCGTAGGGAACATGCCCATCTCCATCGACATACCGGATGCGGCCTTCATTAGGGTCGTCGACGCGCCCTCTTTAACGGACATGTCGTGCGAGGTACCAGCCTGCACCCATTCCTCAGATTTCGGGGGCGTCGCCATTATTAAATATGCAGCCAGCAAGAAAGGCAAGTGTGCGGTGCATTCGATGACCAACGCCGTCACAATTCGGGAAGCTGAGATAGAAGTTGAAGGGAATTCTCAGCTGCAAATCTCTTTCTCGACGGCCTTGGCCAGCGCCGAATTCCGCGTACAAGTCTGTTCTACACAAGTACACTGTGTAGCCGAGTGCCACCCTCCGAAGGACCACATAGTCAATTACCCGGCGTCACATACCACCCTCGGGGTCCAGGACATTTCCGCTACGGCGCTGTCATGGGTGCAGAAGATCACGGGAGGCGTGGGACTGGTTGTCGCTGTTGCAGCACTGATTCTAATCGTGGTGCTATGCGTGTCGTTCAGCAGGCACTAA
		</sequence>
		<sequence>
			<taxon idref="KY704953|Brazil|AL|Maceio|2016-04-09"/>
			-----------------------------------------------------GCAACGTGCGTACCCCATGTTTGAGGTGGAACCCAGGCAGGTCACACCGAATGACCATGCTAATGCTAGAGCGTTCTCGCATCTAGCTATAAAACTAATAGAGCAGGAAATTGATCCCGACTCAACCATCCTGGACATCGGCAGTGCACCAGCAAGGAGGATGATGTCGGACAGGAAGTACCACTGCGTCTGCCCGATGCGCAGCGCAGAAGACCCCGAGAGACTCGCCAATTATGCGAGAAAGCTAGCATCTGCTGCAGGAAAAGTCCTGGACAGAAACATCTCTGGAAAGATCGGGGACTTACAAGCAGTAATGGCCGTGCCAGACACGGAGACGCCGACATTCTGCTTGCACACAGATGTCTCATGTAGACAGAGAGCAGACGTCGCGATATACCAAGACGTCTATGCTGTACACGCACCCACGTCGCTATACCACCAGGCGATCAAAGGGGTCCGAGTGGCGTACTGGGTAGGGTTCGACACAACCCCGTTCATGTACAATGCCATGGCGGGTGCCTACCCCTCATATTCGACAAACTGGGCAGACGAGCAGGTACTGAAGGCTAAGAACATAGGATTATGTTCAACAGACCTGACGGAAGGTAGACGAGGTAAATTGTCTATTATGAGAGGGAAGAAGCTAAAACCGTGTGACCGTGTGCTGTTCTCAGTAGGGTCAACGCTCTACCCGGAAAGCCGCAAGCTACTTAAGAGCTGGCACTTACCATCGGTGTTCCATCTAAAGGGCAAACTCAGCTTCACATGCCGCTGTGATACAGTGGTTTCGTGCGAGGGCTACGTCGTTAAGAGAATAACGATGAGCCCAGGCCTTTATGGAAAAACCACAGGGTATGCGGTAACCCACCACGCAGACGGATTCTTGATGTGCAAGACTACCGACACGGTTGACGGCGAAAGAGTGTCATTCTCGGTGTGCACATACGTGCCGGCGACCATTTGTGATCAAATGACCGGCATCCTTGCTACAGAAGTCACGCCGGAGGATGCACAGAAGCTGTTGGTGGGGCTGAACCAGAGAATAGTGGTTAACGGCAGAACGCAACGGAATACGAACACCATGAAAAACTATCTGCTTCCCGTGGTCGCCCAAGCCTTCAGTAAGTGGGCAAAGGAGTGCCGGAAAGACATGGAAGATGAAAAACTCCTGGGGGTCAGAGAAAGAACACTGACCTGCTGCTGTCTATGGGCATTCAAGAAGCAGAAAACACACACGGTCTACAAGAGGCCTGATACCCAGTCAATTCAGAAGGTTCAGGCCGAGTTTGACAGCTTTGTGGTACCGAGCCTGTGGTCGTCCGGGTTGTCAATCCCCTTGAGGACTAGAATCAAATGGTTGTTAAGCAAGGTGCCAAAAACCGACCTGATCCCATATAGCGGGGACGCCCAAGAAGCCCGGGACGCAGAAAAAGAAGCAGAGGAAGAACGAGAAGCAGAACTGACTCGTGAAGCCCTACCACCTCTACAGGCAGCACAGGAAGATGTTCAGGTCGAAATCGACGTGGAACAGCTTGAGGACAGAGCGGGTGCAGGAATAATAGAGACTCCTAGAGGAGCTATCAAAGTTACTGCCCAACCAACAGACCACGTCGTGGGAGAGTACCTGGTACTTTCCCCGCAGACCGTACTACGGAGCCAGAAGCTCAGCCTAATTCACGCTTTGGCGGAGCAAGTGAAGACGTGCACGCACAGCGGACGAGCAGGGAGGTACGCGGTCGAAGCGTACGACGGCCGAGTCCTAGTGCCCTCAGGCTATGCAATCTCGCCTGAAGACTTCCAGAGTCTAAGCGAAAGCGCAACGATGGTGTATAACGAAAGAGAGTTCGTAAACAGAAAGCTACACCACATTGCGATGCACGGACCAGCCCTGAACACCGACGAAGAGTCGTATGAGCTGGTGAGGGCAGAGAGGACAGAACACGAGTACGTCTACGATGTGGACCAGAGAAGATGCTGTAAGAAGGAAGAAGCTGCAGGACTGGTACTGGTGGGCGACTTGACTAATCCGCCCTACCACGAATTCGCATATGAAGGGCTAAAAATCCGCCCTGCCTGCCCATACAAAATTGCAGTCATAGGAGTCTTCGGAGTACCAGGATCTGGCAAGTCAGCTATTATCAAGAACCTAGTTACCAGGCAAGACCTGGTGNNNNNNNNNNNNNNNNNNNNNNNNNNNNNNNNNNNNNNNNNNNNNNNNNNNNNGAGAGGTCTAGAGATATCTGCACGTACGGTTGACTCGCTGCTCTTGAATGGATGCAACAGGCCAGTCGACGTGTTGTACGTAGACGAGGCGTTTGCGTGCCACTCTGGAACGTTACTTGCTTTGATCGCCTTGGTTAGACCAAGGCAGAAAGTTGTACTCTGTGGTGACCCGAAGCAGTGCGGCTTCTTCAATATGATGCAGATGAAAGTCAACTATAATCACAACATCTGCACCCAAGTGTACCACAAAAGTATCTCCAGGCGGTGTACACTGCCTGTGACCGCCATTGNNNNNNNNNNNNNNNNCGAAGGCAAAATGCGCACTACGAATGAGTACAACAAGCCGATTGTAGTGGACACTACAGGCTCAACAAAACCTGACGCTGGAGATCTCGTGTTAACGTGCTTCAGAGGGTGGGTTAAACAACTGCAAATTGACTATCGTGGATACGAGGTCATGACAGCAGCCGCATCCCAAGGGTTAACCAGAAAAGGAGTTTATGCAGTTAGGCAAAAAGTTAATGAAAACCCGCTCTATGCATCAACGTCAGAGCACGTCAACGTACTCCTAACACGTACGGAAGGTAAACTGGTATGGAAGACACTTTCCGGCGACCCGTGGATAAAGACGCTGCAGAACCCACCGAAAGGAAACTTCAAAGCAACTATCAAGGAGTGGGAGGTGGAGCATGCATCAATAATGGCGGGCATCTGCAGTCACCAAATGACCTTTGATACATTCCAAAACAAAGCCAATGTTTGTTGGGCTAAGAGCTTGGTCCCTATCCTCGAAACAGCGGGGATAAAACTAAATGATAGGCAGTGGTCCCAGATAATTCAAGCCTTCAAAGAAGATAAAGCATACTCACCTGAAGTAGCCCTGAATGAAATATGCACGCGCATGTATGGGGTGGATTTAGACANTGGGCTATTTTCTAAACCATTGGTGTCTGTGTATTNNNCGGATAACCACTGGGATAATAGGCCTGGAGGGAAGATGTTCGGATTCAACCCCGAGGCAGCATCCATTCTAGAAAGAAAGTATCCATTCACAAAAGGGAAGTGGAACATCAACAAGCAGATCTGCGTGACCACCAGGAGGATAGAAGACTTTAACCCTACCACCAATATTATACNNNNNNNNNNNNNNNNNNNNNNNNNNNNNNNNNNNNNNNNNNNNNNNNNNNNNNNNNNNNNNNNNNNNNNNNNNNNNNNNNNNNNNNNNNNNNNNNNNNNNNNNNNNNNNNNNNNNNNNNNNNNNNNNNNNNNNNNNNNNNNNNNNNNNNNNNNNNNNNNNNNNNNNNNNNNNNNNNNNNNNNNNNNNNNNNNNNNNNNNNNNNNNNNNNNNNNNNNNNNNNNNNNNNNNNNNNNNNNNNNNNNNNNNNNNNNNNNNNNNNNNNNNNNNNNNNNNNNNNNNNNNNNNNNNNNNNNNNNNNNNNNNNNNNNNNNNNNNNNNNNNNNNNNNNNNNNNNNNNNNNNNNNNNNNNNNNNNNNNNNNNNNNNNNNNNNNNNNNNNNNNNNNNNNNNNNNNNNNNNNNNNNNNNNNNNNNNNNNNNNNNNNNNNNNNNNNNNNNNNNNNNNNNNNNNNNNNNNNNNNNNNNNNNNNNNNNNNNNNNNNNNNNNNNNNNNNNNNNNNNNNNNNNNNNNNNNNNNTTTCACAACTCATGTCATGAATAATCAACTGAATGCAGCCTTTGTAGGACAGGCCACCCGAGCAGGATGTGCACCGTCGTACCGGGTAAAACGCATGGACATCGCGAAGAACGATGANNNNNNNNNNNNNNNNNNNNNNNNNNNNNNNNNNNNNNNNNNNNNNNNNNNNNNNNNNNNNNNNNNNNNNNNNNNNNNNNNNNNNNNNNNNNNNNNNNNNNNNNNNNNNNNNNNNNNNNNNNNNNNNNNNNNNNNNNNNNNNNNNNNNNNNNNNNNNNNNNNNNNNNNNNNNNNNNNNNNNNNNNNNNNNNNNNNNNNNNNNNNNNNNNNNNNNNNNNNNNNNNNNNNNNNNNNNNNNNNNNNNNNNNNNNNNNNNNNNNNNNNNNNNNNNNNNNNNNNNNNNNNNNNNNNNNNNNNNNNNNNNNNNNNNNNNNNNNNNNNNNNNNNNNNNNNNNNNNNNNNNNCCATGGACTCGACGGATGCAGACGTGGTCATCTACTGTCGCGACAAAGAATGGGAGAAGAAAATATCCGAGGCCATACAGATGCGGACTCAAGTGGAGTTGCTGGATGAGCACATCTCCATAGACTGCGATATTGTTCGCGTGCACCCTGACAGCAGCTTGGCAGGCAGAAAAGGATACAGCACCACGGAAGGCGCACTGTACTCATACCTAGAAGGGACTCGTTTTCACCAGACGGCAGTGGACATGGCAGAGATATATACTATGTGGCCAAAGCAAACAGAGGCCAACGAGCAAGTCTGCCTATATGCCCTGGGGGAAAGTATTGAATCGATCAGGCAGAAATGCCCGGTGGATGATGCAGATGCATCGTCTCCTCCAAAAACTGTCCCGTGCCTTTGCCGTTACGCCATGACTCCGGAACGCGTCACCCGACTTCGCATGAACCACGTCACAAGTATAATTGTGTGTTCCTCGTTTCCCCTTCCAAAGTACAAAATAGAAGGAGTGCAAAAAGTCAAATGCTCTAAGGTAATGCTATTTGACCACAACGTGCCATCGCGCGTAAGTCCAAGGGAATATAGATCTTCCCCGGAGGCTGCACAGGAAGCGAGTACAACCACGTCACTGACGCATAGCCAATTCGACCTAAGCGTTGACGGCGAGATACTGCCCGTCCCGTCAGATCTGGATGCTGACGCCCCAGCCCTAGAACCAGCTCTAGACGACAGGGCGACACACACGTTGCCATCCACAACCGGAAACCTTGCGGCCGTGTCTGACTGGGTAATGAGCACCGTACCTGTCGCGCCGCCCAGAAGAAGGCGAGGGAGAAACCTGACTGTGACATGCGACGAGAGAGARGGGAACATAACACCCATGGCTAGCGTCCGATTCTTTAGGGCAGAGCTGCGTCCGGTCGTACAAGAAACAGCGGAGACGCGTGACACAGCAATGTCTCTTCAGGCACCGCCGNNNNNNNNNNNNNNNNNNNNNNNNNNNNNNNNNNNNNNNNNNNNNNNNNNNNNNNNNNNNNNNNNNNNNNNNNNNNNNNNNNNNNNNNNNNNNNNNNNNNNNNNNNNNNNNNNNNNNNNNNNNNNNNNNNNNNNNNNNNNNNNNNNNNNNNNNNNNNNNNNNNNNNNNNNNNNNNNNNNNNNNNNNNNNNNNNNNNNNNNNNNNNNNNNNNNNNNNNNNNNNNNNNNNNNNNNNNNNNNNNNNNNNNNNNNNNNNNNNNNNNNNNNNNNNNNNNNNNNNNNNNNNNNNNNNNNNNNNNNNNNNNNNNNNNNNNNNNNNNNNNNGAAGTGTTACCCACCTAAGTTGGATGAAGTAAAGGAGCAACTATTACTTAAGAAACTCCAGGAGAGTGCATCCATGGCCAACAGAAGCAGGTACCAGTCGCGCAAAGTAGAAAACATGAAAGCAACAATCATCCAGAGACTAAAGAGAGGCTGTAGACTATACTTAATGTCAGAGACCTCAAAAGTCCCTACTTACCGGACCACATATCCGGCGCCTGTGTACTCGCCTCCGATCAACGTCCGACTGTCCAACCCCGAGNNNNNNNNNNNNNNNNNNNNNNNNNNNNNNNNNNNNNNNNNNNNNNNNNNNNNNNNNNNNNNNNNNNNNNNNNNNNNNNNNNNNNNNNNNNNNNNNNNNNNNNNNNNNNNNNNNNNNNNNNNNNNNNNNNNNNNNNNNNNNNNNNNNNNNNNNNNNNNNNNNNNNNNNNNNNNNNNNNNNNNNNNNNNNNNNNNNNNNNNNNNNNNNNNNNNNNNNNNNNNNNNNNNNNNNNNNNNNNNNNNNNNNNNNNNNNNNNNNNNNNNNNNNNNNNNNNNNNNNNNNNNNNNNNNNNNNNNNNNNNNNNNNNNNNNNNNNNNNNNNNNNNNNNNNNNNNNNNNNNNNNNNNNNNNNNNNNNNNNNNNNNNNNNNNNNNNNNNNNNNNNNNNNNNNNNNNNNNNNNNNNNNNNNNNNNNNNNNNNNNNNNNNNNNNNNNNNNNNNNNNNNNNNNNNNNNNNNNNNNNNNNNNNNNNNNNNNNNNNNNNNNNNNNNNNNNNNNNNNNNNNNNNNNNNNNNNNNNNNNNNNNNNNNNNNNNNNNNNNNNNNNNNNNNNNNNNNNNNNNNNNNNNNNNNNNNNNNNNNNNNNNNNNNNNNNNNNNNNNNNNNNNNNNNNNNNNNNGGATTCACAGAGAGCTGGTTAGGAGGCTGAACGCCGTCCTCCTACCCAATGTACATACACTATTTGATATGTCTGCCGAGGATTTCGATGCCATCATAGCCGCACACTTTAAGCCAGGAGACACTGTTTTAGAAACGGACATAGCCTCCTTTGACAAGAGCCAAGATGATTCACTTGCGCTTACTGCCTTGATGTTGTTNNNNNNNNNNNNNNNNNNNNNNNNNNNNNNNNNNNNNNNNNNNNNNNNNNNNNNNNNNNNNNNNNNNNNNNNNNNNNNNNNNNNNNNNNNNNNNNNNNNNNNNNNCATGATGAAATCTGGTATGTTCCTAACTCTGTTCGTCAACACATTGCTAAACATCACCATCGCTAGCCGCGTGCTGGAAGATCGTCTGACAAAATCCGCGTGCGCGGCCTTCATCGGCGACGACAACATAATACATGGAGTCGTCTCCGATGAATTGATGGCAGCCAGATGCGCCACTTGGATGAACATGGAAGTGAAGATCATAGATGCAGTTGTATCCTTGAAAGCCCCTTACTTTTGTGGAGGGTTTATACTGCACGATACTGTGANNNNNNNNNNNNNNNNNNNNNNNNNNNNNNNNNNNNNNNNNNNNNNNNNNNNNNNNNNNNNNNNNNNNNNNNNNNNNNNNNNNNNNNNNNNNNNNNNNNNNNNNNNNNNNNNNNNNNNNNNNNNNNNNNNNNNNNNNNNNNNNNNNNNNNNNNNNNNNNNNNNNNNNNNNNNNNNNNNNNNNNNNNNNNNNNNNNNNNNNNNNNNNNNNNNNNNNNNNNNNNNNNNNNNNNNNNNNNNNNNNNNNNNNNNNNNNNNNNNNNNNNNNNNNNNNNNNNNNNNNNNNNNNNNNATGGAGTACATCCCAACCCAAACTTTTTACAATAGGAGGTACCAGCCTCGACCCTGGACTCCGCGCCCCACTATCCAAGTAATCAGGCCCAGACCGCGCCCTCAGAGGCAAGCCGGGCAACTTGCCCAGCTGATCTCAGCAGTTAATAAACTGACAATGCGCGCGGTACCCCAACAGAAGCCACGCAGGAATCGGAAGAATAAGAAGCAAAAGCAAAAGCGACAGGCGCCACAAAACAACACAAACCAAAAGAAGCAGCCGCCTAAAAAGAAACCAGCTCAAAAGAAAAAGAAGCCGGGCCGCAGAGAGAGGATGTGCATGAAAATCGAAAATGATTGTATTTTTGAAGTCAAGTATGAAGGTAAGGTAACAGGTTACGCGTGCTTGGTGGGGGACAAAGTAATGAAACCAGCACACGTAAAGGGGACCATCGATAACGCGGACCTGGCCAAACTGGCCTTTAAGCGGTCATCTAAGTATGACCTTGAATGCGCGCAGATACCCGTGCACATGAAGTCCGACGCTTCGAAGTTCACCCATGAGAAACCAGAGGGGTACTACAACTGGCACCACGGAGCAGTACAGTACTCAGGAGGCCGGTTCACCATCCCCACAGGTGCTGGCAAACCAGGGGACAGCGGCAGACCGATCTTCGACAACAAGGGACGCGTGGTGGCCATAGTCTTAGGAGGAGCTAATGAAGGAGCCCGTACAGCCCTCTCGGTGGTGACCTGGAATAAAGACATTGTCACTAAAATCACCCCCGAGGGGGCCGAAGAGTGGAGTCTTGCCATCCCAGTCATGTGCCTGCTGGCAAATACCACGTTCCCCTGCTCCCAGCCCCCTTGCACTCCCTGCTGCTATGAAAGGGAACCAGAGGAAACCCTACGCATGCTTGAGGACAACGTCATGAGACCTGGGTACTATCAGCTGCTACAAGCATCCTTAACATGTTCTCCCCACCGTCAGCGACGCAGTACCAAGGACAACTTCAATGTCTATAAAGCCACAAGACCGTACTTAGCTCACTGTCCCGACTGTGGAGAAGGGCACTCGTGCCATAGTCCCGTAGCATTAGAACGCATCAGAAATGAAGCGACAGACGGGACGCTGAAAATCCAGGTCTCCTTGCAAATCGGAATAAAGACGGATGATAGCCACGATTGGACCAAGCTGCGTTACATGGACAACCACACGCCAGCGGACGCAGAGAGGGCGGGGCTATTTGTAAGAACATCAGCACCGTGCACGATTACTGGAACAATGGGACACTTCATCCTGACCCGATGTCCGAAAGGGGAAACTCTGACGGTGGGATTCACTGACAGTAGGAAGATCAGTCACTCATGTACGCACCCATTTCACCATGACCCTCCTGTGATAGGCCGGGAGAAATTCCATTCCCGACCGCAGCACGGTAAAGAGCTGCCTTGCAGCACGTACGTGCAGAGCACCGCCGCAACTACCGAGGAGATAGAGGTACACATGCCCCCAGACACCCCTGATCGCACATTGATGTCACAACAGTCCGGCAACGTAAAGATCACAGTYAATGGCCAGACGGTGCGGTACAAGTGTAATTGCGGTGGCTCAAATGAAGGACTAATAACTACAGACAAAGTGATTAATAACTGCAAAGTTGATCAATGTCATGCCGCGGTCACCAATCACAAAAAGTGGCAGTACAACTCCCCTCTGGTCCCGCGTAATGCTGAACTTGGGGACCGAAAAGGAAAAATCCACATCCCGTTTCCGCTGGCAAATGTAACATGCAGGGTGCCTAAAGCAAGGAACCCCACCGTGACGTACGGGAAAAACCAAGTCATCATGCTACTGTATCCCGACCACCCAACACTCCTGTCCTACCGGAACATGGGAGAAGAACCAAACTACCAAGAAGAGTGGGTGACGCATAAGAAGGAAGTCGTGCTAACCGTGCCGACTGAAGGGCTCGAGGTCACGTGGGGTAACAACGAGCCGTATAAGTATTGGCCGCAGTTATCTACAAACGGTACAGCCCATGGCCACCCGCATGAGATAATTCTGTATTATTATGAGCTGTACCCTACTATGACTGTAGTAGTTGTGTCAGTGGCCTCGTTCGTACTCCTGTCGATGGTGGGTGTGGCAGTGGGGATGTGCATGTGTGCACGACGCAGATGCATCACACCGTACGAACTGACACCAGGAGCTACCGTCCCTTTCCTGCTTAGCCTAATATGCTGCATCAGAACAGCTAAAGCGGCCACATACCAAGAGGCTGCGGTATACCTGTGGAATGAGCAGCAACCTTTGTTTTGGCTACAAGCCCTTATTCCGCTGGCAGCCCTGATTGTCCTATGCAACTGTCTGAGACTCTTACCATGCTGCTGTAAAACGTTGGCTTTTTTAGCCGTAATGAGCGTCGGTGCCCACACTGTGAGCGCGTACGAACACGTAACAGTGATCCCGAACACGGTGGGAGTACCGTATAAGACTCTAGTCAATAGACCGGGCTACAGTCCCATGGTATTGGAGATGGAACTACTGTCAGTCACTTTGGAGCCAACGCTATCGCTTGATTACATCACGTGCGAGTACAAAACCGTTATCCCGTCTCCGTACGTGAAATGCTGCGGTACAGCAGAGTGCAAGGACAAAAACCTACCTGACTACAGCTGTAAGGTCTTCACCGGCGTCTACCCATTTATGTGGGGCGGAGCCTACTGCTTCTGCGACGCTGAAAACACGCAATTGAGCGAAGCACACGTGGAGAAGTCCGAATCATGCAAAACAGAATTTGCATCAGCATACAGGGCTCATACCGCATCCGCATCAGCTAAGCTCCGCGTCCTTTACCAAGGAAATAACATCACTGTAACTGCCTATGCTAACGGCGACCATGCCGTCACAGTTAAGGACGCCAAATTCATTGTGGGGCCAATGTCTTCAGCCTGGACACCTTTCGACAACAAAATTGTGGTGTACAAAGGTGACGTCTATAACATGGACTACCCGCCCTTTGGCGCAGGAAGACCAGGACAATTTGGCGATATCCAAAGTCGCACGCCTGAGAGTAAAGACGTCTATGCTAATACACAACTGGTACTGCAGAGACCGGCTGCGGGTACGGTACATGTGCCATACTCTCAGGCACCATCTGGCTTTAAGTATTGGCTAAAAGAACGAGGGGCGTCGCTGCAGCACACAGCACCATTTGGCTGCCAAATAGCAACAAACCCGGTAAGAGCGGTGAATTGCGCCGTAGGGAATATGCCCATCTCCATCGACATACCGGATGCGGCCTTCATTAGGGTCGTCGACGCGCCCTCTTTAACGGACATGTCGTGCGAGGTACCAGCCTGCACCCATTCCTCAGATTTCGGGGGCGTCGCCATTATTAAATATGCAGCCAGCAAGAAAGGCAAGTGTGCGGTGCATTCGATGACCAACGCCGTCACAATTCGGGAAGCTGAGATAGAAGTTGAAGGGAATTCTCAGCTGCAAATCTCTTTCTCGACGGCCTTGGCCAGCGCCGAATTCCGCGTACAAGTCTGTTCTACACAAGTACACTGTGTAGCCGAGTGCCACCCTCCGAAGGACCACATAGTCAATTACCCGGCGTCACATACCACCCTCGGGGTCCAGGACATTTCCGCTACGGCGCTGTCATGGGTGCAGAAGATCACGGGA---------------------------------------------------------------------------
		</sequence>
		<sequence>
			<taxon idref="KY704952|Brazil|AL|Maceio|2016-04-07"/>
			ATGGATCCTGTGTACGTGGACATAGACGCTGACAGCGCCTTTTTGAAGGCCCTGCAACGTGCGTACCCCATGTTTGAGGTGGAACCCAGGCAGGTCACACCGAATGACCATGCTAATGCTAGAGCGTTCTCGCATCTAGCTATAAAACTAATAGAGCAGGAAATTGATCCCGACTCAACCATCCTGGACATCGGCAGTGCACCAGCAAGGAGGATGATGTCGGACAGGAAGTACCACTGCGTCTGCCCGATGCGCAGCGCAGAAGACCCCGAGAGACTCGCCAATTATGCGAGAAAGCTAGCATCTGCTGCAGGAAAAGTCCTGGACAGAAACATCTCTGGAAAGATCGGGGACTTACAAGCAGTAATGGCCGTGCCAGACACGGAGACGCCAACATTCTGCTTGCACACAGATGTCTCATGTAGACAGAGAGCAGACGTCGCGATATACCAAGACGTCTATGCTGTACACGCACCCACGTCGCTATACCACCAGGCGATTAAAGGGGTCCGAGTGGCGTACTGGGTAGGGTTCGACACAACCCCGTTCATGTACAATGCCATGGCGGGTGCCTACCCCTCATATTCGACAAACTGGGCAGACGAGCAGGTACTGAAGGCTAAGAACATAGGATTATGTTCAACAGACCTGACGGAAGGTAGACGAGGTAAATTGTCTATTATGAGAGGGAAGAAGCTAAAACCGTGTGACCGTGTGCTGTTCTCAGTAGGGTCAACGCTCTACCCGGAAAGCCGCAAGCTACTTAAGAGCTGGCACTTACCATCGGTGTTCCATCTAAAGGGCAAACTCAGCTTCACATGCCGCTGTGATACAGTGGTTTCGTGCGAGGGCTACGTCGTTAAGAGAATAACGATGAGCCCAGGCCTTTATGGAAAAACCACAGGGTATGCGGTAACCCACCACGCAGACGGATTCTTGATGTGCAAGACTACCGACACGGTTGACGGCGAAAGAGTGTCATTCTCGGTGTGCACATACGTGCCGGCGACCATTTGTGATCAAATGACCGGCATCCTTGCTACAGAAGTCACGCCGGAGGATGCACAGAAGCTGTTGGTGGGGCTGAACCAGAGAATAGTGGTTAACGGCAGAACGCAACGGAATACGAACACCATGAAAAACTATCTGCTTCCCGTGGTCGCCCAAGCCTTCAGTAAGTGGGCAAAGGAGTGCCGGAAAGACATGGAAGATGAAAAACTCCTGGGGGTCAGAGAAAGAACACTGACCTGCTGCTGTCTATGGGCATTCAAGAAGCAGAAAACACACACGGTCTACAAGAGGCCTGATACCCAGTCAATTCAGAAGGTTCAGGCCGAGTTTGACAGCTTTGTGGTACCGAGCCTGTGGTCGTCCGGGTTGTCAATCCCCTTGAGGACTAGAATCAAATGGTTGTTAAGCAAGGTGCCAAAAACCGACCTGATCCCATATAGCGGGGACGCCCAAGAAGCCCGGGACGCAGAAAAAGAAGCAGAGGAAGAACGAGAAGCAGAACTGACTCGTGAAGCCCTACCACCTCTACAGGCAGCACAGGAAGATGTTCAGGTCGAAATCGACGTGGAACAGCTTGAGGACAGAGCGGGTGCAGRAATAATAGAGACTCCTAGAGGAGCTATCAAAGTTACTGCCCAACCAACAGACCACGTCGTGGGAGAGTACCTGGTACTTTCCCCGCAGACCGTACTACGGAGCCAGAAGCTCAGCCTAATTCACGCTTTGGCGGAGCAAGTGAAGACGTGCACGCACAGCGGACGAGCAGGGAGGTACGCGGTCGAAGCGTACGACGGCCGAGTCCTAGTGCCCTCAGGCTATGCAATCTCGCCTGAAGACTTCCAGAGTCTAAGCGAAAGCGCAACGATGGTGTATAACGAAAGAGAGTTCGTAAACAGAAAGCTACACCACATTGCGATGCACGGACCAGCCCTGAACACCGACGAAGAGTCGTATGAGCTGGTGAGGGCAGAGAGGACAGAACACGAGTACGTCTACGATGTGGACCAGAGAAGATGCTGTAAGAAGGAAGAAGCTGCAGGACTGGTACTGGTGGGCGACTTGACTAATCCGCCCTACCACGAATTCGCATATGAAGGGCTAAAAATCCGCCCTGCCTGCCCATACAAAATTGCAGTCATAGGAGTCTTCGGAGTACCAGGATCTGGCAAGTCAGCTATTATCAAGAACCTAGTTACCAGGCAAGACCTGGTGACTAGCGGAAAGAAAGAAAACTGCCAAGAAATCACCACCGACGTGATGAGACAGAGAGGTCTAGAGATATCTGCACGTACGGTTGACTCGCTGCTCTTGAATGGATGCAACAGGCCAGTCGACGTGTTGTACGTAGACGAGGCGTTTGCGTGCCACTCTGGAACGTTACTTGCTTTGATCGCCTTGGTTAGACCAAGGCAGAAAGTTGTACTCTGTGGTGACCCGAAGCAGTGCGGCTTCTTCAATATGATGCAGATGAAAGTCAACTATAATCACAACATCTGCACCCAAGTGTACCACAAAAGTATCTCCAGGCGGTGTACACTGCCTGTGACCGCCATTGTGTCATCGTTGCATTACGAAGGCAAAATGCGCACTACGAATGAGTACAACAAGCCGATTGTAGTGGACACTACAGGCTCAACAAAACCTGACGCTGGAGATCTCGTGTTAACGTGCTTCAGAGGGTGGGTTAAACAACTGCAAATTGACTATCGTGGATACGAGGTCATGACAGCAGCCGCATCCCAAGGGTTAACCAGAAAAGGAGTTTATGCAGTTAGGCAAAAAGTTAATGAAAACCCGCTCTATGCATCAACGTCAGAGCACGTCAACGTACTCCTAACACGTACGGAAGGTAAACTGGTATGGAAGACACTTTCCGGCGACCCGTGGATAAAGACGCTGCAGAACCCACCGAAAGGAAACTTCAAAGCAACTATCAAGGAGTGGGAGGTGGAGCATGCATCAATAATGGCGGGCATCTGCAGTCACCAAATGACCTTTGATACATTCCAAAACAAAGCCAATGTTTGTTGGGCTAAGAGCTTGGTCCCTATCCTCGAAACAGCGGGGATAAAACTAAATGATAGGCAGTGGTCCCAGATAATTCAAGCCTTCAAAGAAGATAAAGCATACTCACCTGAAGTAGCCCTGAATGAAATATGCACGCGCATGTATGGGGTGGATTTAGACAGTGGGCTATTTTCTAAACCATTGGTGTCTGTGTATTACGCGGATAACCACTGGGATAATAGGCCTGGAGGGAAGATGTTCGGATTCAACCCCGAGGCAGCATCCATTCTAGAAAGAAAGTATCCATTCACAAAAGGGAAGTGGAACATCAACAAGCAGATCTGCGTGACCACCAGGAGGATAGAAGACTTTAACCCTACCACCAATATTATACCGGCCAATAGGAGACTACCACACTCATTAGTGGCCGAACACCGCCCAGTAAAAGGGGAAAGAATGGAATGGCTGGTTAATAAGATAAACGGCCACCACGTGCTCCTGGTCAGTGGCTATAATCTTGTACTGCCTACTAAGAGAGTCACTTGGGTAGCGCCACTAGGTGTCCGCGGAGCGGACTACACATACAACCTAGAGTTGGGTCTGCCAGCAACGCTTGGCAGGTATGACCTAGTGGTCATAAACATCCACACACCTTTTCGCATACACCATTACCAACAGTGCGTAGACCACGCAATGAAACTGCAAATGCTCGGGGGTGACTCATTGAGACTGCTCAAACCGGGTGGCTCTCTATTGATCAGAGCATATGGTTACGCAGATANAANNANNGAACGANTCATCTGCGTGTTNGGNNGCNNNNNNNGATCGTCTANNNNGTTNANANNACCNTGTGTNANNANNNNCNNTNNGATGTTTTTCCTATTCAGCAACTTTGACAATGGCAGAAGGAATTTCACAACTCATGTCATGAATAATCAACTGAATGCAGCCTTTGTAGGACAGGCCACCCGAGCAGGATGTGCACCGTCGTACCGGGTAAAACGCATGGACATCGCGAAGAACGATGAAGAGTGCGTAGTTAACGCCGCTAACCCTCGCGGGTTACCGGGTGACGGTGTTTGCAAGGCAGTATACAAAAAATGGCCGGAGTCCTTTAAGAATAGTGCAACACCAGTGGGAACCGCAAAAACAGTCATGTGCGGTACGTATCCAGTAATCCACGCCGTTGGACCGAACTTCTCTAATTATTTGGAATCTGAAGGGGACCGGGAATTGGCAGCTGCCTATCGAGAAGTCGCAAAGGAAGTAACTAGACTGGGAGTAAATAGTGTAGCTATACCTCTCCTCTCCACAGGTGTATACTCAGGAGGGAAAGATAGGCTGACCCAGTCACTGAACCACCTCTTCACAGCCATGGACTCGACGGATGCAGACGTGGTCATCTACTGTCGCGACAAAGAATGGGAGAAGAAAATATCCGAGGCCATACAGATGCGGACTCAAGTGGAGTTGCTGGATGAGCACATCTCCATAGACTGCGATATTGTTCGCGTGCACCCTGACAGCAGCTTGGCAGGCAGAAAAGGATACAGCACCACGGAAGGCGCACTGTACTCATACCTAGAAGGGACTCGTTTTCACCAGACGGCAGTGGACATGGCAGAGATATATACTATGTGGCCAAAGCAAACAGAGGCCAACGAGCAAGTCTGCCTATATGCCCTGGGGGAAAGTATTGAATCGATCAGGCAGAAATGCCCGGTGGATGATGCAGATGCATCGTCTCCTCCAAAAACTGTCCCGTGCCTTTGCCGTTACGCCATGACTCCGGAACGCGTCACCCGACTTCGCATGAACCACGTCACAAGTATAATTGTGTGTTCCTCGTTTCCCCTTCCAAAGTACAAAATAGAAGGAGTGCAAAAAGTCAAATGCTCTAAGGTAATGCTATTTGACCATAACGTGCCATCGCGCGTAAGTCCAAGGGAATATAGATCTTCCCCGGAGGCTGCACAGGAAGCGAGTACAACCACGTCACTGACGCATAGCCAATTCGACCTAAGCGTTGACGGCGAGATACTGCCCGTCCCGTCAGATCTGGATGCTGACGCCCCAGCCCTAGAACCAGCTCTAGACGACAGGGCGACACACACGTTGCCATCCACAACCGGAAACCTTGCGGCCGTGTCTGACTGGGTAATGAGCACCGTACCTGTCGCGCCGCCCAGAAGAAGGCGAGGGAGAAACCTGACTGTGACATGCGACGAGAGAGAWGGGAACATAACACCCATGGCTAGCGTCCGATTCTTTAGGGCAGAGCTGCGTCCGGTCGTACAAGAAACAGCGGAGACGCGTGACACAGCAATGTCTCTTCAGGCACCGCCGAGTACCGCCACGGAACTGAATCATCCGCCGATCTCCTTCGGAGCACCAAGCGAGACGTTCCCCATTACATTTGGGGACTTCAACGAAGGAGAAATCGAAAGCTTGTCTTCTGAGCTGATAACTTTCGGAGACTTCCTACCCGGAGAAGTGGATGACTTGACAGATAGCGACTGGTCCACGTGCTCAGACACGGACGACGAGTTATGACTAGACAGGGCAGGTGGGTATATATTCTCGTCGGACACCGGTCCAGGTCATTTACAACAGAAGTCAGTACGCCAGTCAGTGCTGCCGGTGAACACCCTGGAGGAAGTCCACGAGGAGAAGTGTTACCCACCTAAGTTGGATGAAGTAAAGGAGCAACTATTACTTAAGAAACTCCAGGAGAGTGCATCCATGGCCAACAGAAGCAGGTACCAGTCGCGCAAAGTAGAAAACATGAAAGCAACAATCATCCAGAGACTAAAGAGAGGCTGTAGACTATACTTAATGTCAGAGACCTCAAAAGTCCCTACTTACCGGACCACATATCCGGCGCCTGTGTACTCGCCTCCGGTCAACGTCCGACTGTCCAACCCCGAGTCCGCAGTGGCAGCATGCAATGAGTTCCTAGCTAGAAACTATCCAACTGTCTCATCATACCAAATTACCGACGAGTATGATGCATATTTAGACATGGTGGACGGGTCGGAGAGTTGCCTGGATCGAGCGACATTCAATCCGTCAAAACTTAGGAGCTACCCGAAACAGCACGCTTACCATGCGCCCTCCATCAGAAGCGCTGTACCGTCCCCATTCCAGAACACACTACAGAATGTACTGGCAGCAGCCACGAAAAGAAACTGCAACGTCACACAGATGAGGGAATTACCCACTTTGGACTCAGCAGTATTCAACGTGGAGTGTTTTAAAAAATTCGCATGCAACCAAGAATACTGGGAAGAATTTGCTGCCAGCCCTATTAGGATAACAACTGAGAATTTAACAACCTATGTTACTAAACTAAAAGGGCCAAAAGCAGCAGCGCTATTTGCAAAAACCCACAATCTGCTGCCACTGCAGGAAGTACCAATGGATAGGTTCACAGTNNNNNNNNNNNNNNNNNNNNNNNNNNNNNNNNNNNNNNNGCACACAGAGGAAAGACCTAAGGTGCAGGTTATACAGGCGGCTGAACCCTTGGCGACAGCATACCTATGTGGGATTCACAGAGAGCTGGTTAGGAGGCTGAACGCCGTCCTCCTACCCAATGTACATACACTATTTGATATGTCTGCCGAGGATTTCGATGCCATCATAGCCGCACACTTTAAGCCAGGAGACACTGTTTTAGAAACGGACATAGCCTCCTTTGACAAGAGCCAAGATGATTCACTTGCGCTTACTGCCTTGATGTTGTTAGAAGATTTAGGGGTGGATCACTCCCTGTTGGACTTGATAGAGGCCGCTTTTGGAGAGATTTCCAGCTGTCATCTACCGACAGGTACGCGCTTCAAGTTCGGCGCCATGATGAAATCTGGTATGTTCCTAACTCTGTTCGTCAACACATTGCTAAACATCACCATCGCTAGCCGCGTGCTGGAAGATCGTCTGACAAAATCCGCGTGCGCGGCCTTCATCGGCGACGACAACATAATACATGGAGTCGTCTCCGATGAATTGATGGCAGCCAGATGCGCCACTTGGATGAACATGGAAGTGAAGATCATAGATGCAGTTGTATCCTTGAAAGCCCCTTACTTTTGTGGAGGGTTTATACTGCACGATACTGTGACGGGAACAGCCTGCAGAGTGGCAGACCCGCTAAAAAGGCTATTCAAACTGGGCAAACCGCTAGCGGCAGGTGACGAACAAGATGAAGATAGAAGACGAGCGCTGGCTGACGAAGTGATCAGATGGCAACGAACAGGGCTAATTGATGAGTTGGAGAAAGCGGTATACTCTAGGTATGAAGTGCAGGGTATATCAGTTGTGGTAATGTCCATGGCCACCTTTGCAAGCTCCAGATCTAACTTCGAGAAGCTCAGAGGACCCGTCATAACTTTGTACGGCGGTCCTAAATAGATGGAGTACATCCCAACCCAAACTTTTTACAATAGGAGGTACCAGCCTCGACCCTGGACTCCGCGCCCCACTATCCAAGTAATCAGGCCCAGACCGCGCCCTCAGAGGCAAGCCGGGCAACTTGCCCAGCTGATCTCAGCAGTTAATAAACTGACAATGCGCGCGGTACCCCAACAGAAGCCACGCAGGAATCGGAAGAATAAGAAGCAAAAGCAAAAGCGACAGGCGCCACAAAACAACACAAACCAAAAGAAGCAGCCGCCTAAAAAGAAACCAGCTCAAAAGAAAAAGAAGCCGGGCCGCAGAGAGAGGATGTGCATGAAAATCGAAAATGATTGTATTTTTGAAGTCAAGTATGAAGGTAAGGTAACAGGTTACGCGTGCTTGGTGGGGGACAAAGTAATGAAACCAGCACACGTAAAGGGGACCATCGATAACGCGGACCTGGCCAAACTGGCCTTTAAGCGGTCATCTAAGTATGACCTTGAATGCGCGCAGATACCCGTGCACATGAAGTCCGACGCTTCGAAGTTCACCCATGAGAAACCAGAGGGGTACTACAACTGGCACCACGGAGCAGTACAGTACTCAGGAGGCCGGTTCACCATCCCCACAGGTGCTGGCAAACCAGGGGACAGCGGCAGACCGATCTTCGACAACAAGGGACGCGTGGTGGCCATAGTCTTAGGAGGAGCTAATGAAGGAGCCCGTACAGCCCTCTCGGTGGTGACCTGGAATAAAGACATTGTCACTAAAATCACCCCCGAGGGGGCCGAAGAGTGGAGTCTTGCCATTCCAGTCATGTGCCTGCTGGCAAATACCACGTTCCCCTGCTCCCAGCCCCCTTGCACTCCCTGCTGCTATGAAAGGGAACCAGAGGAAACCCTACGCATGCTTGAGGACAACGTCATGAGACCTGGGTACTATCAGCTGCTACAAGCATCCTTAACATGTTCTCCCCACCGTCAGCGACGCAGTACCAAGGACAACTTCAATGTCTATAAAGCCACAAGACCGTACTTAGCTCACTGTCCCGACTGTGGAGAAGGGCACTCGTGCCATAGTCCCGTAGCATTAGAACGCATCAGAAATGAAGCGACAGACGGGACGCTGAAAATCCAGGTCTCCTTGCAAATCGGAATAAAGACGGATGATAGCCACGATTGGACCAAGCTGCGTTACATGGACAACCACACGCCAGCGGACGCAGAGAGGGCGGGGCTATTTGTAAGAACATCAGCACCGTGCACGATTACTGGAACAATGGGACACTTCATCCTGACCCGATGTCCGAAAGGGGAAACTCTGACGGTGGGATTCACTGACAGTAGGAAGATCAGTCACTCATGTACGCACCCATTTCACCATGACCCTCCTGTGATAGGCCGGGAGAAATTCCATTCCCGACCGCAGCACGGTAAAGAGCTGCCTTGCAGCACGTACGTGCAGAGCACCGCCGCAACTACCGAGGAGATAGAGGTACACATGCCCCCAGACACCCCTGATCGCACATTGATGTCACAACAGTCCGGCAACGTAAAGATCACAGTCAATGGCCAGACGGTGCGGTACAAGTGTAATTGCGGTGGCTCAAATGAAGGACTAATAACTACAGACAAAGTGATTAATAACTGCAAAGTTGATCAATGTCATGCCGCGGTCACCAATCACAAAAAGTGGCAGTACAACTCCCCTCTGGTCCCGCGTAATGCTGAACTTGGGGACCGAAAAGGAAAAATCCACATCCCGTTTCCGCTGGCAAATGTAACATGCAGGGTGCCTAAAGCAAGGAACCCCACCGTGACGTACGGGAAAAACCAAGTCATCATGCTACTGTATCCCGACCACCCAACACTCCTGTCCTACCGGAACATGGGAGAAGAACCAAACTACCAAGAAGAGTGGGTGACGCATAAGAAGGAAGTCGTGCTAACCGTGCCGACTGAAGGGCTCGAGGTCACGTGGGGTAACAACGAGCCGTATAAGTATTGGCCGCAGTTATCTACAAACGGTACAGCCCATGGCCACCCGCATGAGATAATTCTGTATTATTATGAGCTGTACCCTACTATGACTGTAGTAGTTGTGTCAGTGGCCTCGTTCGTACTCCTGTCGATGGTGGGTGTGGCAGTGGGGATGTGCATGTGTGCACGACGCAGATGCATCACACCGTACGAACTGACACCAGGAGCTACCGTCCCTTTCCTGCTTAGCCTAATATGCTGCATCAGAACAGCTAAAGCGGCCACATACCAAGAGGCTGCGGTATACCTGTGGAATGAGCAGCAACCTTTGTTTTGGCTACAAGCCCTTATTCCGCTGGCAGCCCTGATTGTCCTATGCAACTGTCTGAGACTCTTACCATGCTGCTGTAAAACGTTGGCTTTTTTAGCCGTAATGAGCGTCGGTGCCCACACTGTGAGCGCGTACGAACACGTAACAGTGATCCCGAACACGGTGGGAGTACCGTATAAGACTCTAGTCAATAGACCGGGCTACAGTCCCATGGTATTGGAGATGGAACTACTGTCAGTCACTTTGGAGCCAACRCTATCGCTTGATTACATCACGTGCGAGTACAAAACCGTTATCCCGTCTCCGTACGTGAAATGCTGCGGTACAGCAGAGTGCAAGGACAAAAACCTACCTGACTACAGCTGTAAGGTCTTCACCGGCGTCTACCCATTTATGTGGGGCGGAGCCTACTGCTTCTGCGACGCTGAAAACACGCAATTGAGCGAAGCACACGTGGAGAAGTCCGAATCATGCAAAACAGAATTTGCATCAGCATACAGGGCTCATACCGCATCCGCATCAGCTAAGCTCCGCGTCCTTTACCAAGGAAATAACATCACTGTAACTGCCTATGCTAACGGCGACCATGCCGTCACAGTTAAGGACGCCAAATTCATTGTGGGGCCAATGTCTTCAGCCTGGACACCTTTCGACAACAAAATTGTGGTGTACAAAGGTGACGTCTATAACATGGACTACCCGCCCTTTGGCGCAGGAAGACCAGGACAATTTGGCGATATCCAAAGTCGCACGCCTGAGAGAAAAGACGTCTATGCTAATACACAACTGGTACTGCAGAGACCGGCTGCGGGTACGGTACATGTGCCATACTCTCAGGCACCATCTGGCTTTAAGTATTGGCTAAAAGAACGAGGGGCGTCGCTGCAGCACACAGCACCATNNNNNNNNNNNNNNNNNNNNNNNNNNNNNNNNNNNNNNNNNNGCGCCGTAGGGAACATGCCCATCTCCATCGACATACCGGATGCGGCCTTCATTAGGGTNNNNNNNNNNNNNNNNNNNNNNNNNNNNNNNNNNNNNNNNNNNNNNNNNNNNNNNNNNNNNGATTTCGGGGGCGTCGCCATTATTAAATATGCAGCCAGCAAGAAAGGCAAGTGTGCGGTGCATTCGATGACCAACGCCGTCACAATTCGGGAAGCTGAGATAGAAGTTGAAGGGAATTCTCAGCTGCAAATCTCTTTCTCGACGGCCTTGGCCAGCGCCGAATTCCGCGTACAAGTCTGTTCTACACAAGTACACTGTGTAGCCGAGTGCCACCCTCCGAAGGACCACATAGTCAATTACCCGGCGTCACATACCACCCTCGGGGTCCAGGACATTTCCGCTACGGCGCTGTCATGGGTGCAGAAGATCACGGGAGGCGGGGGAC-----------------------------------------------------------------
		</sequence>
		<sequence>
			<taxon idref="KY704949|Brazil|AL|Maceio|2016-04-07"/>
			-----------------------------------------------------GCAACGTGCGTACCCCATGTTTGAGGTGGAACCCAGGCAGGTCACACCGAATGACCATGCTAATGCTAGAGCGTTCTCGCATCTAGCTATAAAACTAATAGAGCAGGAAATTGATCCCGACTCAACCATCCTGGACATCGGCAGTGCACCAGCAAGGAGGATGATGTCGGACAGGAAGTACCACTGCGTCTGCCCGATGCGCAGCGCAGAAGACCCCGAGAGACTCGCCAATTATGCGAGAAAGCTAGCATCTGCTGCAGGAAAAGTCCTGGACAGAAACATCTCTGGAAAGATCGGGGACTTACAAGCAGTAATGGCCGTGCCAGACACGGAGACGCCAACATTCTGCTTGCACACAGATGTCTCATGTAGACAGAGAGCAGACGTCGCGATATACCAAGACGTCTATGCTGTACACGCACCCACGTCGCTATACCACCAGGCGATTAAAGGGGTCCGAGTGGCGTACTGGGTAGGGTTCGACACAACCCCGTTCATGTACAATGCCATGGCGGGTGCCTACCCCTCATATTCGACAAACTGGGCAGACGAGCAGGTACTGAAGGCTAAGAACATAGGATTATGTTCAACAGACCTGACGGAAGGTAGACGAGGTAAATTGTCTATTATGAGAGGGAAGAAGCTAAAACCGTGTGACCGTGTGCTGTTCTCAGTAGGGTCAACGCTCTACCCGGAAAGCCGCAAGCTACTTAAGAGCTGGCACTTACCATCGGTGTTCCATCTAAAGGGCAAACTCAGCTTCACATGCCGCTGTGATACAGTGGTTTCGTGCGAGGGCTACGTCGTTAAGAGAATAACGATGAGCCCAGGCCTTTATGGAAAAACCACAGGGTATGCGGTAACCCACCACGCAGACGGATTCTTGATGTGCAAGACTACCGACACGGTTGACGGCGAAAGAGTGTCATTCTCGGTGTGCACATACGTGCCGGCGACCATTTGTGATCAAATGACCGGCATCCTTGCTACAGAAGTCACGCCGGAGGATGCACAGAAGCTGTTGGTGGGGCTGAACCAGAGAATAGTGGTTAACGGCAGAACGCAACGGAATACGAACACCATGAAAAACTATCTGCTTCCCGTGGTCGCCCAAGCCTTCAGTAAGTGGGCAAAGGAGTGCCGGAAAGACATGGAAGATGAAAAACTCCTGGGGGTCAGAGAAAGAACACTGACCTGCTGCTGTCTATGGGCATTCAAGAAGCAGAAAACACACACGGTCTACAAGAGGCCTGATACCCAGTCAATTCAGAAGGTTCAGGCCGAGTTTGACAGCTTTGTGGTACCGAGCCTGTGGTCGTCCGGGTTGTCAATCCCCTTGAGGACTAGAATCAAATGGTTGTTAAGCAAGGTGCCAAAAACCGACCTGATCCCATATAGCGGGGACGCCCAAGAAGCCCGGGACGCAGAAAAAGAAGCAGAGGAAGAACGAGAAGCAGAACTGACTCGTGAAGCCCTACCACCTCTACAGGCAGCACAGGAAGNNNNNNNNNNNNNNNNNNNNNNNNNNNNNNNNNNNNNNNNNNNNNNNNNNNNNNNNNNNNNNNNNNNNNNNNNNNNNNNNNNNNNNNNNNNNNNNNNNNNNNNNNNNNNNNNNNNNNNNNNNNNNNNNNNNNNNNNNNNNNNNNNNNNNNNNNNNNNNNNNNNNNNNNNNNNNNNNNNNNNNNNNNNNNNNNNNNNNNNNNNNNNNNNNNNNNNNNNNNNNNNNNNNNNNNNNNNNNNNNNNNNNNNNNNNNNNNNNNNNNNNNNNNNNNNNNNNNNNNNNNNNNNNNNNNNNNNNNNNNNNNNNNNNNNNNNNNNNNNNNNNNNNNNNNNNNNNNNNNNNNNNNNNNNNNNNNNNNNNNNNNNNNNNNNNNNNNNNNNNNNNNNNNNNNNNNNNNNNNNNNNNNNNNNNNNNNNNNNNNNNNNNNNNNNNNNNNNNNNNNNNNNNNNNNNNNNNNNNNNNNNNNNNNNNNNNNNNNNNNNNNNNNNNNNNNNNNNNNNNNNNNNNNNNNNNNNNNNNNNNNNNNNNNNNNNNNNNNNNNNNNNNNNNNNNNNNNNNNNNNNNNNNNNNNNNNNNNNNNNNNNNNNNNNNNNNNNNNNNNNNNNNNNNNNNNNNNNNNNNNNNNNNNNNNNNNNNNNNNNNNNNNNNNNNNNNNNNNNNNNNCTGGTGACTAGCGGAAAGAAAGAAAACTGCCAAGAAATCACCACCGACGTGATGAGACAGAGAGGTCTAGAGATATCTGCACGTACGGTTGACTCGCTGCTCTTGAATGGATGCAACAGGCCAGTCGACGTGTTGTACGTAGACGAGGCGTTTGCGTGCCACTCTGGAACGTTACTTGCTTTGATCGCCTTGGTTAGACCAAGGCAGAAAGTTGTACTCTGTGGTGACCCGAAGCAGTGCGGCTTCTTCAATATGATGCAGATGAAAGTCAACTATAATCACAACATCTGCACCCAAGTGTACCACAAAAGTATCTCCAGGCGGTGTACACTGCCTGTGACCGCCATTGTGTCATCGTTGCATTACGAAGGCAAAATGCGCACTACGAATGAGTACNNNNNNNNNNNNNNNNNNNNNNNNNNNNNNNNNNNNNNNNNNNNNNNNNNNNNNNNNNNNNNNNNNNNNNNNNNNNNNNNNNNNNNNNNNNNNNNNNNNNNNNNNNNNNNNNNNNNNNNNNNNNNNNNNNNNNNNNNNNNNGGGTTAACCAGAAAAGGAGTTTATGCAGTTAGGCAAAAAGTTAATGAAAACCCGCTCTATGCATCAACGTCAGAGCACGTCAACGTACTCCTAACACGTACGGAAGGTAAACTGGTATGGAAGACACTTTCCGGCGACCCGTGGATAAAGACGCTGCAGAACCCACCGAAAGGAAACTTCAAAGCAACTATCAAGGAGTGGGAGGTGGAGCATGCATCAATAATGGCGGGCATCTGCAGTCACCAAATGACCTTTGATACATTCCAAAACAAAGCCAATGTTTGTTGGGCTAAGAGCTTGGTCCCTATCCTCGAAACAGCGGGGATAAAACTAAATGATAGGCAGTGGTCCCAGATAATTCAAGCCTTCAAAGAAGATAAANNATACNNNNNNGAAGNANNNNTGAATNAAANANNCNNGCGNNTGNNTNGGNTGGANTTANANANTNGNCTATTTTCTAAACCATTGGTGTCTGTGTATTACGCGGATAANNACTGGGATAATAGGCCTGGAGGGAAGATGTTCGGATTCAACCCCGAGGCAGCATCCATTCTAGAAAGAAAGTATCCATTCACAAAAGGGAAGTGGAACATCAACAAGCAGATCTGCGNNNNNNNNNNNNNNNNNNNNNNNNNNNNNNNNNNNNNNNNNNNNNNNNNNNNNNNNNNNNNNNNNNNNNNNNNNNNNNNNNNNNNNNNNNNNNNNNNNNNNNNNNNNNNNNNNNNNNNNNNNNNNNNNNNNNNNNNNNNNNNNNNNNNNNNNNNNNNNNNNNNNNNNNNNNNNNNNNNNNNNNNNNNNNNNNNNNNNNNNNNNNNNNNNNNNNNNNNNNNNNNNNNNNNNNNNNNNNNNNNNNNNNNNNNNNNNNNNNNNNNNNNNNNNNNNNNNNNNNNNNNNNNNNNNNNNNNNNNNNNNNNNNNNNNNNNNNNNNNNNNNNNNNNNNNNNNNNNNNNNNNNNNNNNNNNNNNNNNNNNNNNNNNNNNNNNNNNNNNNNNNNNNNNNNNNNNNNNNNNNNNNNNNNNNNNNNNNNNNNNNNNNNNNNNNNNNNNNNNNNNNNNNNNNNNNNNNNNNNNNNNNNNNNNNNNNNNNNNNNNNNNNNNNNNNNNNNNNNNNNNNNNNNNNNNNNNNNNNNNNNNNNNNNNNNNNNNNNNNNNNNNNNNNNNNNNNNNNNNNNNNNNNNNNNNNNNNNNNNNNNNNNNNNNNNNNNNNNNNNNNNNNNNNNNNNNNNNNNNNNNNNNNNNNNNNNNNNNNNNNNNNNNNNNNNNNNNNNNNNNNNNNNNNNNNNNNNNNNNNNNNNNNNNNNNNNNNNNNNNNNNNNNNNNNNNNNNNNNNNNNNNNNNNNNNNNNNNNNNNNNNNNNNNNNNNNNNNNNNNNNNNNNNNNNNNNNNNNNNNNNNNNNNNNNNNNNNNNNNNNNNNNNNNNNNNNNNNNNNNNNNNNNNNNNNNNNNNNNNNNNNNNNNNNNNNNNNNNNNNNNNNNNNNNNNNNNNNNNNNNNNNNNNNNNNNNNNNNNNNNNNNNNNNNNNNNNNNNNNNNNNNNNNNNNNNNNNNNNNNNNNNNNNNNNNNNNNNNNNNNNNNNNNNNNNNNNNNNNNNNNNNNNNNNNNNNNNNNNNNNNNNNNNNNNNNNNNNNNNNNNNNNGCCATGGACTCGACGGATGCAGACGTGGTCATCTACTGTCGCGACAAAGAATGGGAGAAGAAAATATCCGAGGCCATACAGATGCGGACTCAAGTGGAGTTGCTGGATGAGCACATCTCCATAGACTGCGATATTGTTCGCGTGCACCCTGACAGCAGCTTGGCAGGCAGAAAAGGATACAGCACCACGGAAGGCGCACTGTACTCATACCTAGAAGGGACTCGTTTTCACCAGACGGCAGTGGACATGGCAGAGATATATACTATGTGGCCAAAGCAAACAGAGGCCAACGAGCAAGTCTGCCTATATGCCCTGGGGGAAAGTATTGAATCGATCAGGCAGAAATGCCCGGTGGATGATGCAGATGCATCGTCTCCTCCAAAAACTGTCCCGTGCCTTTGCCGTTACGCCATGACTCCGGAACGCGTCACCCGACTTCGCATGAACCACGTCACAAGTATAATTGTGTGTTCCTCGTTTCCCCTTCCAAAGTACAAAATAGAAGGAGTGCAAAAAGTCAAATGCTCTAAGGTAATGCTATTTGACCATAACGTGCCATCGCGCGTAAGTCCAAGGGAATATAGATCTTCCCCGGAGGCTGCACAGGAAGCGAGTACAACCACGTCACTGACGCATAGCCAATTCGACCTAAGCGTTGAYGGCGAGATACTGCCCGTCCCGTCAGATCTGGATGCTGACGCCCCAGCCCTAGAACCAGCTCTAGACGACAGGGCGACACACACGTTGCCATCCACAACCGGAAACCTTGCGGCCGTGTCTGACTGGGTAATGAGCACCGTACCTGTCGCGCCGCCCAGAAGAAGGCGAGGGAGAAACCTGACTGTGACATGCGACGAGAGAGAWGGGAACATAACACCCATGGCTAGCGTCCGATTCTTTAGGGCAGAGCTGCGTCCGGTCGTACAAGAAACAGCGGAGACGCGTGACACAGCAATGTCTCTTCAGGCACCGCNNNNNNNNNNNNNNNNNNNNNNNNNNNNNNNNNNNNNNNNNNNNNNNNNNNNNNNNNNNNNNNNNNNNNNNNNNNNNNNNNNNNNNNNNNNNNNNNNNNNNNNNNNNNNNNNNNNNNNNNNNNNNNNNNNNNNNNNNNNNNNNNNNNNNNNNNNNNNNNNNNNNNNNNNNNNNNNNNNNNNNNNNNNNNNNNNNNNNNNNNNNNNNNNNNNNNNNNNNNNNNNNNNNNNNNNNNNNNNNNNNNNNNNNNNNNNNNNNNNNNNNNNNNNNNNNNNNNNNNNNNNNNNNNNNNNNNNNNNNNNNNNNNNNNNNNNNNNNNNNNNNNNNNNNNNNNNNNNNNNNNNNNNNNNNNNNNNNNNNNNNNNNNNNNNNNNNNNNNNNNNNNNNNNNNNNNNNNNNNNNNNNNNNNNNNNNNNNNNNNNNNNNNNNNNNNNNNNNNNNNNNNNNNNNNNNNNNNNNNNNNNNNNNNNNNNNNNNNNNNNNNNNNNNNNNNNNNNNNNNNNNNNNNNNNNNNNNNNNNNNNNNNNNNNNNNNNNNNNNNNNNNNNNNNNNNNNNNNNNNNNNNNNNNNNNNNNNNNNNNNNNNNNNNNNNNNNNNNNNNNNNNNNNNNNNNNNNNNNNNNNNNNNNNNNNNNNNNNNNNNNNNNNNNNNNNNNNNNNNNNNNNNNNNNNNNNNNNNNNNNNNNNNNNNNNNNNNNNNNNNNNNNNNNNNNNNNNNNNNNNNNNNNNNNNNNNNNNNNNNNNNNNNNNNNNNNNNNNNNNNNNNNNNNNNNNNNNNNNNNNNNNNNNNNNNNNNNNNNNNNNNNNNNNNNNNNNNNNNNNNNNNNNNNNNNNNNNNNNNNNNNNNNNNNNNNNNNNNNNNNNNNNNNNNNNNNNNNNNNNNNNNNNNNNNNNNNNNNNNNNNNNNNNNNNNNNNNNNNNNNNNNNNNNNNNNNNNNNNNNNNNNNNNNNNNNNNNNNNNNNNNNNNNNNNNNNNNNNNNNNNNNNNNNNNNNNNNNNNNNNNNNNNNNNNNNNNNNNNNNNNNNNNNNNNNNNNNNNNNNNNNNNNNNNNNNNNNNNNNNNNNNNNNNNNNNNNNNNNNNNNNNNNNNNNNNNNNNNNNNNNNNNNNNNNNNNNNNNNNNNNNNNNNNNNNNNNNNNNNNNNNNNNNNNNNNNNNNNNNNNNNNNNNNNNNNNNNNNNNNNNNNNNNNNNNNNNNNNNNNNNNNNNNNNNNNNNNNNNNNNNNNNNNNNNNNNNNNNNNNNNNNNNNNNNNNNNNNNNNNNNNNNNNNNNNNNNNNNNNNNNNNNNNNNNNNNNNNNNNNNNNNNNNNNNNNNNNNNNNNNNNNNNNNNNNNNNNNNNNNNNNNNNNNNNNNNNNNNNNNNNNNNNNNNNNNNNNNNNNNNNNNNNNNNNNNNNNNNNNNNNNNNNNNNNNNNNNNNNNNNNNNNNNNNNNNNNNNNNNNNNNNNNNNNNNNNNNNNNNNNNNNNNNNNNNNNNNNNNNNNNNNNNNNNNNNNNNNNNNNNNNNNNNNNNNNNNNNNNNNNNNNNNNNNNNNNNNNNNNNNNNNNNNNNNNNNNNNNNNNNNNNNNNNNNNNNNNNNNNNNNNNNNNNNNNNNNNNNNNNNNNNNNNNNNNNNNNNNNNNNNNNNNNNNNNNNNNNNNNNNNNNNNNNNNNNNNNNNNNNNNNNNNNNNNNNNNNNNNNNNNNNNNNNNNNNNNNNNNNNNNNNNNNNNNNNNNNNNNNNNNNNNNNNNNNNNNNNNNNNNNNNNNNNNNNNNNNNNNNNNNNNNNNNNNNNNNNNNNNNNNNNNNNNNNNNNNNNNNNNNNNNNNNNNNNNNNNNNNNNNNNNNNNNNNNNNNNNNNNNNNNNNNNNNNNNNNNNNNNNNNNNNNNNNNNNNNNNNNNNNNNNNNNNNNNNNNNNNNNNNNNNNNNNNNNNNNNNNNNNNNNNNNNNNNNNNNNNNNNNNNNNNNNNNNNNNNNNNNNNNNNNNNNNNNNNNNNNNNNNNNNNNNNNNNNNNNNNNNNNNNNNNNNNNNNNNNNNNNNNNNNNNNNNNNNNNNNNNNNNNNNNNNNNNNNNNNNNNNNNNNNATGGAGTACATCCCAACCCAAACTTTTTACAATAGGAGGTACCAGCCTCGACCCTGGACTCCGCGCCCCACTATCCAAGTAATCAGGCCCAGACCGCGCCCTCAGAGGCAAGCCGGGCAACTTGCCCAGCTGATCTCAGCAGTTAATAAACTGACAATGCGCGCGGTACCCCAACAGAAGCCACGCAGGAATCGGAAGAATAAGAAGCAAAAGCAAAAGCGACAGGCGCCACAAAACAACACAAACCAAAAGAAGCAGCCGCCTAAAAAGAAACCAGCTCAAAAGAAAAAGAAGCCGGGCCGCAGAGAGAGGATGTGCATGAAAATCGAAAATGATTGTATTTTTGAAGTCAAGTATGAAGGTAAGGTAACAGGTTACGCGTGCTTGGTGGGGGACAAAGTAATGAAACCAGCACACGTAAAGGGGACCATCGATAACGCGGACCTGGCCAAACTGGCCTTTAAGCGGTCATCTAAGTATGACCTTGAATGCGCGCAGATACCCGTGCACATGAAGTCCGACGCTTCGAAGTTCACCCATGAGAAACCAGAGGGGTACTACAACTGGCACCACGGAGCAGTACAGTACTCAGGAGGCCGGTTCACCATCCCCACAGGTGCTGGCAAACCAGGGGACAGCGGCAGACCGATCTTCGACAACAAGGGACGCGTGGTGGCCATAGTCTTAGGAGGAGCTAATGAAGGAGCCCGTACAGCCCTCTCGGTGGTGACCTGGAATAAAGACATTGTCACTAAAATCACCCCCGAGGGGGCCGAAGAGTGGAGTCTTGCCATCCCAGTCATGTGCCTGCTGGCAAATACCACGTTCCCCTGCTCCCAGCCCCCTTGCACTCCCTGCTGCTATGAAAGGGAACCAGAGGAAACCCTACGCATGCTTGAGGACAACGTCATGAGACCTGGGTACTATCAGCTGCTACAAGCATCCTTAACATGTTCTCCCCACCGTCAGCGACGCAGTACCAAGGACAACTTCAATGTCTATAAAGCCACAAGACCGTACTTAGCTCACTGTCCCGACTGTGGAGAAGGGCACTCGTGCCATAGTCCCGTAGCATTAGAACGCATCAGAAATGAAGCGACAGACGGGACGCTGAAAATCCAGGTCTCCTTGCAAATCGGAATAAAGACGGATGATAGCCACGATTGGACCAAGCTGCGTTACATGGACAACCACACGCCAGCGGACGCAGAGAGGGCGGGGCTATTTGTAAGAACATCAGCACCGTGCACGATTACTGGAACAATGGGACACTTCATCCTGACCCGATGTCCGAAAGGGGAAACTCTGACGGTGGGATTCACTGACAGTAGGAAGATCAGTCACTCATGTACGCACCCATTTCACCATGACCCTCCTGTGATAGGCCGGGAGAAATTCCATTCCCGACCGCAGCACGGTAAAGAGCTGCCTTGCAGCACGTACGTGCAGAGCACCGCCGCAACTACCGAGGAGATAGAGGTACACATGCCCCCAGACACCCCTGATCGCACATTGATGTCACAACAGTCCGGCAACGTAAAGATCACAGTCAATGGCCAGACGGTGCGGTACAAGTGTAATTGCGGTGGCTCAAATGAAGGACTAATAACTACAGACAAAGTGATTAATAACTGCAAAGTTGATCAATGTCATGCCGCGGTCACCAATCACAAAAAGTGGCAGTACAACTCCCCTCTGGTCCCGCGTAATGCTGAACTTGGGGACCGAAAAGGAAAAATCCACATCCCGTTTCCGCTGGCAAATGTAACATGCAGGGTGCCTAAAGCAAGGAACCCCACCGTGACGTACGGGAAAAACCAAGTCATCATGCTACTGTATCCCGACCACCCAACACTCCTGTCCTACCGGAACATGGGAGAAGAACCAAACTACCAAGAAGAGTGGGTGACGCATAAGAAGGAAGTCGTGCTAACCGTGCCGACTGAAGGGCTCGAGGTCACGTGGGGTAACAACGAGCCGTATAAGTATTGGCCGCAGTTATCTACAAACGGTACAGCCCATGGCCACCCGCATGAGATAATTCTGTATTATTATGAGCTGTACCCTACTATGACTGTAGTAGTTGTGTCAGTGGCCTCGTTCGTACTCCTGTCGATGGTGGGTGTGGCAGTGGGGATGTGCATGTGTGCACGACGCAGATGCATCACACCGTACGAACTGACACCAGGAGCTACCGTCCCTTTCCTGCTTAGCCTAATATGCTGCATCAGAACAGCTAAAGCGGCCACATACCAAGAGGCTGCGGTATACCTGTGGAATGAGCAGCAACCTTTGTTTTGGCTACAAGCCCTTATTCCGCTGGCAGCCCTGATTGTCCTATGCAACTGTCTGAGACTCTTACCATGCTGCTGTAAAACGTTGGCTTTTTTAGCCGTAATGAGCGTCGGTGCCCACACTGTGAGCGCGTACGAACACGTAACAGTGATCCCGAACACGGTGGGAGTACCGTATAAGACTCTAGTCAATAGACCGGGCTACAGTCCCATGGTATTGGAGATGGAACTACTGTCAGTCACTTTGGAGCCAACGCTATCGCTTGATTACATCACGTGCGAGTACAAAACCGTTATCCCGTCTCCGTACGTGAAATGCTGCGGTACAGCAGAGTGCAAGGACAAAAACCTACCTGACTACAGCTGTAAGGTCTTCACCGGCGTCTACCCATTTATGTGGGGCGGAGCCTACTGCTTCTGCGACGCTGAAAACACGCAATTGAGCGAAGCACACGTGGAGAAGTCCGAATCATGCAAAACAGAATTTGCATCAGCATACAGGGCTCATACCGCATCCGCATCAGCTAAGCTCCGCGTCCTTTACCAAGGAAATAACATCACTGTAACTGCCTATGCTAACGGCGACCATGCCGTCACAGTTAAGGACGCCAAATTCATTGTGGGGCCAATGTCTTCAGCCTGGACACCTTTCGACAACAAAATTGTGGTGTACAAAGGTGACGTCTATAACATGGACTACCCGCCCTTTGGCGCAGGAAGACCAGGACAATTTGGCGATATCCAAAGTCGCACGCCTGAGAGWAAAGACGTCTATGCTAATACACAACTGGTACTGCAGAGACCGGCTGCGGGTACGGTACATGTGCCATACTCTCAGGCACCATCTGGCTTTAAGTATTGGCTAAAAGAACGAGGGGCGTCGCTGCAGCACACAGCACCATTTGGCTGCCAAATAGCAACAAACCCGGTAAGAGCGGTGAATTGCGCCGTAGGGAACATGCCCATCTCCATCGACATACCGGATGCGGCCTTCATTAGGGTCGTCGACGCGCCCTCTTTAACGGACATGTCGTGCGAGGTACCAGCCTGCACCCATTCCTCAGATTTCGGGGGCGTCGCCATTATTAAATATGCAGCCAGCAAGAAAGGCAAGTGTGCGGTGCATTCGATGACCAACGCCGTCACAATTCGGGAAGCTGAGATAGAAGTTGAAGGGAATTCTCAGCTGCAAATCTCTTTCTCGACGGCCTTGGCCAGCGCCGAATTCCGCGTACAAGTCTGTTCTACACAAGTACACTGNNNNNNNNNNNNNNNNNNNNNNNNNNNNNNNNNNNNNNNNNNNNNNNNNNNNNNNNNNNNNNNNNNNNNNNNNNNNNNNNNNNNNNNNNNNNNNNCAGGGGTGCAGAAGATCACGGGAGGGGT----------------------------------------------------------------------
		</sequence>
		<sequence>
			<taxon idref="KY704947|Brazil|AL|Maceio|2016-04-15"/>
			ATNNANCCTNTNNACGNNNNNATAGACGNTNNNNNNNNNNNNNNNNNNNNCCTGCAACGTGCGTACCCCATGTTTGAGGTGGAACCCAGGCAGGTCACACCGAATGACCATGCTAATGCTAGAGCGTTCTCGCATCTAGCTATAAAACTAATAGAGCAGGAAATTGATCCCGACTCAACCATCCTGGACATCGGCAGTGCACCAGCAAGGAGGATGATGTCGGACAGGAAGTACCACTGCGTCTGCCCGATGCGCAGCGCAGAAGACCCCGAGAGACTCGCCAATTATGCGAGAAAGCTAGCATCTGCTGCAGGAAAAGTCCTGGACAGAAACATCTCTGGAAAGATCGGGGACTTACAAGCAGTAATGGCCGTGCCAGACACGGAGACGCCAACATTCTGCTTGCACACAGATGTCTCATGTAGACAGAGAGCAGACGTCGCGATATACCAAGACGTCTATGCTGTACACGCACCCACGTCGCTATACCACCAGGCGATTAAAGGGGTCCGAGCGGCGTACTGGGTAGGGTTCGACACAACCCCGTTCATGTACAATGCCATGGCGGGTGCCTACCCCTCATATTCGACAAACTGGGCAGACGAGCAGGTACTGAAGGCTAAGAACATAGGATTATGTTCAACAGACCTGACGGAAGGTAGACGAGGTAAATTGTCTATTATGAGAGGGAAGAAGCTAAAACCGTGTGACCGTGTGCTGTTCTCAGTAGGGTCAACGCTCTACCCGGAAAGCCGCAAGCTACTTAAGAGCTGGCACTTACCATCGGTGTTCCATCTAAAGGGCAAACTCAGCTTCACATGCCGCTGTGATACAGTGGTTTCGTGCGAGGGCTACGTCGTTAAGAGAATAACGATGAGCCCAGGCCTTTATGGAAAAACCACAGGGTATGCGGTAACCCACCACGCAGACGGATTCTTGATGTGCAAGACTACCGACACGGTTGACGGCGAAAGAGTGTCATTCTCGGTGTGCACATACGTGCCGGCGACCATTTGTGATCAAATGACCGGCATCCTTGCTACAGAAGTCACGCCGGAGGATGCACAGAAGCTGTTGGTGGGGCTGAACCAGAGAATAGTGGTTAACGGCAGAACGCAACGGAATACGAACACCATGAAAAACTATCTGCTTCCCGTGGTCGCCCAAGCCTTCAGTAAGTGGGCAAAGGAGTGCCGGAAAGACATGGAAGATGAAAAACTCCTGGGGGTCAGAGAAAGAACACTGACCTGCTGCTGTCTATGGGCATTCAAGAAGCAGAAAACACACACGGTCTACAAGAGGCCTGATACCCAGTCAATTCAGAAGGTTCAGGCCGAGTTTGACAGCTTTGTGATACCGAGCCTGTGGTCGTCCGGGTTGTCAATCCCCTTGAGGACTAGAATCAAATGGTTGTTAAGCAAGGTGCCAAAAACCGACCTGATCCCATATAGCGGGGACGCCCAAGAAGCCCGGGACGCAGAAAAAGAAGCAGAGGAAGAACGAGAAGCAGAACTGACTCGTGAAGCCCTACCACCTCTACAGGCAGCACAGGAAGATGTTCAGGTCGAAATCGACGTGGAACAGCTTGAGGACAGAGCGGGTGCAGGAATAATAGAGACTCCTAGAGGAGCTATCAAAGTTACTGCCCAACCAACAGACCACGTCGTGGGAGAGTACCTGGTACTTTCCCCGCAGACCGTACTACGGAGCCAGAAGCTCAGCCTAATTCACGCTTTGGCGGAGCAAGTGAAGACGTGCACGCACAGCGGACGAGCAGGGAGGTACGCGGTCGAAGCGTACGACGGCCGAGTCCTAGTGCCCTCAGGCTATGCAATCTCGCCTGAAGACTTCCAGAGTCTAAGCGAAAGCGCAACGATGGTGTATAACGAAAGAGAGTTCGTAAACAGAAAGCTACACCACATTGCGATGCACGGACCAGCCCTGAACACCGACGAAGAGTCGTATGAGCTGGTGAGGGCAGAGAGGACAGAACACGAGTACGTCTACGATGWGGACCAGAGAAGATGCTGTAAGAAGGAAGAAGCTGCAGGACTGGTACTGGTGGGCGACTTGACTAATCCGCCCTACCACGAATTCGCATATGAAGGGCTAAAAATCCGCCCTGCCTGCCCATACAAAATTGCAGTCATAGGAGTCTTCGGAGTACCAGGATCTGGCAAGTCAGCTATTATCAAGAACCTAGTTACCAGGCAAGACCTGGTGACTAGCGGAAAGAAAGAAAACTGCCAAGAAATCACCACCGACGTGATGAGACAGAGAGGTCTAGAGATATCTGCACGTACGGTTGACTCGCTGCTCTTGAATGGATGCAACAGGCCAGTCGACGTGTTGTACGTAGACGAGGCGTTTGCGTGCCACTCTGGAACGTTACTTGCTTTGATCGCCTTGGTTAGACCAAGGCAGAAAGTTGTACTCTGTGGTGACCCGAAGCAGTGCGGCTTCTTCAATATGATGCAGATGAAAGTCAACTATAATCACAACATCTGCACCCAAGTGTACCACAAAAGTATCTCCAGGCGGTGTACACTGCCTGTGACCGCCATTGTGTCATCGTTGCATTACGAAGGCAAAATGCGCACTACGAATGAGTACAACAAGCCGATTGTAGTGGACACTACAGGCTCAACAAAACCTGACGCTGGAGATCTCGTGTTAACGTGCTTCAGAGGGTGGGTTAAACAACTGCAAATTGACTATCGTGGATACGAGGTCATGACAGCAGCCGCATCCCAAGGGTTAACCAGAAAAGGAGTTTATGCAGTTAGGCAAAAAGTTAATGAAAACCCGCTCTATGCATCAACGTCAGAGCACGTCAACGTACTCCTAACACGTACGGAAGGTAAACTGGTATGGAAGACACTTTCCGGCGACCCGTGGATAAAGACGCTGCAGAACCCACCGAAAGGAAACTTCAAAGCAACTATCAAGGAGTGGGAGGTGGAGCATGCATCAATAATGGCGGGCATCTGCAGTCACCAAATGACCTTTGATACATTCCAAAACAAAGCCAATGTTTGTTGGGCTAAGAGCTTGGTCCCTATCCTCGAAACAGCGGGGATAAAACTAAATGATAGGCAGTGGTCCCAGATAATTCAAGCCTTCAAAGAAGATAAAGCATACTCACCTGAAGTAGCCCTGAATGAAATATGCACGCGCATGTATGGGGTGGATTTAGACAGTGGGCTATTTTCTAAACCATTGGTGTCTGTGTATTACGCGGATAACCACTGGGATAATAGGCCTGGAGGGAAGATGTTCGGATTCAACCCCGAGGCAGCATCCATTCTAGAAAGAAAGTATCCATTCACAAAAGGGAAGTGGAACATCAACAAGCAGATCTGCGTGACCACCAGGAGGATAGNNNNNNNNNNNNNNNNNNNNNATATTATACCGGCCAATAGGAGACTACCACACTCATTAGTGGCCGAACACCGCCCAGTAAAAGGGGAAAGAATGGAATGGCTGGTTAATAAGATAAACGGCCACCACGTGCTCCTGGTCAGTGGCTATAATCTTGTACNNNNNNNNNNNNNNNNNNNNNNNNNNNNNNNNNNNNNNNNNNNNNNNNNNNNNNNNNNNNNNNNNNNNNNNNNNNNNNNNNNNNNNNNNNNNNNNNNNNNNNNNNNNNNNNNNNNNNNNNNNNNNNNNNNNNNNNNNNNNNNNNNNNNNNNNNNNNNNNNNNNNNNNNNNNNNNNNNNNNNNNNNNNNNNNNNNNNNNNNNNNNNNNNNNNNNNNNNNNNNNNNNNNNNNNNNNNNNNNNNNNNNNGTTACGCAGATAGAACCAGTGAACGAGTCATCTGCGTGTTGGGACGCAAGTTCAGATCGTCTAGAGCGTTGAAACCACCATGTGTCACCAGCAACACTGAGATGTTTTTCCTATTCAGCAACTTTGACAATGGCAGAAGGAATNTCACAACTCATGTCATGAATAATCAACTGAATGCAGCCTTTGTANNACAGGCCACCCGAGCAGGATGTGCACCGTCGTACCGGGNAAAANGCATGGANNNCGCGAAGAANNNNNAANAGNGNNTNNNNNNNGNNNNNNNNCCTCNNNNNNNACCGNGTGANNNTGNTNNCAAGGCNGTATACAAAAAATGGCCGGAGTCCTTTAAGAATAGTGCAACACCAGTGGGAACCGCAAAAACAGTCATGTGCGGTANGTATCCAGTAATCCACGCCGTTGGACCGAACTTCTCTAATTATTTGGAATCTGAAGGGGACCGGGAATTGGCAGCTGCCTATCGAGAAGTCGCAAAGGAAGTAACTAGACTGGGAGTAAATAGTGTAGCNNNNNNNNNNNNNNNNNNNNNNNNNNNNNNNNNNNNNNNNNNNNNNNNNNNNNNNNNNNNNNNNNNNNNNNNNNNNGCCATGGACTCGACGGATGCAGACGTGGTCATCTACTGTCGCGACAAAGAATGGGAGAAGAAAATATCCGAGGCCATACAGATGCGGACTCAAGTGGAGTTGCTGGATGAGCACATCTCCATAGACTGCGATATTGTTCGCGTGCACCCTGACAGCAGCTTGGCAGGCAGAAAAGGATACAGCACCACGGAAGGCGCACTGTACTCATACCTAGAAGGGACTCGTTTTCACCAGACGGCAGTGGACATGGCAGAGATATATACTATGTGGCCAAAGCAAACAGAGGCCAACGAGCAAGTCTGCCTATATGCCCTGGGGGAAAGTATTGAATCGATCAGGCAGAAATGCCCGGTGGATGATGCAGATGCATCGTCTCCTCCAAAAACTGTCCCGTGCCTTTGCCGTTACGCCATGACTCCGGAACGCGTCACCCGACTTCGCATGAACCACGTCACAAGTATAATTGTGTGTTCCTCGTTTCCCCTTCCAAAGTACAAAATAGAAGGAGTGCAAAAAGTCAAATGCTCTAAGGTAATGCTATTTGACCACAACGTGCCATCGCGCGTAAGTCCAAGGGAATATAGATCTTCCCCGGAGGCTGCACAGGAAGCGAGTACAACCACGTCACTGACGCATAGCCAATTCGACCTAAGCGTTGACGGCGAGATACTGCCCGTCCCGTCAGATCTGGATGCTGACGCCCCAGCCCTAGAACCAGCTCTAGACGACAGGGCGACACACACGTTGCCATCCACAACCGGAAACCTTGCGGCCGTGTCTGACTGGGTAATGAGCACCGTACCTGTCGCGCCGCCCAGAAGAAGGCGAGGGAGAAACCTGACTGTGACATGCGACGAGAGAGAAGGGAATATAACACCCATGGCTAGCGTCCGATTCTTTAGGGCAGAGCTGCGTCCGGTCGTACAAGAAACAGCGGAGACGCGTGACACAGCAATGTCTCTTCAGGCACCGCCGAGTACCGCCACGGAACTGAATCATCCGCCGATCTCCTTCGGAGCACCAAGCGAGACGTTCCCCATTACATTTGGGGACTTCAACGAAGGAGAAATCGAAAGCTTGTCTTCTGAGCTGCTAACTTTCGGAGACTTCCTACCCGGAGAAGTGGATGACTTGACAGATAGCGACTGGTCCACGTGCTCAGACACGGACGACGAGTTATGACTAGACAGGGCAGGTGGGTATATATTCTCGTCGGACACCGGTCCAGGTCATTTACAACAGAAGTCAGTACGCCAGTCAGTGCTGCCGGTGAACACCCTGGAGGAAGTCCACGAGGAGAAGTGTTACCCACCTAAGTTGGATGAAGTAAAGGAGCAACTATTACTTAAGAAACTCCAGGAGAGTGCATCCATGGCCAACAGAAGCAGGTACCAGTCGCGCAAAGTAGAAAACATGAAAGCAACAATCATCCAGAGACTAAAGAGAGGCTGTAGACTATACTTAATGTCAGAGACCTCAAAAGTCCCTACTTACCGGACCACATATCCGGCGCCTGTGTACTCGCCTCCGATCAACGTCCGACTGTCCAACCCCGAGTCCNCAGTGGCANCATGCAATGAGTTCCTAGCTAGAAACTATCCAACTGTCTCATCATACCAAATTACCGACGAGTATGATGCATATTTAGACATGGTGGACGGGTCGGAGAGTTGCCTGGATCGAGCGACATTCAATCCGTCAAAACTTAGGAGCTACCCGAAACAGCACGCTTACCATGCGCCCTCCATCAGAAGCGCTGTACCGTCCCCATTCCCGAACNNNNNNNNNNNNNNNNNNNNNNNNNNNNNNNNNNNNNNNNNNNNNNNNNNNNNNNNNNNNNNNNNNNNNNNNNNNNNNNNNNNNNNNNNNNNNNNNNNNNNNNNNNNNNNNNNNNNNNNNNNNNNNNNNNNNNNNNNNNNNNNNNNNNNNNNNNNNNNNNNNNNNNNNNNNNNNNNNNNNNNNNNNNNNNNNNNNNNNNNNNNNNNNNNNNNNNNNNNNNNNNNNNNNNNNNNNNNNNNNNNNNNNNNNNNNNNNNNNNNNNNNNNNNNNNNNNNNNNNNNNNNNNNNNNNNNNNNNNNNNNNNNNNNNNNNNNNNNNNNNNNNNNNNNNNNNNNNNNNNNNNNNNNNNNNNNNNNNNNNNNNNNNNNNNNNNNNNNNNNNNNNNNNNNNNNNNNNNNNNNNNNNNNNNNNNNNNNNNNNNNNNNNNNNNNNNNNNNNNNNNNNNNNNNNNNNNNNNNNNNNNNNNNNNNNNNNNNNNNNNNNNNNNNNNNNNNNNNNNNNNNNNNNNNNNNNNNNNNNNNNNNNNNNNNNNNNNNNNNNNNNNNNNNNNNNNNNNNNNNNNNNNNNNNNNNNNNNNNNNNNNNNNNNNNNNNNNNNNNNNNNNNNNNNNNNNNNNNNNNNNNNNNNNNNNNNNNNNNNNNNNNNNNNNNNNNNNNNNNNNNNNNNNNNNNNNNNNNNNNNNNNNNNNNNNNNNNNNNNNNNNNNNNNNNNNNNNNNNNNNNNNNNNNNNNNNNNNNNNNNNNNNNNNNNNNNNNNNNNNNNNNNNNNNNNNNNNNNNNNNNNNNNNNNNNNNNNNNNNNNNNNNNNNNNNNNNNNNNNNNNNNNNNNNNNNNNNNNNNNNNNNNNNNNNNNNNNNNNNNNNNNNNNNNNNNNNNNNNNNNNNNNNNNNNNNNNNNNNNNNNNNNNNNNNNNNNNNNNNNNNNNNNNNNNNNNNNNNNNNNNNNGTTTATACTGCACGATACTGTGACGGGAACAGCCTGCAGAGTGGCAGACCCGCTAAAAAGGCTATTCAAACTGGGCAAACCGCTAGCGGCAGGTGACGAACAAGATGAAGATAGAAGACGAGCGCTGGCTGACGAAGTGATCAGATGGCAACGAACAGGGCTAATTGATGAGTTGGAGAAAGCGGTATACTCTAGGTATGAAGTGCAGGGTATATCAGTTGTGGTAATGTCCATGGCCACCTTTGCAAGCTCCAGATCTAACTTCGAGAAGCTCAGAGGACCCGTCATAACTTTGTACGGCGGTCCTAAATAGATGGAGTACATCCCAACCCAAACTTTTTACAATAGGAGGTACCAGCCTCGACCCTGGACTCCGCGCCCCACTATCCAAGTAATCAGGCCCAGACCGCGCCCTCAGAGGCAAGCCGGGCAACTTGCCCAGCTGATCTCAGCAGTTAATAAACTGACAATGCGCGCGGTACCCCAACAGAAGCCACGCAGGAATCGGAAGAATAAGAAGCAAAAGCAAAAGCGACAGGCGCCACAAAACAACACAAACCAAAAGAAGCAGCCGCCTAAAAAGAAACCAGCTCAAAAGAAAAAGAAGCCGGGCCGCAGAGAGAGGATGTGCATGAAAATCGAAAATGATTGTATTTTTGAAGTCAAGTATGAAGGTAAGGTAACAGGTTACGCGTGCTTGGTGGGGGACAAAGTAATGAAACCAGCACACGTAAAGGGGACCATCGATAACGCGGACCTGGCCAAACTGGCCTTTAAGCGGTCATCTAAGTATGACCTTGAATGCGCGCAGATACCCGTGCACATGAAGTCCGACGCTTCGAAGTTCACCCATGAGAAACCAGAGGGGTACTACAACTGGCACCACGGAGCAGTACAGTACTCAGGAGGCCGGTTCACCATCCCCACAGGTGCTGGCAAACCAGGGGACAGCGGCAGACCGATCTTCGACAACAAGGGACGCGTGGTGGCCATAGTCTTAGGAGGAGCTAATGAAGGAGCCCGTACAGCCCTCTCGGTGGTGACCTGGAATAAAGACATTGTCACTAAAATCACCCCCGAGGGGGCCGAAGAGTGGAGTCTTGCCATCCCAGTCATGTGCCTGCTGGCAAATACCACGTTCCCCTGCTCCCAGCCCCCTTGCACTCCCTGCTGCTATGAAAGGGAACCAGAGGAAACCCTACGCATGCTTGAGGACAACGTCATGAGACCTGGGTACTATCAGCTGCTACAAGCATCCTTAACATGTTCTCCCCACCGTCAGCGACGCAGTACCAAGGACAACTTCAATGTCTATAAAGCCACAAGACCGTACTTAGCTCACTGTCCCGACTGTGGAGAAGGGCACTCGTGCCATAGTCCCGTAGCATTAGAACGCATCAGAAATGAAGCGACAGACGGGACGCTGAAAATCCAGGTCTCCTTGCAAATCGGAATAAAGACGGATGATAGCCACGATTGGACCAAGCTGCGTTACATGGACAACCACACGCCAGCGGACGCAGAGAGGGCGGGGCTATTTGTAAGAACATCAGCACCGTGCACGATTACTGGAACAATGGGACACTTCATCCTGACCCGATGTCCGAAAGGGGAAACTCTGACGGTGGGATTCACTGACAGTAGGAAGATCAGTCACTCATGTACGCACCCATTTCACCATGACCCTCCTGTGATAGGCCGGGAGAAATTCCATTCCCGACCGCAGCACGGTAAAGAGCTGCCTTGCAGCACGTACGTGCAGAGCACCGCCGCAACTACCGAGGAGATAGAGGTACACATGCCCCCAGACACCCCTGATCGCACATTGATGTCACAACAGTCCGGCAACGTAAAGATCACAGTYAATGGCCAGACGGTGCGGTACAAGTGTAATTGCGGTGGCTCAAATGAAGGACTAATAACTACAGACAAAGTGATTAATAACTGCAAAGTTGATCAATGTCATGCCGCGGTCACCAATCACAAAAAGTGGCAGTACAACTCCCCTCTGGTCCCGCGTAATGCTGAACTTGGGGACCGAAAAGGAAAAATCCACATCCCGTTTCCGCTGGCAAATGTAACATGCAGGGTGCCTAAAGCAAGGAACCCCACCGTGACGTACGGGAAAAACCAAGTCATCATGCTACTGTATCCCGACCACCCAACACTCCTGTCCTACCGGAACATGGGAGAAGAACCAAACTACCAAGAAGAGTGGGTGACGCATAAGAAGGAAGTCGTGCTAACCGTGCCGACTGAAGGGCTCGAGGTCACGTGGGGTAACAACGAGCCGTATAAGTATTGGCCGCAGTTATCTACAAACGGTACAGCCCATGGCCACCCGCATGAGATAATTCTGTATTATTATGAGCTGTACCCTACTATGACTGTAGTAGTTGTGTCAGTGGCCTCGTTCGTACTCCTGTCGATGGTGGGTGTGGCAGTGGGGATGTGCATGTGTGCACGACGCAGATGCATCACACCGTACGAACTGACACCAGGAGCTACCGTCCCTTTCCTGCTTAGCCTAATATGCTGCATCAGAACAGCTAAAGCGGCCACATACCAAGAGGCTGCGGTATACCTGTGGAATGAGCAGCAACCTTTGTTTTGGCTACAAGCCCTTATTCCGCTGGCAGCCCTGATTGTCCTATGCAACTGTCTGAGACTCTTACCATGCTGCTGTAAAACGTTGGCTTTTTTAGCCGTAATGAGCGTCGGTGCCCACACTGTGAGCGCGTACGAACACGTAACAGTGATCCCGAACACGGTGGGAGTACCGTATAAGACTCTAGTCAATAGACCGGGCTACAGTCCCATGGTATTGGAGATGGAACTACTGTCAGTCACTTTGGAGCCAACGCTATCGCTTGATTACATCACGTGCGAGTACAAAACCGTTATCCCGTCTCCGTACGTGAAATGCTGCGGTACAGCAGAGTGCAAGGACAAAAACCTACCTGACTACAGCTGTAAGGTCTTCACCGGCGTCTACCCATTTATGTGGGGCGGAGCCTACTGCTTCTGCGACGCTGAAAACACGCAATTGAGCGAAGCACACGTGGAGAAGTCCGAATCATGCAAAACAGAATTTGCATCAGCATACAGGGCTCATACCGCATCCGCATCAGCTAAGCTCCGCGTCCTTTACCAAGGAAATAACATCACTGTAACTGCCTATGCTAACGGCGACCATGCCGTCACAGTTAAGGACGCCAAATTCATTGTGGGGCCAATGTCTTCAGCCTGGACACCTTTCGACAACAAAATTGTGGTGTACAAAGGTGACGTCTATAACATGGACTACCCGCCCTTTGGCGCAGGAAGACCAGGACAATTTGGCGATATCCAAAGTCGCACACCTGAGAGTAAAGACGTCTATGCTAATACACAACTGGTACTGCAGAGACCGGCTGCGGGTACGGTACATGTGCCATACTCTCAGGCACCATCTGGCTTTAAGTATTGGCTAAAAGAACGAGGGGCGTCGCTGCAGCACACAGCACCATTTGGCTGCCAAATAGCAACAAACCCGGTAAGAGCGGTGAATTGCGCCGTAGGGAACATGCCCATCTCCATCGACATACCGGATGCGGCCTTCATTAGGGTCGTCGACGCGCCCTCTTTAACGGACATGTCGTGCGAGGTACCAGCCTGCACCCATTCCTCAGATTTCGGGGGCGTCGCCATTATTAAATATGCAGCCAGCAAGAAAGGCAAGTGTGCGGTGCATTCGATGACCAACGCCGTCACAATTCGGGAAGCTGAGATAGAAGTTGAAGGGAATTCTCAGCTGCAAATCTCTTTCTCGACGGCCTTGGCCAGCGCCGAATTCCGCGTACAAGTCTGTTCTACACAAGTACACTGTGTAGCCGAGTGCCACCCTCCGAAGGACCACATAGTCAATTACCCGGCGTCACATACCACCCTCGGGGTCCAGGACATTTCCGCTACGGCGCTGTCATGGGTGCAGAAGATCACGGGAGGCGTGGGACTGGTTGTCGCTGTTGCAGCACTGATTCTAATCGTGGTGCTATGCGTGTCGTTCAGCAGGCACTAA
		</sequence>
		<sequence>
			<taxon idref="KY704944|Brazil|AL|Maceio|2016-04-19"/>
			NTGGATNNTGTGTNNGTGGNCNNAGACNNNGNNNNNNNNNNNNNNNNNNNNNNNNNNNNNNNNNNCCCCATGTTTGAGGTGGAACCCAGGCAGGTCACACCGAATGACCATGCTAATGCTAGAGCGTTCTCGCATCTAGCTATAAAACTAATAGAGCAGGAAATTGATCCCGACTCAACCATCCTGGACATCGGCAGTGCACCAGCAAGGAGGATGATGTCGGACAGGAAGTACCACTGCGTCTGCCCGATGCGCAGCGCAGAAGACCCCGAGAGACTCGCCAATTATGCGAGAAAGCTAGCATCTGCTGCAGGAAAAGTCCTGGACAGAAACATCTCTGGAAAGATCGGGGACTTACAAGCAGTAATGGCCGTGCCAGACACGGAGACGCCAACATTCTGCTTGCACACAGATGTCTCATGTAGACAGAGAGCAGACGTCGCGATATACCAAGACGTCTATGCTGTACACGCACCCACGTCGCTATACCACCAGGCGATTAAAGGGGTCCGAGTGGCGTACTGGGTAGGGTTCGACACAACCCCGTTCATGTACAATGCCATGGCGGGTGCCTACCCCTCATATTCGACAAACTGGGCAGACGAGCAGGTACTGAAGGCTAAGAACATAGGATTATGTTCAACAGACCTGACGGAAGGTAGACGAGGTAAATTGTCTATTATGAGAGGGAAGAAGCTAAAACCGTGTGACCGTGTGCTGTTCTCAGTAGGGTCAACGCTCTACCCGGAAAGCCGCAAGCTACTTAAGAGCTGGCACTTACCATCGGTGTTCCATCTAAAGGGCAAACTCAGCTTCACATGCCGCTGTGATACAGTGGTTTCGTGCGAGGGCTACGTCGTTAAGAGAATAACGATGAGCCCAGGCCNNNNNNNNNNNNNNNNNNNGTATGCGGTAACCCACCACGCAGACGGATTCTTGATGTGCAAGACTACCGACACGGTTGACGGCGAAAGAGTGTCATTCTCGGTGTGCACATACGTGCCGGCGACCATTTGTGATCAAATGACCGGCATCCTTGCTACAGAAGTCACGCCGGAGGATGCACAGAAGCTGTTGGTGGGGCTGAACCAGAGAATAGTGGTTAACGGCAGAACGCAACGGAATACGAACACCATGAAAAACTATCTGCTTCCCGTGGTCGCCCAAGCCTTCAGTAAGTGGGCAAAGGAGTGCCGGAAAGACATGGAAGATGAAAAACTCCTGGGGGTCAGAGAAAGAACACTGACCTGCTGCTGTCTATGGGCATTCAAGAAGCAGAAAACACACACGGTCTACAAGAGGCCTGATACCCAGTCAATTCAGAAGGTTCAGGCCGAGTTTGACAGCTTTGTGGTACCGAGCCTGTGGTCGTCCGGGTTGTCAATCCCCTTGAGGACTAGAATCAAATGGTTGTTAAGCAAGGTGCCAAAAACCGACCTGATCCCATATAGCGGGGACGCCCAAGAAGCCCGGGACGCAGAAAAAGAAGCAGAGGAAGAACGAGAAGCAGAACTGACTCGTGAAGCCCNNNNNNNNNNNNNNNNNNNNNNNNNNNNNNNNNNNNNNNNNNNNNNNNNNNNNNNNNNNNNNNNNNNNNNNNNNNNNNNNNNNNNNNNNNCTCCTAGAGGAGCTATCAAAGTTACTGCCCAACCAACAGACCACGTCGTGGGAGAGTACCTGGTACTTTCCCCGCAGACCGTACTACGGAGCCAGAAGCTCAGCCTAATTCACGCTTTGGCGGAGCAAGTGAAGACGTGCACGCACAGCGGACGAGCAGGGAGGNNNNNNNNNNNNNNNNNNNNNNNNNNNNNNNNNNNNNNNNNNNNNNNNNNNNNNNNNNNNNNNNNNNNNNNNNNNNNNNNNNNNNNNNNNNNNNNNNNNNNNNNNNNNNNNNNNNNNNNNNNNNNNNNNNNNNNNNNNNNNNNNNNNNNNNNNNNNNNNNNNNNNNNNNNNNNNNNNNNNNNNNNNNNNNNNNNNNNNNNNNNNNNNNNNNNNNNNNNNNNNNNNNNNNNNNNNNNNNNNNNNNNNNNNNNNNNNNNNNNNNNNNNNNNNNNNNNNNNNNNNNNNNNNNNNNNNNNNNNNNNNNNNNNNNNNNNNNNNNNNNNNNNNNNNNNNNNNNNNNNNNNNNNNNNNNNNNNNNNNNNNNNNNNNNNNNNNNNNNNNNNNNNNNNNNNNNNNNNNNNNGCTATTATCAAGAACCTAGTTACCAGGCAAGACCTGGTGACTAGCGGAAAGAAAGAAAACTGCCAAGAAATCACCACCGACGTGATGAGACAGAGAGGTCTAGAGATATCTGCACGTACGGTTGACTCGCTGCTCTTGAATGGATGCAACAGGCCAGTCGACGTGTTGTACNNNNNNNNNNNNNNNNNNNNNNNNNNNNNNNNNNNNNNNNNNNNNNNNNNNNNNNNNNNNNNNNNNNNNNNNNNNNNNNNNNNNNNNNNNNNNNNNNNNNNNNNNNNNNNNNNNNNNNNNNNNNNNNNNNNNNNNNNNNNNNNNNNNNNNNNNNNNNNNNNNNNNNNNNNNNNNNNNNNNNNNNNNNNNNNNNNNNNNNNGACCGCCATTGTGTCATCGTTGCATTACGAAGGCAAAATGCGCACTACGAATGAGTACAACAAGCCGATTGTAGTGGACACTACAGGCTCAACAAAACCTGACGCTGGAGATCTCGTGTTAACGTGCTTCAGAGGGTGGGTTAAACAACTGCAAATTGACTATCGTGGATACGAGGTCATGACAGCAGCCGCATCCCAAGGGNNNNNNNNNNNNNNNNNNNNNNNNNNNNNNNNNNNNNNNNNNNNNNNNNNNNNNNNNNNNNNNACGTCAGAGCACGTCAACGTACTCCTAACACGTACGGAAGGTAAACTGGTATGGAAGACACTTTCCGGCGACCCGTGGATAAAGACGCTGCAGAACCCACCGAAAGGAAACTTCAAAGCAACTATCAAGGAGTGGGAGGTGGAGCATGCATCAATAATGGCGGGCATCTGCAGTCACCAAATGACCTTTGATACATTCCAAAACAAAGCCAATGTTTGTTGGGCTAAGAGCTTGGTCCCTATCCTCGAAACAGCGGGGATAAAACTAAATGATAGGCAGTGGTCCCAGATAATTCAAGCCTTCAAAGAAGATAAAGNANNNNNNNNNNNNNNANNNNTNNNNNAAANANNNNNNNNNNNNNNNNNNNNNNNNNNANACANNNGNCTNTTTNCNNANNNATTGNNNTNTNTGTATTNNNCNNNTAANNACTGGGATAATAGGCCTNNAGNGAAGATGTTCGGATTCAACCCCGAGGCAGCATCCATTCTAGAAAGAAAGTATCCATTCACAAAAGGGAAGTGGAACATCAACAAGCAGATCTGCGTGACCACCAGGAGGATAGAAGACTTTAACCCTACCACCAATATTATACCGGCCAATAGGAGACTACCACACNNNNNNNNNNNNNNNNNNNNNNNNNNNNNNNNNNNNNNNNNNNNNNNNNNNNNNNNNNNNNNNNNNNNNNNNNNNNNNNNNNNNNNNNNNNNNNNNNNNNNNNNNNNNNNNNNNNNNNNNNNNNNNNNNNNNNNNNNNNNNNNNNNNNNNNNNNNNNNNNNNNNNNNNNNNNNNNNNNNNNNNNNNNNNNNNNNNNNNNNNNNNNNNNNNNNNNNNNNNNNNNNNNNNNNNNNNNNNNNNNNNNNNNNNNNNNNNNNNNNNNNNNNNNNNNNNNNNNNNNNNNNNNNNNNNNNNNNNNNNNNNNNNNNNNNNNNNNNNNNNNNNNNNNNNNNNNNNNNNNNNNNNNNNNNNNNNNNNNNNNNNNNNNNNNNNNNNNNNNNNNNNNNNNNNNNNNNNNNNNNNNNNNNNNNNNNNNNNNNNNNNNNNNNNNNNNNNNNNNNNNNNNNNNNNNNNNNNNNNNNNNNNNNNNNNNNNNNNNNNNNNNNNNNNNNNNNNNNNNNNNNNNNNNNNNNNNNNNNNNNNNNGAATGCAGCCTTTGTAGGACAGGCCACCCGAGCAGGATGTGCACCGTCGTACCGNGTAAAACGCATGGACATCNNGAAGAACGATGAAGAGTGCGTAGTTAACGCCGCTAACCCTCGNGGGTTANNGNGTGACGGTGNTNGCAAGGCAGTATACNAAAANTGGNNGGAGTCCTTTAAGAATAGTGCAACACCAGTGGGAACCGNANAAACAGTCATNTGCGGTACGTATNNANTAATCCACGCCGTTGGANNGNNCTTCTCTAANNNTTTGGAATCTGAAGGGGACCNGNAATTGGCAGCTGCCTATCGAGAAGTCGCAAAGGAAGTAACTAGACTGGGAGTAAATAGTGTAGCNNNNNNNNNNNNNNNNNNNNNNNNNNNNNNNNNNNNNNNNNNNNNNNNNNNNNNNNNNNNNNNNNNNNTCTTCACAGCCATGGACTCGACGGATGCAGACGTNNTCATCTACTGTCGCGACAAAGAATGGGAGAAGAAAATATCCGAGGCCATACAGATGCGGACTCANNTGGAGTTNNTNNANGAGCACNTCTCCATAGACTGCGATATTGTTCGCGTGCACCCTGACAGCAGCTTGGCAGGCAGAAAAGGATACAGCACCACGGAAGGCGCACTGTACTCATANNNNNNNNNNNNNNNNNNNNNNNNNNNNNNNNNNNNNNNNNNNNNNNNNNNNNNNNNNNNNNNNNNNNNNNNNNNNNNNNNNNNNNNNGTCTGCCTATATGCCCTGGGGGAAAGTATTGAATCGATCAGGCAGAAATGCCCGGTGGATGATGCAGATGCATCGTCTCCTCCAAAAACTGTCCCGTGCCTTTGCCGTTACGCCATGACTCCGGAACGCGTCACCCGACTTCGCATGAACCACGTCACAAGTATAATTGTGTGTTCCTCGTTTCCCCTTCCAAAGTACAAAATAGAAGGAGTGCAAAAAGTCAAATGCTCTAAGGTAATGCTATTTGACCACAACGTGCCATCGCGCGTAAGTCCAAGGGAATATAGATCTTCCCCGGAGGCTGCACAGGAAGCGAGTACRACCACGTCACTGACGCATAGCCAATTCGACCTAAGCGTTGAYGGCGAGATACTGCCCGTCCCGTCAGATCTGGATGCTGACGCCCCAGCCCTAGAACCAGCTCTAGACGACAGGGCGACACACACGTTGCCATCCACAACCGGAAACCTTGCGGCCGTGTCTGACTGGGTAATGAGCACCGTACCTGTCGCGCCGCCCAGAAGAAGGCGAGGGAGAAACCTGACTGTGACATGCGACGAGAGAGAWGGGAACATNNNNNNNNNNNNNNNNNNNNNNNNNNNNNNNNNNNNNNNNNNNNNNNNNNNNNNNNNNNNNNNNNNNNNNNNNNNNNNNNNNNNNNNNNNNNNNNNNNNNNNNNNNNNNNNNNNNNNNNNNNNNNNNNNNNNNNNNNNNNNNNNNNNNNNNNNNNNNNNNNNNNNNNNNNNNNNNNNNNNNNNNNNNNNNNNNNNNNNNNNNNNNNNNNNNNNNNNNNNNNNNNNNNNNNNNNNNNNNNNNNNNNNNNNNNNNNNNNNNNNNNNNNNNNNNNNNNNNNNNNNNNNNNNNNNNNNNNNNNNNNNNNNNNNNNNNNNNNNNNNNNNNNNGTATATATTCTCGTCGGACACCGGTCCAGGTCATTTACAACAGAAGTCAGTACGCCAGTCAGTGCTGCCGGTGAACACCCTGGAGGAAGTCCACGAGNNNNNNNNNNNNNNNNNNNNNNNNNNNNNNNNNNNNNNNNNNNNNNNNNNNNNNNNNNNNNNNNNNNNNNNNNNNNNNNNNNNNNNNNNNNNNNNNNNNNNNNNNNNNNNNNNNNNNNNNNNNNNNNNNNNNNNNNNNNNNNNNNNNNNNNNNNNNNNNNNNNNNNNNNNNNNNNNNNNNNNNNNNNNNNNNNNNNNNNNNNNNNNNNNNNNNNNNNNNNNNNNNNNNNNNNNNNNNNNNNNNNNNNNNNNNNNNNNNNNNNNNNNNNNNNNNNNNNNNNNNNNNNNNNNNNNNNNNNNNNNNNNNNNNNNNNNNNNNNNNNNNNNNNNNNNNNNNNNNNNNNNNNNNNNNNNNNNNNNNNNNNNNNNNNNNNNNNNNNNNNNNNNNNNNNNNNNNNNNNNNNNNNNNNNNNNNNNNNNNNNNNNNNNNNNNNNNNNNNNNNNNNNNNNNNNNNNNNNNNNNNNNNNNNNNNNNNNNNNNNNNNNNNNNNNNNNNNNNNNNNNNNNNNNNNNNNNNNNNNNNNNNNNNNNNNNNNNNNNNNNNNNNNNNNNNNNNNNNNNNNNNNNNNNNNNNNNNNNNNNNNNNNNNNNNNNNNNNNNNNNNNNNNNNNNNNNNNNNNNNNNNNNNNNNNNNNNNNNNNNNNNNNNNNNNNNNNNNNNNNNNNNNNNNNNNNNNNNNNNNNNNNNNNNNNNNNNNNNNNNNNNNNNNNNNNNNNNNNNNNNNNNNNNNNNNNNNNNNNNNNNNNNNNNNNNNNNNNNNNNNNNNNNNNNNNNNNNNNNNNNNNNNNNNNNNNNNNNNNNNNNNNNNNNNNNNNNNNNNNNNNNNNNNNNNNNNNNNNNNNNNNNNNNNNNNNNNNNNNNNNNNNNNNNNNNNNNNNNNNNNNNNNNNNNNNNNNNNNNNNNNNNNNNNNNNNNNNNNNNNNNNNNNNNNNNNNNNNNNNNNNNNNNNNNNNNNNNNNNNNNNNNNNNNNNNNNNNNNNNNNNNNNNNNNNNNNNNNNNNNNNNNNNNNNNNNNNNNNNNNNNNNNNNNNNNNNNNNNNNNNNNNNNNNNNNNNNNNNNNNNNNNNNNNNNNNNNNNNNNNNNNNNNNNNNNNNNNNNNNNNNNNNNNNNNNNNNNNNNNNNNNNNNNNNNNNNNNNNNNNNNNNNNNNNNNNNNNNNNNNNNNNNNNNNNNNNNNNNNNNNNNNNNNNNNNNNNNNNNNNNNNNNNNNNNNNNNNNNNNNNNNNNNNNNNNNNNNNNNNNNNNNNNNNNNNNNNNNNNNNNNNNNNNNNNNNNNNNNNNNNNNNNNNNNNNNNNNNNNNNNNNNNNNNNNNNNNNNNNNNNNNNNNNNNNNNNNNNNNNNNNNNNNNNNNNNNNNNNNNNNNNNNNNNNNNNNNNNNNNNNNNNNNNNNNNNNNNNNNNNNNNNNNNNNNNNNNNNNNNNNNNNNNNNNNNNNNNNNNNNNNNNNNNNNNNNNNNNNNNNNNNNNNNNNNNNNNNNNNNNNNNNNNNNNNNNNNNNNNNNNNNNNNNNNNNNNNNNNNNNNNNNNNNNNNNNNNNNNNNNNNNNNNNNNNNNNNNNNNNNNNNNNNNNNNNNNNNNNNNNNNNNNNNNNNNNNNNNNNNNNNNNNNNNNNNNNNNNNNNNNNNNNNNNNNNNNNNNNNNNNNNNNNNNNNNNNNNNNNNNNNNNNNNNNNNNNNNNNNNNNNNNNNNNNNNNNNNNNNNNNNNNNNNNNNNNNNNNNNNNNNNNNNNNNNNNNNNNNNNNNNNNNNNNNNNNNNNNNNNNNNNNNNNNNNNNNNNNNNNACCAGCCTCGACCCTGGACTCCGCGCCCCACTATCCAAGTAATCAGGCCCAGACCGCGCCCTCAGAGGCAAGCCGGGCAACTTGCCCAGCTGATCTCAGCAGTTAATAAACTGACAATGCGCGCGGTACCCCAACAGAAGCCACGCAGGAATCGGAAGAATAAGAAGCAAAAGCAAAAGCGACAGGCGCCACAAAACAACACAAACCAAAAGAAGCAGCCGCCTAAAAAGAAACCAGCTCAAAAGAAAAAGAAGCCGGGCCGCAGAGAGAGGATGTGCATGAAAATCGAAAATGATTGTATTTTTGAAGTCAAGTATGAAGGTAAGGTAACAGGTTACGCGTGCTTGGTGGGGGACAAAGTAATGAAACCAGCACACGTAAAGGGGACCATCGATAACGCGGACCTGGCCAAACTGGCCTTTAAGCGGTCATCTAAGTATGACCTTGAATGCGCGCAGATACCCGTGCACATGAAGTCCGACGCTTCGAAGTTCACCCATGAGAAACCAGAGGGGTACTACAACTGGCACCACGGAGCAGTACAGTACTCAGGAGGCCGGTTCACCATCCCCACAGGTGCTGGCAAACCAGGGGACAGCGGCAGACCGATCTTCGACAACAAGGGACGCGTGGTGGCCATAGTCTTAGGAGGAGCTAATGAAGGAGCCCGTACAGCCNNNNNNNNNNNNNNNNNNNNNNNNNNNNNNNNNNNNNNNNNNNNNNNNNNNNNNNNNNNNNNNNNNNNNNNNNNNNNNNNNNNNNNNNNNNNNNNNNNNNNNNNNNNGTTCCCCTGCTCCCAGCCCCCTTGCACTCCCTGCTGCTATGAAAGGGAACCAGAGGAAACCCTACGCATGCTTGAGGACAACGTCATGAGACCTGGGTACTATCAGCTGCTACAAGCATCCTTAACATGTTCTCCCCACCGTCAGCGACGCAGTACCAAGGACAACTTCAATGTCTATAAAGCCACAAGACCGTACTTAGCTCACTGTCCCGACTGTGGAGAAGGGCACTCGTGCCATAGTCCCGTAGCATTAGAACGCATCAGAAATGAAGCGACAGACGGGACGCTGAAAATCCAGGTCTCCTTGCAAATCGGAATAAAGACGGATGATAGCCACGATTGGACCAAGCTGCGTTACATGGACAACCACACGCCAGCGGACGCAGAGAGGGCGGGGCTATTTGTAAGAACATCAGCACCGTGCACGATTACTGGAACAATGGGACACTTCATCCTGACCCGATGTCCGAAAGGGGAAACTCTGACGGTGGGATTCACTGACAGTAGGAAGATCAGTCACTCATGTACGCACCCATTTCACCATGACCCTCCTGTGATAGGCCGGGAGAAATTCCATTCCCGACCGCAGCACGGTAAAGAGCTGCCTTGCAGCACGTACGTGCAGAGCACCGCCGCAACTACCGAGGAGATAGAGGTACACATGCCCCCAGACACCCCTGATCGCACATTGATGTCACAACAGTCCGGCAACGTAAAGATCACAGTCAATGGCCAGACGGTGCGGTACAAGTGTAATTGCGGTGGCTCAAATGAAGGACTAATAACTACAGACAAAGTGATTAATAACTGCAAAGTTGATCAATGTCATGCCGCGGTCACCAATCACAAAAAGTGGCAGTACAACTCCCCTCTGGTCCCGCGTAATGCTGAACTTGGGGACCGAAAAGGAAAAATCCACATCCCGTTTCCGCTGGCAAATGTAACATGCAGGGTGCCTAAAGCAAGGAACCCCACCGTGACGTACGGGAAAAACCAAGTCATCATGCTACTGTATCCCGACCACCCAACACTCCTGTCCTACCGGAACATGGGAGAAGAACCAAACTACCAAGAAGAGTGGGTGACGCATAAGAAGGAAGTCGTGCTAACCGTGCCGACTGAAGGGCTCGAGGTCACGTGGGGTAACAACGAGCCGTATAAGTATTGGCCGCAGTTATCTACAAACGGTACAGCCCATGGCCACCCGCATGAGATAATTCTGTATTATTATGAGCTGTACCCTACTATGACTGTAGTAGTTGTGTCAGTGGCCTCGTTCGTACTCCTGTCGATGGTGGGTGTGGCAGTGGGGATGTGCATGTGTGCACGACGCAGATGCATCACACCGTACGAACTGACACCAGGAGCTACCGTCCCTTTCCTGCTTAGCCTAATATGCTGCATCAGAACAGCTAAAGCGGCCACATACCAAGAGGCTGCGGTATACCTGTGGAATGAGCAGCAACCTTTGTTTTGGCTACAAGCCCTTATTCCGCTGGCAGCCCTGATTGTCCTATGCAACTGTCTGAGACTCTTACCATGCTGCTGTAAAACGTTGGCTTTTTTAGCCGTAATGAGCGTCGGTGCCCACACTGTGAGCGCGTACGAACACGTAACAGTGATCCCGAACACGGTGGGAGTACCGTATAAGACTCTAGTCAATAGACCGGGCTACAGTCCCATGGTATTGGAGATGGAACTACTGTCAGTCACTTTGGAGCCAACGCTATCGCTTGATTACATCACGTGCGAGTACAAAACCGTTATCCCGTCTCCGTACGTGAAATGCTGCGGTACAGCAGAGTGCAAGGACAAAAACCTACCTGACTACAGCTGTAAGGTCTTCACCGGCGTCTACCCATTTATGTGGGGCGGAGCCTACTGCTTCTGCGACGCTGAAAACACGCAATTGAGCGAAGCACACGTGGAGAAGTCCGAATCATGCAAAACAGAATTTGCATCAGCATACAGGGCTCATACCGCATCCGCATCAGCTAAGCTCCGCGTCCTTTACCAAGGAAATAACATCACTGTAACTGCCTATGCTAACGGCGACCATGCCGTCACAGTTAAGGACGCCAAATTCATTGTGGGGCCAATGTCTTCAGCCTGGACACCTTTCGACAACAAAATTGTGGTGTACAAAGGTGACGTCTATAACATGGACTACCCGCCCTTTGGCGCAGGAAGACCAGGACAATTTGGCGATATCCAAAGTCGCACRCCTGAGAGTAAAGACGTCTATGCTAATACACAACTGGTACTGCAGAGACCGGCTGCGGGTACGGTACATGTGCCATACTCTCAGGCACCATCTGGCTTTAAGTATTGGCTAAAAGAACGAGGGGCGTCGCTGCAGCACACAGCACCATTTGGCTGCCAAATAGCAACAAACCCGGTAAGAGCGGTGAATTGCGCCGTAGGGAACATGCCCATCTCCATCGACATACCGGATGCGGCCTTCATTAGGGTCGTCGACGCGCCCTCTTTAACGGACATGTCGTGCGAGGTACCAGCCTGCACCCATTCCTCAGATTTCGGGGGCGTCGCCATTATTAAATATGCAGCCAGCAAGAAAGGCAAGTGTGCGGTGCATTCGATGACCAACGCCGTCACAATTCGGGAAGCTGAGATAGAAGTTGAAGGGAATTCTCAGCTGCAAATCTCTTTCTCGACGGCCTTGGCCAGCGCCGAATTCCGCGTACAAGTCTGTTCTACACAAGTACACTGTGTAGCCG-----------------------------------------------------------------------------------------------------------------------------------------------------------------------------------------
		</sequence>
		<sequence>
			<taxon idref="KY704943|Brazil|AL|Maceio|2016-04-19"/>
			--------------------------------------------------CCTGCAACGTGCGTACCCCATGTTTGAGGTGGAACCCAGGCAGGTCACACCGAATGACCATGCTAATGCTAGAGCGTTCTCGCATCTAGCTATAAAACTAATAGAGCAGGAAATTGATCCCGACTCAACCATCCTGGACATCGGCAGTGCACCAGCAAGGAGGATGATGTCGGACAGGAAGTACCACTGCGTCTGCCCGATGCGCAGCGCAGAAGACCCCGAGAGACTCGCCAATTATGCGAGAAAGCTAGCATCTGCTGCAGGAAAAGTCCTGGACAGAAACATCTCTGGAAAGATCGGGGACTTACAAGCAGTAATGGCCGTGCCAGACACGGAGACGCCAACATTCTGCTTGCACACAGATGTCTCATGTAGACAGAGAGCAGACGTCGCGATATACCAAGACGTCTATGCTGTACACGCACCCACGTCGCTATACCACCAGGCGATTAAAGGGGTCCGAGTGGCGTACTGGGTAGGGTTCGACACAACCCCGTTCATGTACAATGCCATGGCGGGTGCCTACCCCTCATATTCGACAAACTGGGCAGACGAGCAGGTACTGAAGGCTAAGAACATAGGATTATGTTCAACAGACCTGACGGAAGGTAGACGAGGTAAATTGTCTATTATGAGAGGGAAGAAGCTAAAACCGTGTGACCGTGTGCTGTTCTCAGTAGGGTCAACGCTCTACCCGGAAAGCCGCAAGCTACTTAAGAGCTGGCACTTACCATCGGTGTTCCATCTAAAGGGCAAACTCAGCTTCACATGCCGCTGTGATACAGTGGTTTCGTGCGAGGGCTACGTCGTTAAGAGAATAACGATGAGCCCAGGCCTTTATGGAAAAACCACAGGGTATGCGGTAACCCACCACGCAGACGGATTCTTGATGTGCAAGACTACCGACACGGTTGACGGCGAAAGAGTGTCATTCTCGGTGTGCACATACGTGCCGGCGACCATTTGTGATCAAATGACCGGCATCCTTGCTACAGAAGTCACGCCGGAGGATGCACAGAAGCTGTTGGTGGGGCTGAACCAGAGAATAGTGGTTAACGGCAGAACGCAACGGAATACGAACACCATGAAAAACTATCTGCTTCCCGTGGTCGCCCAAGCCTTCAGTAAGTGGGCAAAGGAGTGCCGGAAAGACATGGAAGATGAAAAACTCCTGGGGGTCAGAGAAAGAACACTGACCTGCTGCTGTCTATGGGCATTCAAGAAGCAGAAAACACACACGGTCTACAAGAGGCCTGATACCCAGTCAATTCAGAAGGTTCAGGCCGAGTTTGACAGCTTTGTGATACCGAGCCTGTGGTCGTCCGGGTTGTCAATCCCCTTGAGGACTAGAATCAAATGGTTGTTAAGCAAGGTGCCAAAAACCGACCTGATCCCATATAGCGGGGACGCCCAAGAAGCCCGGGACGCAGAAAAAGAAGCAGAGAAAGAACGAGAAGCAGAACTGACTCGTGAAGCCCTACCACCTCTACAGGCAGCACAGGAAGATGTTCAGGTCGAAATCGACGTGGAACAGCTTGAGGACAGAGCGGGTGCAGGAATAATAGAGACTCCTAGAGGAGCTATCAAAGTTACTGCCCAACCAACAGACCACGTCGTGGGAGAGTACCTGGTACTTTCCCCGCAGACCGTACTACGGAGCCAGAAGCTCAGCCTAATTCACGCTTTGGCGGAGCAAGTGAAGACGTGCACGCACAGCGGACGAGCAGGGAGGTACGCGGTCGAAGCGTACGACGGCCGAGTCCTAGTGCCCTCAGGCTATGCNNNNNNNNNNNNNNNNNNNNNNNNNNNNNNNNNNNNNNNNNNNNNNNNNNNNNNNNNNNNNNNNNNNNNNNNNNGAAAGCTACACCACATTGCGATGCACGGACCAGCCCTGAACACNNNNNNNNNNNNNNNNNNNNNNNNNNNNNNNNNNNNNNNNNNNNNNNNNNNNNNNNNNNNNNNNNNNNNNNNNNNNNNNNNNNNNNNNNNNNNNNNNNNNNNNNNNNNNNNNNNNNNNNNNNNNNNNNNNNNNNNNNNNNNNNNNNNNNNNNNNNNNNNNNNNNNNNNNNNNNNNNNNNNNNNNNNNNNNNNNNNNNNNNNNNNNNNCTTCGGAGTACCAGGATCTGGCAAGTCAGCTATTATCAAGAACCTAGTTACCAGGCAAGACCNGGTGACTAGCGGAAAGAAAGAAAACTGCCAAGAAATCACCACCGACGTGATGAGACAGAGAGGTYTAGAGATATCTGCACGTACGNTTGACTCGCTGCTCTTGAATGGATGCAACAGGCCAGTCGACGTGTTGTACGTAGACGAGGCGTTTGCGTGCCACTCTGGAACGTTACTTGCTTTGATCGCCTTGGTTAGACCAAGGCAGAAAGTTGTACTCTGTGGTGACCCGAAGCAGTGCGGCTTCTTCAATATGATGCAGATGAAAGTCAACTATAATCACAACATCTGCACCCAAGTGTACCACAAAAGTATCTCCAGGCGGTGTACACTGCCTGTGACCGCCATTGTGTCATCGTTGCATTACGAAGGCAAAATGCGCACTACGAATGAGTACAACAAGCCGATTGTAGTGGACACTACAGGCTCAACAAAACCTGACGCTGGAGATCTCGTGTTAACGTGCTTCAGAGGGTGGGTTAAACAACTGCAAATTGACTATCGTGGATACGAGGTCATGACAGCAGCCGCATCCCAAGGGTTAACCAGAAAAGGAGTTTATGCAGTTAGGCAAAAAGTTAATGAAAACCCGCTCTATGCATCAACGTCAGAGCACGTCAACGTACTCCTAACACGTACGGAAGGTAAACTGGTATGGAAGACACTTTCCGGCGACCCGTGGATAAAGACGCTGCAGAACCCACCGAAAGGAAACTTCAAAGCAACTATYAAGGAGTGGGAGGTGGAGCATGCATCAATAATGGCGGGCATCTGCAGTCACCAAATGACCTTTGATACATTCCAAAACAAAGCCAATGTTTGTTGGGCTAAGAGCTTGGTCCCTATCCTCGAAACAGCGGGGATAAAACTAAATGATAGGCAGTGGTCCCAGATAATTCAAGCCTTCAAAGAAGATAAAGCATACTCACCTGAAGTAGNCNTGAATGAAATATGCACGCGCATGTATGGGGTGGATTTAGACAGTGGGCTATTTTCTAAACCATTGGTGTCTGTGTATTACGCGGATAACCACTGGGATAATAGGCCTGGAGGGAAGATGTTCGGATTCAACCCCGAGGCAGCATCCATTCTAGAAAGAAAGTATCCATTCACAAAAGGGAAGTGGAACATCAACAAGCAGATCTGCGTGACCACCAGGAGGATAGAAGACTTTAACCCTACCACCAATATTATACCGGCCAATAGGAGACTACCACACTCATTAGTGGCCGAACACCGCCCAGTAAAAGGGGAAAGAATGGAATGGCTGGTTAATAAGATAAACGGCCACCACGTGCTCCTGGNNNNNNNNNNNNNNNNNNNNNNNNNNNNNNNNNNNNNNNNNNNNNNNNNNNNNNNNNNNNNNNNNNNNNNNNNNNNNNNNNNNNNNNNNNNNNNNNNNNNNNNNNNNNNNNNNNNNNNNNNNNNNNNNNNNNNNNNNNNNNNNNNNNNNNNNNNNNNNNNNNNNNNNNNNNNNNNNNNNNNNNNNNNNNNNNNNNNNNNNNNNNNNNNNNNNNNNNNNNCATTGAGACTGCTCAAACCGGGTGGCTCTCTATTGATCAGAGCATATGGTTACGCAGATAGAACCAGTGAACGAGTCATCTGCGTGTTGGGACGCNNGTTCAGNTCGTCTAGAGCGTTGAAACCACCATGTNTCACCNNCAACANTGAGATGTTTTTCCTATTCAGCAACTTTGACAATGGCAGAAGGAATTTCACAACTCATGTCATGAATAATCAACTGAATGCAGCCTTTGTAGGACAGGCCACCCGAGCAGGATGTGCACCGTCGTACCGGGTAAAACGCATGGACATCGCGAAGAACGATGAAGAGTGCGTAGCTAACGCCGCTAACCCTCGCGGGTTACCGGGTGACGGTGTTTGCAAGGCAGTATACAAAAAATGGCCGGAGTCCTTTAAGAATAGTGCAACACCAGTGGGAACCGCAAAAACAGTCATGTGCGGTACGTATCCAGTAATCCACGCCGTTGGACCGAACTTCTCTAATTATTTGGAATCTGAAGGGGACCGGGAANNNNNNNNNNNNNNNNNNNNNNNNNNNNNNNNNNNNNNNNNNNNNNNNNNNNNNNNNNNNNNNNNNNNNNNNNNCTCCACAGGTGTATACTCAGGAGGGAAAGATAGGCTGACCCAGTCACTGAACCACCTCTTCACAGCCATGGACTCGACGGATGCAGACGTGGTCATCTACTGTCGCGACAAAGAATGGGAGAAGAAAATATCCGAGGCCATACAGATGCGGACTCAAGTGGAGTTGCTGGATGAGCACATCTCCATAGACTGCGATATTGTTCGCGTGCACCCTGACAGCAGCTTGGCAGGCAGAAAAGGATACAGCACCACGGAAGGCGCACTGTACTCATACCTAGAAGGGACTCGTTTTCACCAGACGGCAGTGGACATGGCAGAGATATATACTATGTGGCCAAAGCAAACAGAGGCCAACGAGCAAGTCTGCCTATATGCCCTGGGGGAAAGTATTGAATCGATCAGGCAGAAATGCCCGGTGGATGATGCAGATGCATCGTCTCCTCCAAAAACTGTCCCGTGCCTTTGCCGTTACGCCATGACTCCGGAACGCGTCACCCGACTTCGCATGAACCACGTCACAAGTATAATTGTGTGTTCCTCGTTTCCCCTTCCAAAGTACAAAATAGAAGGAGTGCAAAAAGTCAAATGCTCTAAGGTAATGCTATTTGACCACAACGTGCCATCGCGCGTAAGTCCAAGGGAATATAGATCTTCCCCGGAGGCTGCACAGGAAGCGAGTACAACCACGTCACTGACGCATAGCCAATTCGACCTAAGCGTTGACGGCGAGATACTGCCCGTCCCGTCAGATCTGGATGCTGACGCCCCAGCCCTAGAACCAGCTCTAGACGACAGGGCGACACACACGTTGCCATCCACAACCGGAAACCTTGCGGCCGTGTCTGACTGGGTAATGAGCACCGTACCTGTCGCGCCGCCCAGAAGAAGGCGAGGGAGAAACCTGACTGTGACATGCGACGAGAGAGAAGGGAATATAACACCCATGGCTAGCGTCCGATTCTTTAGGGCAGAGCTGCGTCCGGTCGTACAAGAAACAGCGGAGACGCGTGACACAGCAATGTCTCTTCAGGCACCGCCGAGTACCGCCACGGAACTGAATCATCCGCCGATCTCCTTCGGAGCACCAAGCGAGACGTTCCCCATTACATTTGGGGACTTCAACGAAGGAGAAATCGAAAGCTTGTCTTCTGAGCTGCTAACTTTCGGAGACTTCCTACCCGGAGAAGTGGATGACTTGACAGATAGCGACTGGTCCACGTGCTCAGACACGGACGACGAGTTATGACTAGACAGGGCAGGTGGGTATATATTCNNNNNNNNNNNNNNNNNNNNNNNNNNNNNNNNNNNNNNNNNNNNNNNNNNNNNNNNNNNNNNNNNNNNNNNNGAGGAAGTCCACGAGGAGAAGTGTTACCCACCTAAGTTGGATGAAGTAAAGGAGCAACTATTACTTAAGAAACTCCAGGAGAGTGCATCCATGGCCAACAGAAGCNNNNNNNNNNNNNNNNNNNNNNNNNNNNNNNNNNNNNNNNNNNNNNNNNNNNNNNNNNNNNNNNNNNNNNNNNNNNNNNNNNNNNNNNNNNNNNNNNNNNNNNNNNNNNNNNNNNNNNNNNNNNNNNNNNNNNNNNNNNNNNNNNNNNNNNNNNNNNNNNNNNNNNNNNNNNNNNNNNNNNNNNNNNNNNNNNNNNNNNNNNNNNNNNNNNNNNNNNNNNNNNNNNNNNNNNNNNNNNNNNNNNNNNNNNNNNNNTATTTAGACATGGTGGACGGGTCGGAGAGTTGCCTGGATCGAGCGACATTCAATCCGTCAAAACTTAGGAGCTACCCGAAACAGCACGCTTACCATGCGCCCTCCATCAGAAGCGCTGTACCGTCCCCATTCCAGAACACACTACAGAATGTACTGGCAGCAGCCACGAAAAGAAACNNNNNNNNNNNNNNNNNNNNNNNNNNNNNNNNNNNNNNNNNNNNNNNNNNNNNNNNNNNNNNNNNNNNNNNNNNNNNNNNNNNNNNNNNNNNNNNNNNNNNNNNNNNNNNNNNNNNNNNNNNNNNNNNNNNNNNNNNNNNNNNNNNNNNNNNNNNNNNNNNNNNNNNNNNNNNNNNNNNNNNNNNNNNNNNNNNNNNNNNNNNNNNNNNNNNNNNNNNNNNNNNNNNNNNNNNNNNNNNNNNNNNNNNNNNNNNNNNNNNNNNNNNNNNNNNNNNNNNNNNNNNNNNNNNNNNNNNNNNNNNNNNNNNNNNNNNNNNNNNNNNNNNNNNNNNNNNNNNNNNNNNNNNNNNNNNNNNNNNNNNNNNNNNNNNNNNNNNNNNNNNNNNNNNNNNNNNNNNNNNNNNNNNNNNNNNNNNNNNNNNNNNNNNNNNNNNNNNNNNNNNNNNNNNNNNNNNNNNNNNNNNNNNNNNNNNNNNNNNNNNNNNNNNNNNNNNNNNNNNNNNNNNNNNNNNNNNNNNNNNNNNNNNNNNNNNNNNNNNNNNNNNNNNNNNNNNNNNNNNNNNNNNNNNNNNNNNNNNNNNNNNNNNNNNNNNNNNNNNNNNNNNNNNNNNNNNNNNNNNNNNNNNNNNNNNNNNNNNNNNNNNNNNNNNNNNNNNNNNNNNNNNNNNNNNNNNNNNNNNNNNNNNNNNNNNNNNNNNNNNNNNNNNNNNNNNNNNNNNNNNNNNNNNNNNNNNNNNNNNNNNNNNNNNNNNNNNNNNNNNNNNNNNNNNNNNNNNNNNNNNNNNNNNNNNNNNNNNNNNNNNNNNNNNNGAATTGATGGCAGCCAGATGCGCCACTTGGATGAACATGGAAGTGAAGATCATAGATGCAGTTGTATCCTTGAAAGCCCCTTACTTTTGTGGAGGGTTTATACTGCACGATACTGTGACGGGAACAGCCTGCAGAGTGGCAGACCCGCTAAAAAGGCTATTCAAACTGGGCAAACCGCTAGNGGCAGGTGACGAANAANATGAANATAGAANACGAGNGNTGGCTGANGAAGTGATCAGATGGCAACGAANAGGGCTAATTGATGAGTTGGAGAAAGCGGTATACNCTAGGTATGAAGTGCAGGGTATATCAGTTGTGGTAATGTCCATGGCCACCTTTGCAAGCTCCAGATCTAACTTCGAGAAGCTCAGAGGACCCGTCATAACTTTGTACGGCGGTCCTAAATNNNNNNNNNNNNNNNNNNNNNNNNNNNNNNNNNNNNGCAGGTACCAGCCTCGACCCTGGACTCCGCGCCCCACTATCCAAGTAATCAGGCCCAGACCGCGCCCTCAGAGGCAAGCCGGGCAACTTGCCCAGCTGATCTCAGCAGTTAATAAACTGACAATGCGCGCGGTACCCCAACAGAAGCCACGCAGGAATCGGAAGAATAAGAAGCAAAAGCAAAAGCGACAGGCGCCACAAAACAACACAAACCAAAAGAAGCAGCCGCCTAAAAAGAAACCAGCTCAAAAGAAAAAGAAGCCGGGCCGCAGAGAGAGGATGTGCATGAAAATCGAAAATGATTGTATTTTTGAAGTCAAGTATGAAGGTAAGGTAACAGGTTACGCGTGCTTGGTGGGGGACAAAGTAATGAAACCAGCACACGTAAAGGGGACCATCGATAACGCGGACCTGGCCAAACTGGCCTTTAAGCGGTCATCTAAGTATGACCTTGAATGCGCGCAGATACCCGTGCACATGAAGTCCGACGCTTCGAAGTTCACCCATGAGAAACCAGAGGGGTACTACAACTGGCACCACGGAGCAGTACAGTACTCAGGAGGCCGGTTCACCATCCCCACAGGTGCTGGCAAACCAGGGGACAGCGGCAGACCGATCTTCGACAACAAGGGACGCGTGGTGGCCATAGTCTTAGGAGGAGCTAATGAAGGAGCCCGTACAGCCCTCTCGGTGGTGACCTGGAATAAAGACATTGTCACTAAAATCACCCCCGAGGGGGCCGAAGAGTGGAGTCTTGCCATCCCAGTCATGTGCCTGCTGGCAAATACCACGTTCCCCTGCTCCCAGCCCCCTTGCACTCCCTGCTGCTATGAAAGGGAACCAGAGGAAACCCTACGCATGCTTGAGGACAACGTCATGAGACCTGGGTACTATCAGCTGCTACAAGCATCCTTAACATGTTCTCCCCACCGTCAGCGACGCAGTACCAAGGACAACTTCAATGTCTATAAAGCCACAAGACCGTACTTAGCTCACTGTCCCGACTGTGGAGAAGGGCACTCGTGCCATAGTCCCGTAGCATTAGAACGCATCAGAAATGAAGCGACAGACGGGACGCTGAAAATCCAGGTCTCCTTGCAAATCGGAATAAAGACGGATGATAGCCACGATTGGACCAAGCTGCGTTACATGGACAACCACACGCCAGCGGACGCAGAGAGGGCGGGGCTATTTGTAAGAACATCAGCACCGTGCACGATTACTGGAACAATGGGACACTTCATCCTGACCCGATGTCCGAAAGGGGAAACTCTGACGGTGGGATTCACTGACAGTAGGAAGATCAGTCACTCATGTACGCACCCATTTCACCATGACCCTCCTGTGATAGGCCGGGAGAAATTCCATTCCCGACCGCAGCACGGTAAAGAGCTGCCTTGCAGCACGTACGTGCAGAGCACCGCCGCAACTACCGAGGAGATAGAGGTACACATGCCCCCAGACACCCCTGATCGCACATTGATGTCACAACAGTCCGGCAACGTAAAGATCACAGTCAATGGCCAGACGGTGCGGTACAAGTGTAATTGCGGTGGCTCAAATGAAGGACTAATAACTACAGACAAAGTGATTAATAACTGCAAAGTTGATCAATGTCATGCCGCGGTCACCAATCACAAAAAGTGGCAGTACAACTCCCCTCTGGTCCCGCGTAATGCTGAACTTGGGGACCGAAAAGGAAAAATCCACATCCCGTTTCCGCTGGCAAATGTAACATGCAGGGTGCCTAAAGCAAGGAACCCCACCGTGACGTACGGGAAAAACCAAGTCATCATGCTACTGTATCCCGACCACCCAACACTCCTGTCCTACCGGAACATGGGAGAAGAACCAAACTACCAAGAAGAGTGGGTGACGCATAAGAAGGAAGTCGTGTTAACCGTGCCGACTGAAGGGCTCGAGGTCACGTGGGGTAACAACGAGCCGTATAAGTATTGGCCGCAGTTATCTACAAACGGTACAGCCCATGGCCACCCGCATGAGATAATTCTGTATTATTATGAGCTGTACCCTACTATGACTGTAGTAGTTGTGTCAGTGGCCTCGTTCGTACTCCTGTCGATGGTGGGTGTGGCAGTGGGGATGTGCATGTGTGCACGACGCAGATGCATCACACCGTACGAACTGACACCAGGAGCTACCGTCCCTTTCCTGCTTAGCCTAATATGCTGCATCAGAACAGCTAAAGCGGCCACATACCAAGAGGCTGCGGTATACCTGTGGAATGAGCAGCAACCTTTGTTTTGGCTACAAGCCCTTATTCCGCTGGCAGCCCTGATTGTCCTATGCAACTGTCTGAGACTCTTACCATGCTGCTGTAAAACGTTGGCTTTTTTAGCCGTAATGAGCGTCGGTGCCCACACTGTGAGCGCGTACGAACACGTAACAGTGATCCCGAACACGGTGGGAGTACCGTATAAGACTCTAGTCAATAGACCGGGCTACAGTCCCATGGTATTGGAGATGGAACTACTGTCAGTCACTTTGGAGCCAACGCTATCGCTTGATTACATCACGTGCGAGTACAAAACCGTTATCCCGTCTCCGTACGTGAAATGCTGCGGTACAGCAGAGTGCAAGGACAAAAACCTACCTGACTACAGCTGTAAGGTCTTCACCGGCGTCTACCCATTTATGTGGGGCGGAGCCTACTGCTTCTGCGACGCTGAAAACACGCAATTGAGCGAAGCACACGTGGAGAAGTCCGAATCATGCAAAACAGAATTTGCATCAGCATACAGGGCTCATACCGCATCCGCATCAGCTAAGCTCCGCGTCCTTTACCAAGGAAATAACATCACTGTAACTGCCTATGCTAACGGCGACCATGCCGTCACAGTTAAGGACGCCAAATTCATTGTGGGGCCAATGTCTTCAGCCTGGACACCTTTCGACAACAAAATTGTGGTGTACAAAGGTGACGTCTATAACATGGACTACCCGCCCTTTGGCGCAGGAAGACCAGGACAATTTGGCGATATCCAAAGTCGCACGCCTGAGAGWAAAGACGTCTATGCTAATACACAACTGGTACTGCAGAGACCGGCTGCGGGTACGGTACATGTGCCATACTCTCAGGCACCATCTGGCTTTAAGTATTGGCTAAAAGAACGAGGGGCGTCGCTGCAGCACACAGCACCATTTGGCTGCCAAATAGCAACAAACCCGGTAAGAGCGGTGAATTGCGCCGTAGGGAACATGCCCATCTCCATCGACATACCGGATGCGGCCTTCATTAGGGTCGTCGACGCGCCCTCTTTAACGGACATGTCGTGCGAGGTACCAGCCTGCACCCATTCCTCAGATTTCGGGGGCGTCGCCATTATTAAATATGCAGCCAGCAAGAAAGGCAAGTGTGCGGTGCATTCGATGACCAACGCCGTCACAATTCGGGAAGCTGAGATAGAAGTTGAAGGGAATTCTCAGCTGCAAATCTCTTTCTCGACGGCCTTGGCCAGCGCCGAATTCCGCGTACAAGTCTGTTCTACACAAGTACACTGTGTAGCCGAGTGCCACCCTCCGAAGGACCACATAGTCAATTACCCGGCGTCACATACCACCCTCGGGGTCCAGGACATTTCCGCTACGGCGCTGTCATGGGTGCAGAAGATCACGGGAGGCG-----------------------------------------------------------------------
		</sequence>
		<sequence>
			<taxon idref="KY704942|Brazil|AL|Maceio|2016-04-16"/>
			ATGGATCCTGTGTACGTGGACATAGACGCTGNNNNNNNNNNNNNNNNNNNNNTGCAACGTGCGTACCCCATGTTTGAGGTGGAACCCAGGCAGGTCACACCGAATGACCATGCTAATGCTAGAGCGTTCTCGCATCTAGCTATAAAACTAATAGAGCAGGAAATTGATCCCGACTCAACCATCCTGGACATCGGCAGTGCACCAGCAAGGAGGATGATGTCGGACAGGAAGTACCACTGCGTCTGCCCGATGCGCAGCGCAGAAGACCCCGAGAGACTCGCCAATTATGCGAGAAAGCTAGCATCTGCTGCAGGAAAAGTCCTGGACAGAAACATCTCTGGAAAGATCGGGGACTTACAAGCAGTAATGGCCGTGCCAGACACGGAGACGCCAACATTCTGCTTGCACACAGATGTCTCATGTAGACAGAGAGCAGACGTCGCGATATACCAAGACGTCTATGCTGTACACGCACCCACGTCGCTATACCACCAGGCGATTAAAGGGGTCCGAGTGGCGTACTGGGTAGGGTTCGACACAACCCCGTTCATGTACAATGCCATGGCGGGTGCCTACCCCTCATATTCGACAAACTGGGCAGACGAGCAGGTACTGAAGGCTAAGAACATAGGATTATGTTCAACAGACCTGACGGAAGGTAGACGAGGTAAATTGTCTATTATGAGAGGGAAGAAGCTAAAACCGTGTGACCGTGTGCTGTTCTCAGTAGGGTCAACGCTCTACCCGGAAAGCCGCAAGCTACTTAAGAGCTGGCACTTACCATCGGTGTTCCATCTAAAGGGCAAACTCAGCTTCACATGCCGCTGTGATACAGTGGTTTCGTGCGAGGGCTACGTCGTTAAGAGAATAACGATGAGCCCAGGCCTTTATGGAAAAACCACAGGGTATGCGGTAACCCACCACGCAGACGGATTCTTGATGTGCAAGACTACCGACACGGTTGACGGCGAAAGAGTGTCATTCTCGGTGTGCACATACGTGCCGGCGACCATTTGTGATCAAATGACCGGCATCCTTGCTACAGAAGTCACGCCGGAGGATGCACAGAAGCTGTTGGTGGGGCTGAACCAGAGAATAGTGGTTAACGGCAGAACGCAACGGAACACGAACACCATGAAAAACTATCTGCTTCCCGTGGTCGCCCAAGCCTTCAGTAAGTGGGCAAAGGAGTGCCGGAAAGACATGGAAGATGAAAAACTCCTGGGGGTCAGAGAAAGAACACTGACCTGCTGCTGTCTATGGGCATTCAAGAAGCAGAAAACACACACGGTCTACAAGAGGCCTGATACCCAGTCAATTCAGAAGGTTCAGGCCGAGTTTGACAGCTTTGTGGTACCGAGCCTGTGGTCGTCCGGGTTGTCAATCCCCTTGAGGACTAGAATCAAATGGTTGTTAAGCAAGGTGCCAAAAACCGACCTGATCCCATATAGCGGGGACGCCCAAGAAGCCCGGGACGCAGAAAAAGAAGCAGAGGAAGAACGAGAAGCAGAACTGACTCGTGAAGCCCTACCACCTCTACAGGCAGCACAGGAAGATGTTCAGGTCGAAATCGACGTGGAACAGCTTGAGGACAGAGCGGGTGCAGGAATAATAGAGACTCCTAGAGGAGCTATCAAAGTTACTGCCCAACCAACAGACCACGTCGTGGGAGAGTACCTGGTACTTTCCCCGCAGACCGTACTACGGAGCCAGAAGCTCAGCCTAATTCACGCTTTGGCGGAGCAAGTGAAGACGTGCACGCACAGCGGACGAGCAGGGAGGTACGCGGTCGAAGCGTACGACGGCCGAGTCCTAGTGCCCTCAGGCTATGCAATCTCGCCTGAAGACTTCCAGAGTCTAAGCGAAAGCGCAACGATGGTGTATAACGAAAGAGAGTTCGTAAACAGAAAGCTACACCACATTGCGATGCACGGACCAGCCCTGAACACCGACGAAGAGTCGTATGAGCTGGTGAGGGCAGAGAGGACAGAACACGAGTACGTCTACGATGTGGACCAGAGAAGATGCTGTAAGAAGGAAGAAGCTGCAGGACTGGTACTGGTGGGCGACTTGACTAATCCGCCCTACCACGAATTCGCATATGAAGGGCTAAAAATCCGCCCTGCCTGCCCATACAAAATTGCAGTCATAGGAGTCTTCGGAGTACCAGGATCTGGCAAGTCAGCTATTATCAAGAACCTAGTTACCAGGCAAGACCTGGTGACTAGCGGAAAGAAAGAAAACTGCCAAGAAATCACCACCGACGTGATGAGACAGAGAGGTCTAGAGATATCTGCACGTACGGTTGACTCGCTGCTCTTGAATGGATGCAACAGGCCAGTCGACGTGTTGTACGTAGACGAGGCGTTTGCGTGCCACTCTGGAACGTTACTTGCTTTGATCGCCTTGGTTAGACCAAGGCAGAAAGTTGTACTCTGTGGTGACCCGAAGCAGTGCGGCTTCTTCAATATGATGCAGATGAAAGTCAACTATAATCACAACATCTGCACCCAAGTGTACCACAAAAGTATCTCCAGGCGGTGTACACTGCCTGTGACCGCCATTGTGTCATCGTTGCATTACGAAGGCAAAATGCGCACTACGAATGAGTACAACAAGCCGATTGTAGTGGACACTACAGGCTCAACAAAACCTGACGCTGGAGATCTCGTGTTAACGTGCTTCAGAGGGTGGGTTAAACAACTGCAAATTGACTATCGTGGATACGAGGTCATGACAGCAGCCGCATCCCAAGGGTTAACCAGAAAAGGAGTTTATGCAGTTAGGCAAAAAGTTAATGAAAACCCGCTCTATGCATCAACGTCAGAGCACGTCAACGTACTCCTAACACGTACGGAAGGTAAACTGGTATGGAAGACACTTTCCGGCGACCCGTGGATAAAGACGCTGCAGAACCCACCGAAAGGAAACTTCAAAGCAACTATCAAGGAGTGGGAGGTGGAGCATGCATCAATAATGGCGGGCATCTGCAGTCACCAAATGACCTTTGATACATTCCAAAACAAAGCCAATGTTTGTTGGGCTAAGAGCTTGGTCCCTATCCTCGAAACAGCGGGGATAAAACTAAATGATAGGCAGTGGTCCCAGATAATTCAAGCCTTCAAAGAAGATAAAGCATACTCACCTGAAGTAGCCCTGAATGAAATATGCACGCGCATGTATGGNNNGGATTTAGACAGTGGGCTATTTTCTAAACCATTGGTGTCTGTGTATTACGCGGATAACCACTGGGATAATAGGCCTGGAGGGAAGATGTTCGGATTCAACCCCGAGGCAGCATCCATTCTAGAAAGAAAGTATCCATTCACAAAAGGGAAGTGGAACATCAACAAGCAGATCTGCGTGACCACCAGGAGGATAGAAGACTTTAACCCTACCACCAATATTATACCGGCCAATAGGAGACTACCACACTCATTAGTGGCCGAACACCGCCCAGTAAAAGGGGAAAGAATGGAATGGCTGGTTAATAAGATAAACGGCCACCACGTGCTCCTGGTCAGTGGCTATAATCTTGTACTGCCTACTAAGAGAGTCACTTGGGTAGCGCCACTAGGTGTCCGCGGAGCGGACTACACATACAACCTAGAGTTGGGTCTGCCAGCAACGCTTGGCAGGTATGACCTAGTGGTCATAAACATCCACACACCTTTTCGCATACACCATTACCAACAGTGCGTAGACCACGCAATGAAACTGCAAATGCTCGGGGGTGACTCATTGAGACTGCTCAAACCGGGTGGTTCTCTATTGATCAGAGCATATGGTTACGCAGATAGAACCAGTGAACGAGTCATCTGCGTGTTGGGACGCAAGTTCAGATCGTCTAGAGCGTTGAAACCACCATGTGTCACCAGCAACACTGAGATGTTTTTCCTATTCAGCAACTTTGACAATGGCAGAAGGAATTTCACAACTCATGTCATGAATAATCAACTGAATGCAGCCTTTGTAGGACAGGCCACCCGAGCAGGATGTGCACCGTCGTACCGGGTAAAACGCATGGACATCGCGAAGAACGATGAAGAGTGCGTAGTTAACGCCGCTAACCCTCGCGGGTTACCGGGTGACGGTGTTTGCAAGGCAGTATACAAAAAATGGCCGGAGTCCTTTAAGAATAGTGCAACACCAGTGGGAACCGCAAAAACAGTCATGTGCGGTACGTATCCAGTAATCCACGCCGTTGGACCGAACTTCTCTAATTATTTGGAATCTGAAGGGGACCGGGAATTGGCAGCTGCCTATCGAGAAGTCGCAAAGGAAGTAACTAGACTGGGAGTAAATAGTGTAGCTATACCTCTCCTCTCCACAGGTGTATACTCAGGAGGGAAAGATAGGCTGACCCAGTCACTGAACCACCTCTTCACAGCCATGGACTCGACGGATGCAGACGTGGTCATCTACTGTCGCGACAAAGAATGGGAGAAGAAAATATCCGAGGCCATACAGATGCGGACTCAAGTGGAGTTGCTGGATGAGCACATCTCCATAGACTGCGATATTGTTCGCGTGCACCCTGACAGCAGCTTGGCAGGCAGAAAAGGATACAGCACCACGGAAGGCGCACTGTACTCATACCTAGAAGGGACTCGTTTTCACCAGACGGCAGTGGACATGGCAGAGATATATACTATGTGGCCAAAGCAAACAGAGGCCAACGAGCAAGTCTGCCTATATGCCCTGGGGGAAAGTATTGAATCGATCAGGCAGAAATGCCCGGTGGATGATGCAGATGCATCGTCTCCTCCAAAAACTGTCCCGTGCCTTTGCCGTTACGCCATGACTCCGGAACGCGTCACCCGACTTCGCATGAACCACGTCACAAGTATAATTGTGTGTTCCTCGTTTCCCCTTCCAAAGTACAAAATAGAAGGAGTGCAAAAAGTCAAATGCTCTAAGGTAATGCTATTTGACCACAACGTGCCATCGCGCGTAAGTCCAAGGGAATATAGATCTTCCCCGGAGGCTGCACAGGAAGCGAGTACAACCACGTCACTGACGCATAGCCAATTCGACCTAAGCGTTGACGGCGAGATACTGCCCGTCCCGTCAGATCTGGATGCTGACGCCTCAGCCCTAGAACCAGCTCTAGACGACAGGGCGACACACACGTTGCCATCCACAACCGGAAACCTTGCGGCCGTGTCTGACTGGGTAATGAGCACCGTACCTGTCGCGCCGCCCAGAAGAAGGCGAGGGAGAAACCTGACTGTGACATGCGACGAGAGAGAAGGGAACATAACACCCATGGCTAGCGTCCGATTCTTTAGGGCAGAGCTGCGTCCGGTCGTACAAGAAACAGCGGAGACGCGTGACACAGCAATGTCTCTTCAGGCACCGCCGAGTACCGCCACGGAACTGAATCATCCGCCGATCTCTTTCGGAGCACCAAGCGAGACGTTCCCCATTACATTTGGGGACTTCAACGAAGGAGAAATCGAAAGCTTGTCTTCTGAGCTGCTAACTTTCGGAGACTTCCTACCCGGAGAAGTGGATGACTTGACAGATAGCGACTGGTCCACGTGCTCAGACACGGACGACGAGTTATGACTAGACAGGGCAGGTGGGTATATATTCTCGTCGGACACCGGTCCAGGTCATTTACAACAGAAGTCAGTACGCCAGTCAGTGCTGCCGGTGAACACCCTGGAGGAAGTCCACGAGGAGAAGTGTTACCCACCTAAGTTGGATGAAGTAAAGGAGCAACTATTACTTAAGAAACTCCAGGAGAGTGCATCCATGGCCAACAGAAGCAGGTACCAGTCGCGCAAAGTAGAAAACATGAAAGCAACAATCATCCAGAGACTAAAGAGAGGCTGTAGACTATACTTAATGTCAGAGACCTCAAAAGTCCCTACTTACCGGACCACATATCCGGCGCCTGTGTACTCGCCTCCGATCAACGTCCGACTGTCCAACCCCGAGTCCGCAGTGGCAGCATGCAATGAGTTCCTAGCTAGAAACTATCCAACTGTCTCATCATACCAAATTACCGACGAGTATGATGCATATTTAGACATGGTGGACGGGTCGGAGAGTTGCCTGGATCGAGCGACATTCAATCCGTCAAAACTTAGGAGCTACCCGAAACAGCACGCTTACCATGCGCCCTCCATCAGAAGCGCTGTACCGTCCCCATTCCAGAACACACTACAGAATGTACTGGCAGCAGCCACGAAAAGAAACTGCAACGTCACACAGATGAGGGAATTACCCACTTTGGACTCAGCAGTATTCAACGTGGAGTGTTTTAAAAAATTCGCATGCAACCAAGAATACTGGGAAGAATTTGCTGCCAGCCCTATTAGGATAACAACTGAGAATTTAACAACCTATGTTACTAAACTAAAAGGGCCAAAAGCAGCAGCGCTATTTGCAAAAACCCACAATCTGCTGCCACTGCAGGAAGTACCAATGGATAGGTTCACAGTAGATATGAAAAGGGACGTGAAGGTGACTCCTGGTACAAAGCACACAGAGGAAAGACCTAAGGTGCAGGTTATACAGGCGGCTGAACCCTTGGCGACAGCATACCTATGTGGGATTCACAGAGAGCTGGTTAGGAGGCTGAACGCCGTCCTCCTACCCAATGTACATACACTATTTGATATGTCTGCCGAGGATTTCGATGCCATCATAGCCGCACACTTTAAGCCAGGAGACACTGTTTTAGAAACGGACATAGCCTCCTTTGACAAGAGCCAAGATGATTCACTTGCGCTTACTGCCTTGATGTTGTTAGAAGATTTAGGGGTGGATCACTCCCTGTTGGACTTGATAGAGGCCGCTTTTGGAGAGATTTCCAGCTGTCATCTACCGACAGGTACGCGCTTCAAGTTCGGCGCCATGATGAAATCTGGTATGTTCCTAACTCTGTTCGTCAACACATTGCTAAACATCACCATCGCTAGCCGCGTGCTGGAAGATCGTCTGACAAAATCCGCGTGCGCGGCCTTCATCGGCGACGACAACATAATACATGGAGTCGTCTCCGATGAATTGATGGCAGCCAGATGCGCCACTTGGATGAACATGGAAGTGAAGATCATAGATGCAGTTGTATCCTTGAAAGCCCCTTACTTTTGTGGAGGGTTTATACTGCACGATACTGTGACGGGAACAGCCTGCAGAGTGGCAGACCCGCTAAAAAGGCTATTCAAACTGGGCAAACCGCTAGCGGCAGGTGACGAACAAGATGAAGATAGAAGACGAGCGCTGGCTGACGAAGTGATCAGATGGCAACGAACAGGGCTAATTGATGAGTTGGAGAAAGCGGTATACTCTAGGTATGAAGTGCAGGGTATATCAGTTGTGGTAATGTCCATGGCCACCTTTGCAAGCTCCAGATCTAACTTCGAGAAGCTCAGAGGACCCGTCATAACTTTGTACGGCGGTCCTAAATAGATGGAGTACATCCCAACCCAAACTTTTTACAATAGGAGGTACCAGCCTCGACCCTGGACTCCGCGCCCCACTATCCAAGTAATCAGGCCCAGACCGCGCCCTCAGAGGCAAGCCGGGCAACTTGCCCAGCTGATCTCAGCAGTTAATAAACTGACAATGCGCGCGGTACCCCAACAGAAGCCACGCAGGAATCGGAAGAATAAGAAGCAAAAGCAAAAGCGACAGGCGCCACAAAACAACACAAACCAAAAGAAGCAGCCGCCTAAAAAGAAACCAGCTCAAAAGAAAAAGAAGCCGGGCCGCAGAGAGAGGATGTGCATGAAAATCGAAAATGATTGTATTTTTGAAGTCAAGTATGAAGGTAAGGTAACAGGTTACGCGTGCTTGGTGGGGGACAAAGTAATGAAACCAGCACACGTAAAGGGGACCATCGATAACGCGGACCTGGCCAAACTGGCCTTTAAGCGGTCATCTAAGTATGACCTTGAATGCGCGCAGATACCCGTGCACATGAAGTCCGACGCTTCGAAGTTCACCCATGAGAAACCAGAGGGGTACTACAACTGGCACCACGGAGCAGTACAGTACTCAGGAGGCCGGTTCACCATCCCCACAGGTGCTGGCAAACCAGGGGACAGCGGCAGACCGATCTTCGACAACAAGGGACGCGTGGTGGCCATAGTCTTAGGAGGAGCTAATGAAGGAGCCCGTACAGCCCTCTCGGTGGTGACCTGGAATAAAGACATTGTCACTAAAATCACCCCCGAGGGGGCCGAAGAGTGGAGTCTTGCCATCCCAGTCATGTGCCTGCTGGCAAATACCACGTTCCCCTGCTCCCAGCCCCCTTGCACTCCCTGCTGCTATGAAAGGGAACCAGAGGAAACCCTACGCATGCTTGAGGACAACGTCATGAGACCTGGGTACTATCAGCTGCTACAAGCATCCTTAACATGTTCTCCCCACCGTCAGCGACGCAGTACCAAGGACAACTTCAATGTCTATAAAGCCACAAGACCGTACTTAGCTCATTGTCCCGACTGTGGAGAAGGGCACTCGTGCCATAGTCCCGTAGCATTAGAACGCATCAGAAATGAAGCGACAGACGGGACGCTGAAAATCCAGGTCTCCTTGCAAATCGGAATAAAGACGGATGATAGCCACGATTGGACCAAGCTGCGTTACATGGACAACCACACGCCAGCGGACGCAGAGAGGGCGGGGCTATTTGTAAGAACATCAGCACCGTGCACGATTACTGGAACAATGGGACACTTCATCCTGACCCGATGTCCGAAAGGGGAAACTCTGACGGTGGGATTCACTGACAGTAGGAAGATCAGTCACTCATGTACGCACCCATTTCACCATGACCCTCCTGTGATAGGCCGGGAGAAATTCCATTCCCGACCGCAGCACGGTAAAGAGCTGCCTTGCAGCACGTACGTGCAGAGCACCGCCGCAACTACCGAGGAGATAGAGGTACACATGCCCCCAGACACCCCTGATCGCACATTGATGTCACAACAGTCCGGCAACGTAAAGATCACAGTYAATGGCCAGACGGTGCGGTACAAGTGTAATTGCGGTGGCTCAAATGAAGGACTAATAACTACAGACAAAGTGATTAATAACTGCAAAGTTGATCAATGTCATGCCGCGGTCACCAATCACAAAAAGTGGCAGTACAACTCCCCTCTGGTCCCGCGTAATGCTGAACTTGGGGACCGAAAAGGAAAAATCCACATCCCGTTTCCGCTGGCAAATGTAACATGCAGGGTGCCTAAAGCAAGGAACCCCACCGTGACGTACGGGAAAAACCAAGTCATCATGCTACTGTATCCCGACCACCCAACACTCCTGTCCTACCGGAACATGGGAGAAGAACCAAACTACCAAGAAGAGTGGGTGACGCATAAGAAGGAAGTCGTGCTAACCGTGCCGACTGAAGGGCTCGAGGTCACGTGGGGTAACAACGAGCCGTATAAGTATTGGCCGCAGTTATCTACAAACGGTACAGCCCATGGCCACCCGCATGAGATAATTCTGTATTATTATGAGCTGTACCCTACTATGACTGTAGTAGTTGTGTCAGTGGCCTCGTTCGTACTCCTGTCGATGGTGGGTGTGGCAGTGGGGATGTGCATGTGTGCACGACGCAGATGCATCACACCGTACGAACTGACACCAGGAGCTACCGTCCCTTTCCTGCTTAGCCTAATATGCTGCATCAGAACAGCTAAAGCGGCCACATACCAAGAGGCTGCGGTATACCTGTGGAATGAGCAGCAACCTTTGTTTTGGCTACAAGCCCTTATTCCGCTGGCAGCCCTGATTGTCCTATGCAACTGTCTGAGACTCTTACCATGCTGCTGTAAAACGTTGGCTTTTTTAGCCGTAATGAGCGTCGGTGCCCACACTGTGAGCGCGTACGAACACGTAACAGTGATCCCGAATACGGTGGGAGTACCGTATAAGACTCTAGTCAATAGACCGGGCTACAGTCCCATGGTATTGGAGATGGAACTACTGTCAGTCACTTTGGAGCCAACGCTATCGCTTGATTACATCACGTGCGAGTACAAAACCGTTATCCCGTCTCCGTACGTGAAATGCTGCGGTACAGCAGAGTGCAAGGACAAAAACCTACCTGACTACAGCTGTAAGGTCTTCACCGGCGTCTACCCATTTATGTGGGGCGGAGCCTACTGCTTCTGCGACGCTGAAAACACGCAATTGAGCGAAGCACACGTGGAGAAGTCCGAATCATGCAAAACAGAATTTGCATCAGCATACAGGGCTCATACCGCATCCGCATCAGCTAAGCTCCGCGTCCTTTACCAAGGAAATAACATCACTGTAACTGCCTATGCTAACGGCGACCATGCCGTCACAGTTAAGGACGCCAAATTCATTGTGGGGCCAATGTCTTCAGCCTGGACACCTTTCGACAACAAAATTGTGGTGTACAAAGGTGACGTCTATAACATGGACTACCCGCCCTTTGGCGCAGGAAGACCAGGACAATTTGGCGATATCCAAAGTCGCACACCTGAGAGTAAAGACGTCTATGCTAATACACAACTGGTACTGCAGAGACCGGCTGCGGGTACGGTACATGTGCCATACTCTCAGGCACCATCTGGCTTTAAGTATTGGCTAAAAGAACGAGGGGCGTCGCTGCAGCACACAGCACCATTTGGCTGCCAAATAGCAACAAACCCGGTAAGAGCGGTGAATTGCGCCGTAGGGAACATGCCCATCTCCATCGACATACCGGATGCGGCCTTCATTAGGGTCGTCGACGCGCCCTCTTTAACGGACATGTCGTGCGAGGTACCAGCCTGCACCCATTCCTCAGATTTCGGGGGCGTCGCCATTATTAAATATGCAGCCAGCAAGAAAGGCAAGTGTGCGGTGCATTCGATGACCAACGCCGTCACAATTCGGGAAGCTGAGATAGAAGTTGAAGGGAATTCTCAGCTGCAAATCTCTTTCTCGACGGCCTTGGCCAGCGCCGAATTCCGCGTACAAGTCTGTTCTACACAAGTACACTGTGTAGCCGAGTGCCACCCTCCGAAGGACCACATAGTCAATTACCCGGCGTCACATACCACCCTCGGGGTCCAGGACATTTCCGCTACGGCGCTGTCATGGGTGCAGAAGATCACGGGAGGCGTGGGACTGGTTGTCGCTGTTGCAGCACTGATTCTAATCGTGGTGCTATGCGTGTCGTTCAGCAGGCACTAA
		</sequence>
		<sequence>
			<taxon idref="KY704939|Brazil|AL|Maceio|2016-04-17"/>
			-----------------------------------------------------GCAACGTGCGTACCCCATGTTTGAGGTGGAACCCAGGCAGGTCACACCGAATGACCATGCTAATGCTAGAGCGTTCTCGCATCTAGCTATAAAACTAATAGAGCAGGAAATTGATCCCGACTCAACCATCCTGGACATCGGCAGTGCACCAGCAAGGAGGATGATGTCGGACAGGAAGTACCACTGCGTCTGCCCGATGCGCAGCGCAGAAGACCCCGAGAGACTCGCCAATTATGCGAGAAAGCTAGCATCTGCTGCAGGAAAAGTCCTGGACAGAAACATCTCTGGAAAGATCGGGGACTTACAAGCAGTAATGGCCGTGCCAGACACGGAGACGCCAACATTCTGCTTGCACACAGATGTCTCATGTAGACAGAGAGCAGACGTCGCGATATACCAAGACGTCTATGCTGTACACGCACCCACGTCGCTATACCACCAGGCGATTAAAGGGGTCCGAGTGGCGTACTGGGTAGGGTTCGACACAACCCCGTTCATGTACAATGCCATGGCGGGTGCCTACCCCTCATATTCGACAAACTGGGCAGACGAGCAGGTACTGAAGGCTAAGAACATAGGATTATGTTCAACAGACCTGACGGAAGGTAGACGAGGTAAATTGTCTATTATGAGAGGGAAGAAGCTAAAACCGTGTGACCGTGTGCTGTTCTCAGTAGGGTCAACGCTCTACCCGGAAAGCCGCAAGCTACTTAAGAGCTGGCACTTACCATCGGTGTTCCATCTAAAGGGCAAACTCAGCTTCACATGCCGCTGTGATACAGTGGTTTCGTGCGAGGGCTACGTCGTTAAGAGAATAACGATGAGCCCAGGCCTTTATGGAAAAACCACAGGGTATGCGGTAACCCACCACGCAGACGGATTCTTGATGTGCAAGACTACCGACACGGTTGACGGCGAAAGAGTGTCATTCTCGGTGTGCACATACGTGCCGGCGACCATTTGTGATCAAATGACCGGCATCCTTGCTACAGAAGTCACGCCGGAGGATGCACAGAAGCTGTTGGTGGGGCTGAACCAGAGAATAGTGGTTAACGGCAGAACGCAACGGAATACGAACACCATGAAAAACTATCTGCTTCCCGTGGTCGCCCAAGCCTTCAGTAAGTGGGCAAAGGAGTGCCGGAAAGACATGGAAGATGAAAAACTCCTGGGGGTCAGAGAAAGAACACTGACCTGCTGCTGTCTATGGGCATTCAAGAAGCAGAAAACACACACGGTCTACAAGAGGCCTGATACCCAGTCAATTCAGAAGGTTCAGGCCGAGTTTGACAGCTTTGTGGTACCGAGCCTGTGGTCGTCCGGGTTGTCAATCCCCTTGAGGACTAGAATCAAATGGTTGTTAAGCAAGGTGCCAAAAACCGACCTGATCCCATATAGCGGGGACGCCCAAGAAGCCCGGGACGCAGAAAAAGAAGCAGAGGAAGAACGAGAAGCAGAACTGACTCGTGAAGCCCTACCACCTCTACAGGCAGCACAGGAAGATGTTCAGGTCGAAATCGACGTGGAACAGCTTGAGGACAGAGCGGGTGCAGGAATAATAGAGACTCCTAGAGGAGCTATCAAAGTTACTGCCCAACCAACAGACCACGTCGTGGGAGAGTACCTGGTACTTTCCCCGCAGACCGTACTACGGAGCCAGAAGCTCAGCCTAATTCACGCTTTGGCGGAGCAAGTGAAGACGTGCACGCACAGCGGACGAGCAGGGAGGTACGCGGTCGAAGCGTACGACGGCCGAGTCCTAGTGCCCTCAGGCTATGCAATCTCGCCTGAAGACTTCCAGAGTCTAAGCGAAAGCGCAACGATGGTGTATAACGAAAGAGAGTTCGTAAACAGAAAGCTACACCACATTGCGATGCACGGACCAGCCCTGAACACCGACGAAGAGTCGTATGAGCTGGTGAGGGCAGAGAGGACAGAACACGAGTACGTCTACGATGTGGACCAGAGAAGATGCTGTAAGAAGGAAGAAGCTGCAGGACTGGTACTGGTGGGCGACTTGACTAATCCGCCCTACCACGAATTCGCATATGAAGGGCTAAAAATCCGCCCTGCCTGCCCATACAAAATTGCAGTCATAGGAGTCTTCGGAGTACCAGGATCTGGCAAGTCAGCTATTATCAAGAACCTAGTTACCAGGCAAGACCTGGTGACTAGCGGAAAGAAAGAAAACTGCCAAGAAATCACCACCGACGTGATGAGACAGAGAGGTCTAGAGATATCTGCACGTACGGTTGACTCGCTGCTCTTGAATGGATGCAACAGGCCAGTCGACGTGTTGTACGTAGACGAGGCGTTTGCGTGCCACTCTGGAACGTTACTTGCTTTGATCGCCTTGGTTAGACCAAGGCAGAAAGTTGTACTCTGTGGTGACCCGAAGCAGTGCGGCTTCTTCAATATGATGCAGATGAAAGTCAACTATAATCACAACATCTGCACCCAAGTGTACCACAAAAGTATCTCCAGGCGGTGTACACTGCCTGTGACCGCCATTGTGTCATCGTTGCATTACGAAGGCAAAATGCGCACTACGAATGAGTACAACAAGCCGATTGTAGTGGACACTACAGGCTCAACAAAACCTGACGCTGGAGATCTCGTGTTAACGTGCTTCAGAGGGTGGGTTAAACAACTGCAAATTGACTATCGTGGATACGAGGTCATGACAGCAGCCGCATCCCAAGGGTTAACCAGAAAAGGAGTTTATGCAGTTAGGCAAAAAGTTAATGAAAACCCGCTCTATGCATCAACGTCAGAGCACGTCAACGTACTCCTAACACGTACGGAAGGTAAACTGGTATGGAAGACACTTTCCGGCGACCCGTGGATAAAGACGCTGCAGAACCCACCGAAAGGAAACTTCAAAGCAACTATCAAGGAGTGGGAGGTGGAGCATGCATCAATAATGGCGGGCATCTGCAGTCACCAAATGACCTTTGATACATTCCAAAACAAAGCCAATGTTTGTTGGGCTAAGAGCTTGGTCCCTATCCTCGAAACAGCGGGGATAAAACTAAATGATAGGCAGTGGTCCCAGATAATTCAAGCCTTCAAAGAAGATAAAGCATACTCACCTGAAGTAGCCCTGAATGAAATATGCACGCGCATGTATGGGGTGGATTTAGACAGTGGGCTATTTTCTAAACCATTGGTGTCTGTGTATTACGCGGATAACCACTGGGATAATAGGCCTGGAGGGAAGATGTTCGGATTCAACCCCGAGGCAGCATCCATTCTAGAAAGAAAGTATCCATTCACAAAAGGGAAGTGGAACATCAACAAGCAGATCTGCGTGACCACCAGGAGGATAGAAGACTTTAACCCTACCACCAATATTATACCGGCCAATAGGAGACTACCACACTCATTAGTGGCCGAACACCGCCCAGTAAAAGGGGAAAGAATGGAATGGCTGGTTAATAAGATAAACGGCCACCACGTGCTCCTGGTCAGTGGCTATAATCTTGTACTGCCTACTAAGAGAGTCACTTGGGTAGCGCCACTAGGTGTCCGCGGAGCGGACTACACATACAACCTAGAGTTGGGTCTGCCAGCAACGCTTGGCAGGTATGACCTAGTGGTCATAAACATCCACACACCTTTTCGCATACACCATTACCAACAGTGCGTAGACCACGCAATGAAACTGCAAATGCTCGGGGGTGACTCATTGAGACTGCTCAAACCGGGTGGCTCTCTATTGATCAGAGCATATGGTTACGCAGATAGAACCAGTGAACGAGTCATCTGCGTGTTGGGACGCAAGTTCAGATCGTCTAGAGCGTTGAAACCACCATGTGTCACCAGCAACACTGAGATGTTTTTCCTATTCAGCAACTTTGACAATGGCAGAAGGAATTTCACAACTCATGTCATGAATAATCAACTGAATGCAGCCTTTGTAGGACAGGCCACCCGAGCAGGATGTGCACCGTCGTACCGGGTAAAACGCATGGACATCGCGAAGAACGATGAAGAGTGCGTAGTTAACGCCGCTAACCCTCGCGGGTTACCGGGTGACGGTGTTTGCAAGGCAGTATACAAAAAATGGCCGGAGTCCTTTAAGAATAGTGCAACACCAGTGGGAACCGCAAAAACAGTCATGTGCGGTACGTATCCAGTAATCCACGCCGTTGGACCGAACTTCTCTAATTATTTGGAATCTGAAGGGGACCGGGAATTGGCAGCTGCCTATCGAGAAGTCGCAAAGGAAGTAACTAGACTGGGAGTAAATAGTGTAGCTATACCTCTCCTCTCCACAGGTGTATACTCAGGAGGGAAAGATAGGCTGACCCAGTCACTGAACCACCTCTTCACAGCCATGGACTCGACGGATGCAGACGTGGTCATCTACTGTCGCGACAAAGAATGGGAGAAGAAAATATCCGAGGCCATACAGATGCGGACTCAAGTGGAGTTGCTGGATGAGCACATCTCCATAGACTGCGATATTGTTCGCGTGCACCCTGACAGCAGCTTGGCAGGCAGAAAAGGATACAGCACCACGGAAGGCGCACTGTACTCATACCTAGAAGGGACTCGTTTTCACCAGACGGCAGTGGACATGGCAGAGATATATACTATGTGGCCAAAGCAAACAGAGGCCAACGAGCAAGTCTGCCTATATGCCCTGGGGGAAAGTATTGAATCGATCAGGCAGAAATGCCCGGTGGATGATGCAGATGCATCGTCTCCTCCAAAAACTGTCCCGTGCCTTTGCCGTTACGCCATGACTCCGGAACGCGTCACCCGACTTCGCATGAACCACGTCACAAGTATAATTGTGTGTTCCTCGTTTCCCCTTCCAAAGTACAAAATAGAAGGAGTGCAAAAAGTCAAATGCTCTAAGGTAATGCTATTTGACCACAACGTGCCATCGCGCGTAAGTCCAAGGGAATATAGATCTTCCCCGGAGGCTGCACAGGAAGCGAGTACAACCACGTCACTGACGCATAGCCAATTCGACCTAAGCGTTGACGGCGAGATACTGCCCGTCCCGTCAGATCTGGATGCTGACGCCCCAGCCCTAGAACCAGCTCTAGACGACAGGGCGACACACACGTTGCCATCCACAACCGGAAACCTTGCGGCCGTGTCTGACTGGGTAATGAGCACCGTACCTGTCGCGCCGCCCAGAAGAAGGCGAGGGAGAAACCTGACTGTGACATGCGACGAGAGAGAWGGGAACATAACACCCATGGCTAGCGTCCGATTCTTTAGGGCAGAGCTGCGTCCGGTCGTACAAGAAACAGCGGAGACGCGTGACACAGCAATGTCTCTTCAGGCACCGCCGAGTACCGCCACGGAACTGAATCATCCGCCGATCTCCTTCGGAGCACCAAGCGAGACGTTCCCCATTACATTTGGGGACTTCAACGAAGGAGAAATCGAAAGCTTGTCTTCTGAGCTGCTAACTTTCGGAGACTTCCTACCCGGAGAAGTGGATGACTTGACAGATAGCGACTGGTCCACGTGCTCAGACACGGACGACGAGTTATGACTAGACAGGGCAGGTGGGTATATATTCTCGTCGGACACCGGTCCAGGTCATTTACAACAGAAGTCAGTACGCCAGTCAGTGCTGCCGGTGAACACCCTGGAGGAAGTCCACGAGGAGAAGTGTTACCCACCTAAGTTGGATGAAGTAAAGGAGCAACTATTACTTAAGAAACTCCAGGAGAGTGCATCCATGGCCAACAGAAGCAGGTACCAGTCGCGCAAAGTAGAAAACATGAAAGCAACAATCATCCAGAGACTAAAGAGAGGCTGTAGACTATACTTAATGTCAGAGACCTCAAAAGTCCCTACTTACCGGACCACATATCCGGCGCCTGTGTACTCGCCTCCGATCAACGTCCGACTGTCCAACCCCGAGTCCGCAGTGGCAGCATGCAATGAGTTCCTAGCTAGAAACTATCCAACTGTCTCATCATACCAAATTACCGACGAGTATGATGCATATTTAGACATGGTGGACGGGTCGGAGAGTTGCCTGGATCGAGCGACATTCAATCCGTCAAAACTTAGGAGCTACCCGAAACAGCACGCTTACCATGCGCCCTCCATCAGAAGCGCTGTACCGTCCCCATTCCAGAACACACTACAGAATGTACTGGCAGCAGCCACGAAAAGAAACTGCAACGTCACACAGATGAGGGAATTACCCACTTTGGACTCAGCAGTATTCAACGTGGAGTGTTTTAAAAAATTCGCATGCAACCAAGAATACTGGGAAGAATTTGCTGCCAGCCCTATTAGGATAACAACTGAGAATTTAACAACCTATGTTACTAAACTAAAAGGGCCAAAAGCAGCAGCGCTATTTGCAAAAACCCACAATCTGCTGCCACTGCAGGAAGTACCAATGGATAGGTTCACAGTAGATATGAAAAGGGACGTGAAGGTGACTCCTGGTACAAAGCACACAGAGGAAAGACCTAAGGTGCAGGTTATACAGGCGGCTGAACCCTTGGCGACAGCATACCTATGTGGGATTCACAGAGAGCTGGTTAGGAGGCTGAACGCCGTCCTCCTACCCAATGTACATACACTATTTGATATGTCTGCCGAGGATTTCGATGCCATCATAGCCGCACACTTTAAGCCAGGAGACACTGTTTTAGAAACGGACATAGCCTCCTTTGACAAGAGCCAAGATGATTCACTTGCGCTTACTGCCTTGATGTTGTTAGAAGATTTAGGGGTGGATCACTCCCTGCTGGACTTGATAGAGGCCGCTTTTGGAGAGATTTCCAGCTGTCATCTACCGACAGGTACGCGCTTCAAGTTCGGCGCCATGATGAAATCTGGTATGTTCCTAACTCTGTTCGTCAACACATTGCTAAACATCACCATNGCTAGCCGCGTGCTGGAAGATCGTCTGACAAAATCCGCGTGCGCGGCCTTCATCGGCGACGACAACATAATACATGGAGTCGTCTCCGATGAATTGATGGCAGCCAGATGCGCCACTTGGATGAACATGGAAGTGAAGATCATAGATGCAGTTGTATCCTTGAAAGCCCCTTACTTTTGTGGAGGGTTTATACTGCACGATACTGTGACGGGAACAGCCTGCAGAGTGGCAGACCCGCTAAAAAGGCTATTCAAACTGGGCAAACCGCTAGCGGCAGGTGACGAACAAGATGAAGATAGAAGACGAGCGCTGGCTGACGAAGTGATCAGATGGCAACGAACAGGGCTAATTGATGAGTTGGAGAAAGCGGTATACTCTAGGTATGAAGTGCAGGGTATATCAGTTGTGGTAATGTCCATGGCCACCTTTGCAAGCTCCAGATCTAACTTCGAGAAGCTCAGAGGACCCGTCATAACTTTGTACGGCGGTCCTAAATAGATGGAGTACATCCCAACCCAAACTTTTTACAATAGGAGGTACCAGCCTCGACCCTGGACTCCGCGCCCCACTATCCAAGTAATCAGGCCCAGACCGCGCCCTCAGAGGCAAGCCGGGCAACTTGCCCAGCTGATCTCAGCAGTTAATAAACTGACAATGCGCGCGGTACCCCAACAGAAGCCACGCAGGAATCGGAAGAATAAGAAGCAAAAGCAAAAGCGACAGGCGCCACAAAACAACACAAACCAAAAGAAGCAGCCGCCTAAAAAGAAACCAGCTCAAAAGAAAAAGAAGCCGGGCCGCAGAGAGAGGATGTGCATGAAAATCGAAAATGATTGTATTTTTGAAGTCAAGTATGAAGGTAAGGTAACAGGTTACGCGTGCTTGGTGGGGGACAAAGTAATGAAACCAGCACACGTAAAGGGGACCATCGATAACGCGGACCTGGCCAAACTGGCCTTTAAGCGGTCATCTAAGTATGACCTTGAATGCGCGCAGATACCCGTGCACATGAAGTCCGACGCTTCGAAGTTCACCCATGAGAAACCAGAGGGGTACTACAACTGGCACCACGGAGCAGTACAGTACTCAGGAGGCCGGTTCACCATCCCCACAGGTGCTGGCAAACCAGGGGACAGCGGCAGACCGATCTTCGACAACAAGGGACGCGTGGTGGCCATAGTCTTAGGAGGAGCTAATGAAGGAGCCCGTACAGCCCTCTCGGTGGTGACCTGGAATAAAGACATTGTCACTAAAATCACCCCCGAGGGGGCCGAAGAGTGGAGTCTTGCCATCCCAGTCATGTGCCTGCTGGCAAATACCACGTTCCCCTGCTCCCAGCCCCCTTGCACTCCCTGCTGCTATGAAAGGGAACCAGAGGAAACCCTACGCATGCTTGAGGACAACGTCATGAGACCTGGGTACTATCAGCTGCTACAAGCATCCTTAACATGTTCTCCCCACCGTCAGCGACGCAGTACCAAGGACAACTTCAATGTCTATAAAGCCACAAGACCGTACTTAGCTCACTGTCCCGACTGTGGAGAAGGGCACTCGTGCCATAGTCCCGTAGCATTAGAACGCATCAGAAATGAAGCGACAGACGGGACGCTGAAAATCCAGGTCTCCTTGCAAATCGGAATAAAGACGGATGATAGCCACGATTGGACCAAGCTGCGTTACATGGACAACCACACGCCAGCGGACGCAGAGAGGGCGGGGCTATTTGTAAGAACATCAGCACCGTGCACGATTACTGGAACAATGGGACACTTCATCCTGACCCGATGTCCGAAAGGGGAAACTCTGACGGTGGGATTCACTGACAGTAGGAAGATCAGTCACTCATGTACGCACCCATTTCACCATGACCCTCCTGTGATAGGCCGGGAGAAATTCCATTCCCGACCGCAGCACGGTAAAGAGCTGCCTTGCAGCACGTACGTGCAGAGCACCGCCGCAACTACCGAGGAGATAGAGGTACACATGCCCCCAGACACCCCTGATCGCACATTGATGTCACAACAGTCCGGCAACGTAAAGATCACAGTYAATGGCCAGACGGTGCGGTACAAGTGTAATTGCGGTGGCTCAAATGAAGGACTAATAACTACAGACAAAGTGATTAATAACTGCAAAGTTGATCAATGTCATGCCGCGGTCACCAATCACAAAAAGTGGCAGTACAACTCCCCTCTGGTCCCGCGTAATGCTGAACTTGGGGACCGAAAAGGAAAAATCCACATCCCGTTTCCGCTGGCAAATGTAACATGCAGGGTGCCTAAAGCAAGGAACCCCACCGTGACGTACGGGAAAAACCAAGTCATCATGCTACTGTATCCCGACCACCCAACACTCCTGTCCTACCGGAACATGGGAGAAGAACCAAACTACCAAGAAGAGTGGGTGACGCATAAGAAGGAAGTCGTGCTAACCGTGCCGACTGAAGGGCTCGAGGTCACGTGGGGTAACAACGAGCCGTATAAGTATTGGCCGCAGTTATCTACAAACGGTACAGCCCATGGCCACCCGCATGAGATAATTCTGTATTATTATGAGCTGTACCCTACTATGACTGTAGTAGTTGTGTCAGTGGCCTCGTTCGTACTCCTGTCGATGGTGGGTGTGGCAGTGGGGATGTGCATGTGTGCACGACGCAGATGCATCACACCGTACGAACTGACACCAGGAGCTACCGTCCCTTTCCTGCTTAGCCTAATATGCTGCATCAGAACAGCTAAAGCGGCCACATACCAAGAGGCTGCGGTATACCTGTGGAATGAGCAGCAACCTTTGTTTTGGCTACAAGCCCTTATTCCGCTGGCAGCCCTGATTGTCCTATGCAACTGTCTGAGACTCTTACCATGCTGCTGTAAAACGTTGGCTTTTTTAGCCGTAATGAGCGTCGGTGCCCACACTGTGAGCGCGTACGAACACGTAACAGTGATCCCGAACACGGTGGGAGTACCGTATAAGACTCTAGTCAATAGACCGGGCTACAGTCCCATGGTATTGGAGATGGAACTACTGTCAGTCACTTTGGAGCCAACGCTATCGCTTGATTACATCACGTGCGAGTACAAAACCGTTATCCCGTCTCCGTACGTGAAATGCTGCGGTACAGCAGAGTGCAAGGACAAAAACCTACCTGACTACAGCTGTAAGGTCTTCACCGGCGTCTACCCATTTATGTGGGGCGGAGCCTACTGCTTCTGCGACGCTGAAAACACGCAATTGAGCGAAGCACACGTGGAGAAGTCCGAATCATGCAAAACAGAATTTGCATCAGCATACAGGGCTCATACCGCATCCGCATCAGCTAAGCTCCGCGTCCTTTACCAAGGAAATAACATCACTGTAACTGCCTATGCTAACGGCGACCATGCCGTCACAGTTAAGGACGCCAAATTCATTGTGGGGCCAATGTCTTCAGCCTGGACACCTTTCGACAACAAAATTGTGGTGTACAAAGGTGACGTCTATAACATGGACTACCCGCCCTTTGGCGCAGGAAGACCAGGACAATTTGGCGATATCCAAAGTCGCACRCCTGAGAGTAAAGACGTCTATGCTAATACACAACTGGTACTGCAGAGACCGGCTGCGGGTACGGTACATGTGCCATACTCTCAGGCACCATCTGGCTTTAAGTATTGGCTAAAAGAACGAGGGGCGTCGCTGCAGCACACAGCACCATTTGGCTGCCAAATAGCAACAAACCCGGTAAGAGCGGTGAATTGCGCCGTAGGGAACATGCCCATCTCCATCGACATACCGGATGCGGCCTTCATTAGGGTCGTCGACGCGCCCTCTTTAACGGACATGTCGTGCGAGGTACCAGCCTGCACCCATTCCTCAGATTTCGGGGGCGTCGCCATTATTAAATATGCAGCCAGCAAGAAAGGCAAGTGTGCGGTGCATTCGATGACCAACGCCGTCACAATTCGGGAAGCTGAGATAGAAGTTGAAGGGAATTCTCAGCTGCAAATCTCTTTCTCGACGGCCTTGGCCAGCGCCGAATTCCGCGTACAAGTCTGTTCTACACAAGTACACTGTGTAGCCGAGTGCCACCCTCCGAAGGACCACATAGTCAATTACCCGGCGTCACATACCACCCTCGGGGTCCAGGACATTTCCGCTACGGCGCTGTCATGGGTGCAGAAGATCACGGGAGGCGTGGGACTGGTTGTCGCTGTTGCAGCACTGATTCTAATCGTGGTGCTATGCGTGTCGTTCAGCAGGCACTAA
		</sequence>
		<sequence>
			<taxon idref="KY704938|Brazil|AL|Maceio|2016-04-19"/>
			-------------------------------------------------------------------------------------------------CACCGAATGACCATGCTAATGCTAGAGCGTTCTCGCATCTAGCTATAAAACTAATAGAGCAGGAAATTGATCCCGACTCAACCATCCTNNACATCGGCAGTGCACCAGCAAGGAGGATGATGTCGGACAGGAAGTACCACTGCGTCTGCCCGATGCGCAGCGCAGAAGACCCCGAGAGACTCGCCAATTATGCGAGAAAGCTAGCATCTGCTGCAGGAAAAGTCCTGGACAGAAACATCTCTGGAAAGATCGGGGACTTACAAGCAGTAATGGCCGTGCCAGACACGGAGACGCCAACATTCTGCTTGCACACAGATGTCTCATGTAGACAGAGAGCAGACGTCGCGATATACCAAGACGTCTATGCTGTACACGCACCCACGTCGCTATACCACCAGGCGATTAAAGGGGTCCGAGTNNNNNNNNNNNNNNNNNNNNNNNNNACCCCGTTCATGTACAATGCCATGGCGGGTGCCTACCCCTCATATTCGACAAACTGGGCAGACGAGCAGGTACTGAAGGCTAAGAACATAGGATTATGTTCAACAGACCTGACGGAAGGTAGACGAGGTAAATTGTCTATTATGAGAGGGAAGAAGCTAAAACCGTGTGACCGTGTGCTGTTCTCAGTAGGGTCAACGCTCTACCCGGAAAGCCGCAAGCTACTTAAGAGCTGGCACTTACCATCGGTGTTCCATCTAAAGGGCAAACTCAGCTTCACATGCCGCTGTGATACAGTGGTTTCGTGCGAGGGCTACGTCGTTAAGAGAATAACGATGAGCCCAGGCCTTTATGGAAAAACCACAGGGTATGCGGTAACCCACCACGCAGACGGATTCTTGATGTGCAAGACTACCGACACGGTTGACGGCGAAAGAGTGTCATTCTCGGTGTGCACATACGTGCCGGCGACCATTTGTGATCAAATGACCGGCATCCTTGCTACAGAAGTCACGCCGGAGGATGCACAGAAGCTGTTGGTGGGGCTGAACCAGAGAATAGTGGTTAACGGCAGAACGCAACGGAATACGAACACCATGAAAAACTATCTGCTTCCCGTGGTCGCCCAAGCCTTCAGTAAGTGGGCAAAGGAGTGCCGGAAAGACATGGAAGATGAAAAACTCCTGGGGGTCAGAGAAAGAACACTGACCTGCTGCTGTCTATGGGCATTCAAGAAGCAGAAAACACACACGGTCTACAAGAGGCCTGATACCCAGTCAATTCAGAAGGTTCAGGCCGAGTTTGACAGCTTTGTGATACCGAGCCTGTGGTCGTCCGGGTTGTCAATCCCCTTGAGGACTAGAATCAAATGGTTGTTAAGCAAGGTGCCAAAAACCGACCTGATCCCATATAGCGGGGACGCCCAAGAAGCCNNNNNNNNNNNNNNNNNNNNNNNNNNNNNACGAGAAGCAGAACTGACTCGTGAAGCCCTACCACCTCTACAGGCAGCACAGGAAGATGTTCAGGTCGAAATCGACGTGGAACAGCTTGAGGACAGAGCGGGTGCAGGAATAATAGNNNNNNNNNNNNNNNNNNNNNNNNNNNNNNNNNNNNNNNNNNNNNNNNNNNNNNNNNNGTACCTGGTACTTTCCCCGCAGACCGTACTACGGAGCCAGAAGCTCAGCCTAATTCACGCTTTGGCGGAGCAAGTGAAGACGTGCACGCACAGCGGACGAGNNNNNNNNNNNNNNNNNNNNNNNNNNNNNNNNNNNNNNNNNNNNNNNNNNNNNNNNNNNNNNNNNNNNNNNNNNNNNNNNNNNNNNNNNNNNNNNNNNNNNNNNNNNNNNNNNNNNNNNNNNNNNNNNNNNNNNNNNNNNNNCCACATTGCGATGCACGGACCAGCCCTGAACACCGACGAAGAGTCGTATGAGCTGGTGAGGGCAGAGAGGACAGAACACGAGTACGTCTACGATGTGGACCAGAGAAGATGCTGTAAGAAGGAAGAAGCTGCAGGACTGGTACTGGTGGGCGACTTGACTAATCCGCCCTACCACGAATTCGCATATGAAGGGCTAAAAATCCGCCCTGCCTGCCCATACAAAATTGCAGTCATAGGAGTCTTCGGAGTACCAGGATCTGGCAAGTCAGCTATTATCAAGAACCTAGTTACCAGGCAAGACCNNNNNNNNNNNNNNNNNNNNNNNNNNNNNNNNNNNNNNNNNNNNNNNNNNNNGAGACAGAGAGGTCTAGAGATATCTGCACGTACGGTTGACTCGCTGCTCTTGAATGGATGCAACAGGCCAGTCGACGTGTTGTACGTAGACGAGGCGTTTGCGTGCCACTCTGGAACGTTACTTGCTTTGATCGCCTTGGTTAGACCAAGGCAGAAAGTTGTACTCTGTGGTGACCCGAAGCAGTGCGGCTTCTTCAATATGATGCAGATGAAAGTCAACTATAATCACAACATCTGCACCCAAGTGTACCACAAAAGTATCTCCAGGCGGTGTACACTGCCTGTGACCGCCATTGTGTCATCGTTGCATTACGAAGGCAAAATGCGCACTACGAATGAGTACAACAAGCCGATTGTAGTGGACACTACAGGCTCAACAAAANNTGACGCTGGNGATCTCGTGTTAACGTGCTTCAGAGGGTGGGTTAAACAACTGCAAATTGACTATCGTGGATACGAGGTCATGAMAGCAGCCGCATCCCAAGGGTTAACCAGAAAAGGAGTTTATGCAGTTAGGCAAAAAGTTAATGAAAACCCGCTCTATGCATCAACGTCAGAGCACGTCAACGTACTCCTAACACGTACGGAAGGTAAACTGGTATGGAAGACACTTTCCGGCGACCCGTGGATAAAGACGCTGCAGAACCCACCGAAAGGAAACTTCAAAGCAACTATCAAGGAGTGGGAGGTGGAGCATGCATCAATAATGGCGGGCATCTGCAGTCACCAAATGACCTTTGATACATTCCAAAACNNANNNNNTNTTTGNNNGNCTNNGNNNNNNGNNNNNNNNNNNNNANNANNNNNNNNNNNNNNNNNNNNNNNNNNNNNNNNNNNNNNNNNNNNNNNNNNNNNNNNNNNNNNNNNNNNNNNNNNNNNNNNNNNNNNNNNNNNNNNNNNNNNNNNNNNNNNNNNNNNNNNNNNNNNNNNNNNNNNNNNNNNNNNNNNNNNNNNNNNNNNNNNNNNNNNNNNNNNNNNNNNNNNNNNNNNNNNNNNNNNNNNNNNNNNNNNNNNNNNNNNNNNNNCAGCATCCATTCTAGAAAGAAAGTATCCATTCACAAAAGGGAAGTGGAACATCAACAAGCAGATCTGCGNNNNNNNNNNNNNNNNNNNNNNNNNNNNNNNNNNNNNNNNNNNNNNNNNNNNNNNNNNNNNNNNNNNNNNNNNNNNNNNNNNNNNNNNNNNNNNNNNNNNNNNNNNNNNNNNNNNNNNNNNNNNNNNNNNNNNNNNNNNNNNNNNNNNNNNNNNNNNNNNNNNNNNNNNNNNNNNNNNNNNNNNNNNNNNNNNNNNNNNNNNNNNNNNNNNNNNNNNNNNNNNNNNNNNNNNNNNNNNNNNNNNNNNNNNNNNNNNNNNNNNNNNNNNNNNNNNNNNNNNNNNNNNNNNNNNNNNNNNNNNNNNNNNNNNNNNNNNNNNNNNNNNNNNNNNNNNNNNNNNNNNNNNNNNNNNNNNNNNNNNNNNNNNNNNNNNNNNNNNNNNNNNNNNNNNNNNNNNNNNNNNNNNNNNNNNNNNNNNNNNNNNNNNNNNNNNNNNNNNNNNNNNNNNNNNNNNNNNNNNNNNNNNNNNNNNNNNNNNNNNNNNNNNNNNNNNNNNNNNNNNNNNNNNNNNNNGCNNCACTGAGATGTTTTTCCTATTCAGCAACTTTGACAATGGCAGAAGGAATTTCACAACTNATGTCANGAATAATNAACTGAATGCAGCCTTTGTAGGNNAGGCCANCNGAGCAGGATGTGCACCGTCGTNNNGGGTAAAACGCATGGANATCGCGAAGAACGATGAAGAGTGCGTAGTTAACGCCGCTAANCNTCGCGGGTTACCGGGTGACGGNGTTTGCAAGGCAGTATACAAAAAATGGCCGGAGTCCTTTAAGAATAGTGCAACACCAGTGGGAACCGCAAAAACAGTCATGTGCGGTACGTATCCGGTAANNNNNNNNNNNNNNNNNNNNNNNNNNNNNNNNNNNNNNNNNNNNNNNNNNNNNNNNNNNNNNNNNNNNNNNNNNNNNNNNNNNNNNNNNNNNNNNNNNNNNNNNNNNNNNNNNNNNNNNNNNNNNNNNNNNNNNNNNNNNNNNNNNNNNNNNNNNNNNNNNNNNNNNNNNNNNNNNNNNNNNNNCCTCTTCACAGCCATGGACTCGACGGATGCAGACGTGGTCATCTACTGTCGCGACAAAGAATGGGAGAAGAAAATATCCGAGGCCATACAGATGCGGACTCAAGTGGAGTTGCTGGATGAGCACATCTCCATAGACTGCGATATTGTTCGCGTGCACCCTGACAGCAGCTTGGCAGGCAGAAAAGGATACAGCACCACGGAAGGCGCACTGTACTCATACCTAGAAGGGACTCGTTTTCACCAGACGGCAGTGGACATGGCAGAGGTATATACTATGTGGCCAAAGCAAACAGAGGCCAACGAGCAAGTCTGCCTATACGCCCTGGGGGAAAGTATTGAATCGATCAGGCAGAAATGCCCGGTGGATGATGCAGATGCATCGTCTCCTCCAAAAACTGTCCCGTGCCTTTGCCGTTACGCCATGACTCCGGAACGCGTCACCCGACTTCGCATGAACCACGTCACAAGTATAATTGTGTGTTCCTCGTTTCCCCTTCCAAAGTACAAAATAGAAGGAGTGCAAAAAGTCAAATGCTCTAAGGTAATGCTATTTGACCACAACGTGCCATCGCGCGTAAGTCCAAGGGAATATAGATCTTCCCCGGAGGCTGCACAGGAAGCGAGTACAACCACGTCACTGACGCATAGCCAATTCGACCTAAGCGTTGACGGCGAGATACTGCCCGTCCCGTCAGATCTGGATGCTGACGCCCCAGCCCTAGAACCAGCTCTAGACGACAGGGCGACACACACGTTGCCATCCACAACCGGAAACCTTGCGGCCGTGTCTGACTGGGTAATGAGCACCGTACCTGTCGCGCCGCCCAGAAGAAGGCGAGGGAGAAACCTGACTGTGACATGCGACGAGAGAGAAGGGAATATAACACCCATGGCTAGCGTCCGATTCTTTAGGGCAGAGCTGCGTCCGGTCGTACAAGAAACAGCGGAGACGCGTGACACAGCAATGTCTCTTCAGGCACCGCCGAGTACCGCCACGGAACTGAATCATCCGCCGATCTCCTTCGGAGCACCAAGCGAGACGTTCCCCATTACATTTGGGGACTTCAACGAAGGAGAAATCGAAAGCTTGTCTTCTGAGCTGCTAACTTTCGGAGACTTCCTACCCGGAGAAGTNNATGACTTGACAGATAGCGACTGGTCCACGTGCTCAGACACGGACGACGNGTTATGACTAGACAGGGCAGGTGGGTATATATTCNNNNNNNNNNNNNNNNNNNNNNNNNNNNNNNNNNNNNNNNNNNNNNNNNNNNNNNNNNNNNNNNNNNNNNNNNNNNNNNNNNNNNNNNNNNNNNNNNNNNNNNNNNNNNNNNNNNNNNNNNNNNNNNNNNNNNNNNNNNNNNNNNNNNNNNNNNNNNNNNNNNNNNNNNNNNNNNNNNNNNNNNNNNNNNNNNNNNNNNNNNNNNNNNNNNNNNNNNNNNNNNNNNNNNNNNNNNNNNNNNNNNNNNNNNNNNNNNNNNNNNNNNNNNNNNNNNNNNNNNNNNNNNNGACCACATATCCGGCGCCTGTGTACTCGCCTCCGATCAACGTCCGACTGTCCAACCCCGAGNNNNNNNNNNNNNNNNNNNNNNNNNNNNNNNNNNNNNNNNNNNNNNNNNNNNNNNNNNNNNNNNNNNNNNNNNNNNNNNNNNNNNNNNNNNNNNNNNNNNNNNNNNNNNNNNNNNNNNNNNNNNNNNNNNNNNNNNNNNNNNNNNNNNNNNNNNNNNNNNNNNNNNNNNNNNNNNNNNNNNNNNNNNNNNNNNNNNNNNNNNNNNNNNNNNNNNNNNNNNNNNNNNNNNNNNNNNNNNNNNNNNNNNNNNNNNNNNNNNNNNNNNNNNNNNNNNNNNNNNNNNNNNNNNNNNNNNNNNNNNNNNNNNNNNNNNNNNNNNNNNNNNNNNNNNNNNNNNNNNNNNNNNNNNNNNNNNNNNNNNNNNNNNNNNNNNNNNNNNNNNNNNNNNNNNNNNNNNNNNNNNNNNNNNNNNNNNNNNNNNNNNNNNNNNNNNNNNNNNNNNNNNNNNNNNNNNNNNNNNNNNNNNNNNNNNNNNNNNNNNNNNNNNNNNNNNNNNNNNNNNNNNNNNNNNNNNNNNNNNNNNNNNNNNNNNNNNNNNNNNNNNNNNNNNNNNNNNNNNNNNNNNNNNNNNNNNNNNNNNNNNNNNNNNNNNNNNNNNNNNNNNNNNNNNNNNNNNNNNNNNNNNNNNNNNNNNNNNNNNNNNNNNNNNNNNNNNNNNNNNNNNNNNNNNNNNNNNNNNNNNNNNNNNNNNNNNNNNNNNNNNNNNNNNNNNNNNNNNNNNNNNNNNNNNNNNNNNNNNNNNNNNNNNNNNNNNNNNNNNNNNNNNNNNNNNNNNNNNNNNNNNNNNNNNNNNNNNNNNNNNNNNNNNNNNNNNNNNNNNNNNNNNNNNNNNNNNNNNNNNNNNNNNNNNNNNNNNNNNNNNNNNNNNNNNNNNNNNNNNNNNNNNNNNNNNNNNNNNNNNNNNNNNNNNNNNNNNNNNNNNNNNNNNNNNNNNNNNNNNNNNNNNNNNNNNNNNNNNNNNNNNNNNNNNNNNNNNNNNNNNNNNNNNNNNNNNNNNNNNNNNNNNNNNNNNNNNNNNNNNNNNNNNNNNNNNNNNNNNNNNNNNNNNNNNNNNNNNNNNNNNNNNNNNNNNNNNNNNNNNNNNNNNNNNNNNNNNNNNNNNNNNNNNNNNNNNNNNNNNNNNNNNNNNNNNNNNNNNNNNNNNNNNNNNNNNNNNNNNNNNNNNNNNNNNNNNNNNNNNNNNNNNNNNNNNNNNNNNNNNNNNNNNNNNNNNNNNNNNNNNNNNNNNNNNNNNNNNNNNNNNNNNNNNNNNNNNNNNNNNNNNNNNNNNNNNNNNNNNNNNNNNNNNNNNNNNNNNNNNNNNNNNNNNNNNNNNNNNNNNNNNNNNNNNNNNNNNNNNNNNNNNNNNNNNNNNNNNNNNNNNNNNNNNNNNNNNNNNNNTCAGTTGTGGTAATGTCCATGGCCACCTTTGCAAGCTCCAGATCTAACTTCGAGAAGCTCAGAGGACCCGTCATAACTTTGTACGGCGGTCCTAAATNNATGGAGTACATCCCAACCCAAACTTTTTACAATAGGAGGTACCAGCCTCGACCCTGGACTCCGCGCCCCACTATCCAAGTAATCAGGCCCAGACCGCGCCCTCAGAGGCAAGCCGGGCAACTTGCCCAGCTGATCTCAGCAGTTAATAAACTGACAATGCGCGCGGTACCCCAACAGAAGCCACGCAGGAATCGGAAGAATAAGAAGCAAAAGCAAAAGCGACAGGCGCCACAAAACAACACAAACCAAAAGAAGCAGCCGCCTAAAAAGAAACCAGCTCAAAAGAAAAAGAAGCCGGGCCGCAGAGAGAGGATGTGCATGAAAATCGAAAATGATTGTATTTTTGAAGTCAAGTATGAAGGTAAGGTAACAGGTTACGCGTGCTTGGTGGGGGACAAAGTAATGAAACCAGCACACGTAAAGGGGACCATCGATAACGCGGACCTGGCCAAACTGGCCTTTAAGCGGTCATCTAAGTATGACCTTGAATGCGCGCAGATACCCGTGCACATGAAGTCCGACGCTTCGAAGTTCACCCATGAGAAACCAGAGGGGTACTACAACTGGCACCACGGAGCAGTACAGTACTCAGGAGGCCGGTTCACCATCCCCACAGGTGCTGGCAAACCAGGGGACAGCGGCAGACCGATCTTCGACAACAAGGGACGCGTGGTGGCCATAGTCTTAGGAGGAGCTAATGAAGGAGCCCGTACAGCCCTCTCGGTGGTGACCTGGAATAAAGACATTGTCACTAAAATCACCCCCGAGGGGGCCGAAGAGTGGAGTCTTGCCATCCCAGTCATGTGCCTGCTGGCAAATACCACGTTCCCCTGCTCCCAGCCCCCTTGCACTCCCTGCTGCTATGAAAGGGAACCAGAGGAAACCCTACGCATGCTTGAGGACAACGTCATGAGACCTGGGTACTATCAGCTGCTACAAGCATCCTTAACATGTTCTCCCCACCGTCAGCGACGCAGTACCAAGGACAACTTCAATGTCTATAAAGCCACAAGACCGTACTTAGCTCACTGTCCCGACTGTGGAGAAGGGCACTCGTGCCATAGTCCCGTAGCATTAGAACGCATCAGAAATGAAGCGACAGACGGGACGCTGAAAATCCAGGTCTCCTTGCAAATCGGAATAAAGACGGATGATAGCCACGATTGGACCAAGCTGCGTTACATGGACAACCACACGCCAGCGGACGCAGAGAGGGCGGGGCTATTTGTAAGAACATCAGCACCGTGCACGATTACTGGAACAATGGGACACTTCATCCTGACCCGATGTCCGAAAGGGGAAACTCTGACGGTGGGATTCACTGACAGTAGGAAGATCAGTCACTCATGTACGCACCCATTTCACCATGACCCTCCTGTGATAGGCCGGGAGAAATTCCATTCCCGACCGCAGCACGGTAAAGAGCTGCCTTGCAGCACGTACGTGCAGAGCACCGCCGCAACTACCGAGGAGATAGAGGTACACATGCCCCCAGACACCCCTGATCGCACATTGATGTCACAACAGTCCGGCAACGTAAAGATCACAGTYAATGGCCAGACGGTGCGGTACAAGTGTAATTGCGGTGGCTCAAATGAAGGACTAATAACTACAGACAAAGTGATTAATAACTGCAAAGTTGATCAATGTCATGCCGCGGTCACCAATCACAAAAAGTGGCAGTACAACTCCCCTCTGGTCCCGCGTAATGCTGAACTTGGGGACCGAAAAGGAAAAATCCACATCCCGTTTCCGCTGGCAAATGTAACATGCAGGGTGCCTAAAGCAAGGAACCCCACCGTGACGTACGGGAAAAACCAAGTCATCATGCTACTGTATCCCGACCACCCAACACTCCTGTCCTACCGGAACATGGGAGAAGAACCAAACTACCAAGAAGAGTGGGTGACGCATAAGAAGGAAGTCGTGCTAACCGTGCCGACTGAAGGGCTCGAGGTCACGTGGGGTAACAACGAGCCGTATAAGTATTGGCCGCAGTTATCTACAAACGGTACAGCCCATGGCCACCCGCATGAGATAATTCTGTATTATTATGAGCTGTACCCTACTATGACTGTAGTAGTTGTGTCAGTGGCCTCGTTCGTACTCCTGTCGATGGTGGGTGTGGCAGTGGGGATGTGCATGTGTGCACGACGCAGATGCATCACACCGTACGAACTGACACCAGGAGCTACCGTCCCTTTCCTGCTTAGCCTAATATGCTGCATCAGAACAGCTAAAGCGGCCACATACCAAGAGGCTGCGGTATACCTGTGGAATGAGCAGCAACCTTTGTTTTGGCTACAAGCCCTTATTCCGCTGGCAGCCCTGATTGTCCTATGCAACTGTCTGAGACTCTTACCATGCTGCTGTAAAACGTTGGCTTTTTTAGCCGTAATGAGCGTCGGTGCCCACACTGTGAGCGCGTACGAACACGTAACAGTGATCCCGAACACGGTGGGAGTACCGTATAAGACTCTAGTCAATAGACCGGGCTACAGTCCCATGGTATTGGAGATGGAACTACTGTCAGTCACTTTGGAGCCAACGCTATCGCTTGATTACATCACGTGCGAGTACAAAACCGTTATCCCGTCTCCGTACGTGAAATGCTGCGGTACAGCAGAGTGCAAGGACAAAAACCTACCTGACTACAGCTGTAAGGTCTTCACCGGCGTCTACCCATTTATGTGGGGCGGAGCCTACTGCTTCTGCGACGCTGAAAACACGCAATTGAGCGAAGCACACGTGGAGAAGTCCGAATCATGCAAAACAGAATTTGCATCAGCATACAGGGCTCATACCGCATCCGCATCAGCTAAGCTCCGCGTCCTTTACCAAGGAAATAACATCACTGTAACTGCCTATGCTAACGGCGACCATGCCGTCACAGTTAAGGACGCCAAATTCATTGTGGGGCCAATGTCTTCAGCCTGGACACCTTTCGACAACAAAATTGTGGTGTACAAAGGTGACGTCTATAACATGGACTACCCGCCCTTTGGCGCAGGAAGACCAGGACAATTTGGCGATATCCAAAGTCGCACGCCTGAGAGTAAANNNGTNTANNNTAANNNNNANNTGGTACNGNNNNNNCCGGNNGCGGGTACGGTACATGTGNNATACTCTCAGGCACCATCTGGCTTTAAGTATTGGCTAAAAGAACGAGGGGCGTCGCTGCAGCACACAGCACCATTTGGCTGCCAAATAGCAACAAACCCGGTAAGAGCGGTGAATTGCGCCGTANGNAACATGCCCATCTCCATCGNNNNACCNNATGCGGCCTTCATTANNNTCNTCGACGCGCCCTCTTTAACGGACATGTCGTGCGAGGTACCAGCCTGCACCCATTCCTCAGATTTCGGGGGCGTCGCCATKATTAAATATGCAGCCAGCAAGAAAGGCAAGTGTGCGGTGCATTCGATGACCAACGCCGTCACAATTCGGGAAGCTGAGATAGAAGTTGAAGGGAATTCTCAGCTGCAAATCTCTTTCTCGACGGCCTTGGCCAGCGCCGAATTCCGCGTACAAGTCTGTTCTACACAAGTACAC---------------------------------------------------------------------------------------------------------------------------------------------------------------------------------------------------
		</sequence>
		<sequence>
			<taxon idref="KY704935|Brazil|AL|Maceio|2016-04-01"/>
			-----------------------------------------------------GCAACGTGCGTACCCCATGTTTGAGGTGGAACCCAGGCAGGTCACACCGAATGACCATGCTAATGCTAGAGCGTTCTCGCATCTAGCTATAAAACTAATAGAGCAGGAAATTGATCCCGACTCAACCATCCTGGACATCGGCAGTGCACCAGCAAGGAGGATGATGTCGGACAGGAAGTACCACTGCGTCTGCCCGATGCGCAGCGCAGAAGACCCCGAGAGACTCGCCAATTATGCGAGAAAGCTAGCATCTGCTGCAGGAAAAGTCCTGGACAGAAACATCTCTGGAAAGATCGGGGACTTACAAGCAGTAATGGCCGTGCCAGACACGGAGACGCCAACATTCTGCTTGCACACAGATGTCTCATGTAGACAGAGAGCAGACGTCGCGATATACCAAGACGTCTATGCTGTACACGCACCCACGTCGCTATACCACCAGGCGATTAAAGGGGTCCGAGCGGCGTACTGGGTAGGGTTCGACACAACCCCGTTCATGTACAATGCCATGGCGGGTGCCTACCCCTCATATTCGACAAACTGGGCAGACGAGCAGGTACTGAAGGCTAAGAACATAGGATTATGTTCAACAGACCTGACGGAAGGTAGACGAGGTAAATTGTCTATTATGAGAGGGAAGAAGCTAAAACCGTGTGACCGTGTGCTGTTCTCAGTAGGGTCAACGCTCTACCCGGAAAGCCGCAAGCTACTTAAGAGCTGGCACTTACCATCGGTGTTCCATCTAAAGGGCAAACTCAGCTTCACATGCCGCTGTGATACAGTGGTTTCGTGCGAGGGCTACGTCGTTAAGAGAATAACGATGAGCCCAGGCCTTTATGGAAAAACCACAGGGTATGCGGTAACCCACCACGCAGACGGATTCTTGATGTGCAAGACTACCGACACGGTTGACGGCGAAAGAGTGTCATTCTCGGTGTGCACATACGTGCCGGCGACCATTTGTGATCAAATGACCGGCATCCTTGCTACAGAAGTCACGCCGGAGGATGCACAGAAGCTGTTGGTGGGGCTGAACCAGAGAATAGTGGTTAACGGCAGAACGCAACGGAATACGAACACCATGAAAAACTATCTGCTTCCCGTGGTCGCCCAAGCCTTCAGTAAGTGGGCAAAGGAGTGCCGGAAAGACATGGAAGATGAAAAACTCCTGGGGGTCAGAGAAAGAACACTGACCTGCTGCTGTCTATGGGCATTCAAGAAGCAGAAAACACACACGGTCTACAAGAGGCCTGATACCCAGTCAATTCAGAAGGTTCAGGCCGAGTTTGACAGCTTTGTGATACCGAGCCTGTGGTCGTCCGGGTTGTCAATCCCCTTGAGGACTAGAATCAAATGGTTGTTAAGCAAGGTGCCAAAAACCGACCTGATCCCATATAGCGGGGACGCCCAAGAAGCCCGGGACGCAGAAAAAGAAGCAGAGGAAGAACGAGAAGCAGAACTGACTCGTGAAGCCCTACCACCTCTACAGGCAGCACAGGAAGATGTTCAGGTCGAAATCGACGTGGAACAGCTTGAGGACAGAGCGGGTGCAGGAATAATAGAGACTCCTAGAGGAGCTATCAAAGTTACTGCCCAACCAACAGACCACGTCGTGGGAGAGTACCTGGTACTTTCCCCGCAGACCGTACTACGGARCCAGAAGCTCAGCCTAATTCACGCTTTGGCGGAGCAAGTGAAGACGTGCACGCACAGCGGACGAGCAGGGAGGTACGCGGTCGAAGCGTACGACGGCCGAGTCCTAGTGCCCTCAGGCTATGCAATCNCGNNTGAAGACTTCCAGAGNCTAAGCGAAANCGCAACGATGGTGTANAACGNANGAGANNNCGTAAACNGAAANCNACNCCACATTGCGATGCACGGACCAGCCCTGAACACCGACGAAGAGTCGTATGAGCTGGTGAGGGCAGAGAGGACAGAACACGAGTACGTCTACGATGTGGACCAGAGAAGATGCTGTAAGAAGGAAGAAGCTGCAGGACTGGTACTGGTGGGCGACTTGACTAATCCGCCCTACCACGAATTCGCATATGAAGGGCTAAAAATCCGCCCTGCCTGCCCATACAAAATTGCAGTCATAGGAGTCTTCGGAGTACCAGGATCTNNNNNNNNNNNNNNNNNNNNNNNNNNNNNNNNNNNNNNNNNNNNNNNNNNNNNNNNNNNNNNNNNNNNNNNNNNNNNNNNNNNNNNNNNNNNNNNNNNNNNNNNNGGTCTAGAGATATCTGCACGTACGGTTGACTCGCTGCTCTTGAATGGATGCAACAGGCCAGTCGACGTGTTGTACGTAGACGAGGCGTTTGCGTGCCACTCTGGAACGTTACTTGCTTTGATCGCCTTGGTTAGACCAAGGCAGAAAGTTGTACNNNGTGGTGACCCGAAGCAGTGCGGCTTCTTCAATATGATGCAGATGAAAGTCAACTNTAATCACAACATCTGCACCCAAGTGTACCACAAAANTATCTCCANNCGGTGTACACTGCCTGTGACCGCCATTGTGTCATCGTTGCATTACGAAGGCAAAATGCGCACTACGAATGAGTACAACAAGCCGATTGTAGTGGACACTACAGGCTCAACAAAACCTGACGCTGGAGATCTCGTGTTAACGTGCTTCAGAGGGTGGGTTAAACAACTGCAAATTGACTATCGTGGATACGAGGTCATGACNNNNNNNNNNNNNNNNNNNNTNNNNANAAAAGGANTTTANNNNGTTAGGCAAAAAGTTAATGAAAACCCGCTCTATGCATCAACGTCAGAGCACGTCAACGTACTCCTAACACGTACGGAAGGTAAACTGGTATGGAAGACACTTTCCGGCGACCCGTGGATAAAGACGCTGCAGAACCCACCGAAAGGAAACTTCAAAGCAACTATCAAGGAGTGGGAGGTGGAGCATGCATCAATAATGGCGGGCATCTGCAGTCACCAAATGACCTTTGATACATTCCAAAACAAAGCCAATGTTTGTTGGGCTAAGAGCTTGGTCCCTATCCTCGAAACAGCGGGGATAAAACTAAATGATAGGCAGTGGTCCCAGATAATTCAAGCCTTCAAAGAAGATAAAGCATACTCACCTGAAGTAGCCCTGAATGAAATATGCACGCGCATGTATGGGGTGGATTTAGACAGTGGGCTATTTTCTAAACCATTGGTGTCTGTGTATTACGCGGATAACCACTGGGATAATAGGCCTGGAGGGAAGATGTTCGGATTCAACCCCGAGGCAGCATCCATTCTAGAAAGAAAGTATCCATTCACAAAAGGGAAGTGGAACATCAACAAGCAGATCTGCGNNNNNNNNNNNNNNNNNNNNNNNNNNNNNNNNNNNNNNNNNNNNNNNNNNNNNNNNNNNNNNNNNNNNNNNNNNNNNNNNNNNNNNNNNNNNNNNNNNNNNNNNNNNNNNNNNNNNNNNNNNNNNNNNNNNNNNNNNNNNNNCCACCTGCTCCTGGTCAGTGGCTATAATCTTGTACTGCCTACTAAGAGAGTCACTTGGGTAGCGCCACTAGGTGTCCGCGGAGCGGACTACACATACAACCTAGAGTTGGGTCTGCCAGCAACGCTTGGCAGGTATGACCTAGTGGTCATAAANNNNNNNNNNNNNNNNNNNNNNNNNNNNNNNNNNNNNNNNNNNNNNNNNNNNNNNNNNNNNNNNNNNNNNNNNNNNNNNNNNNNNNNNNNNNNNNNNNNNNNNNNNNNNNNNNNNNNNNNNNNNNNNNNNNNNNNNNNNNNNNNNNNNNNNNNNNNNNNNNNNNNNNNNNNNNNNNNNNNNNNNNNNNNNNNNNNNNNNAAACCACCATGTGTCACCAGCAACACTGAGATNNNNNNNNNNNNNNNNNNNNNNNNNNNNNNNNNNNNNNNNNNNNNNNNNNNNNNNNNNNNNNNNNNNNNNNNNNNNNNNNNNNNNNNNNNNNNNNNNNNNNNNNNNNNNNNNNNNNNNNNNNNNNNNNNNNNNNNNNNNNNNNNNNNNNNNNNNNNNNNNNNNNNNNNNNNNNNNNNNNNNNNNNNNNNNNNNNNNNNNNNNNNNNNNNNNNNNNNNNNNNNNNNNNNNNNNNNNNNNNNNNNNNNNNNNNNNNNNNNNNNNNNNNNNNNNNNNNNNNNNNNNNNNNNNNNNNNNNNNNNNNNNNNNNNNNNNNNNNNNNNNNNNNNNNNNNNNNNNNNNNNNNNNNNNNNNNNNNNNNNNNNNNNNNNNNNNNNNNNNNNNNNNNNNNNNNNNNNNNNNNNNNNNNNNNNNNNNNNNNNNNNNNNNNNNNNNNNNNNNNNNNNNNNNNNNNNNNNNNNNNNNNNNNNNNNNNNNNNGTCACTGNNCCACCTCNNCNCAGCCATGGACTCGACGGATGCAGACGTGGTCATCTACTGTCGCGACAAAGAATGGGAGAAGAAAATATCCGAGGCCATACAGATGCGGACTCAAGTGGAGTTGCTGGATGAGCACATCTCCATAGACTGCGATATTGTTCGCGTGCACCCTGACAGCAGCTTGGCAGGCAGAAAAGGATACAGCACCACGGAAGGCGCACTGTACTCATACCTAGAAGGGACTCGTTTTCACCAGACGGCAGTGGACATGGCAGAGATATATACTATGTGGCCAAAGCAAACAGAGGCCAACGAGCAAGTCTGCCTATATGCCCTGGGGGAAAGTATTGAATCGATCAGGCAGAAATGCCCGGTGGATGATGCAGATGCATCGTCTCCTCCAAAAACTGTCCCGTGCCTTTGCCGTTACGCCATGACTCCGGAACGCGTCACCCGACTTCGCATGAACCACGTCACAAGTATAATTGTGTGTTCCTCGTTTCCCCTTCCAAAGTACAAAATAGAAGGAGTGCAAAAAGTCAAATGCTCTAAGGTAATGCTATTTGACCACAACGTGCCATCGCGCGTAAGTCCAAGGGAATATAGATCTTCCCCGGAGGCTGCACAGGAAGCGAGTACAACCACGTCACTGACGCATAGCCAATTCGACCTAAGCGTTGACGGCGAGATACTGCCCGTCCCGTCAGATCTGGATGCTGACGCCCCAGCCCTAGAACCAGCTCTAGACGACAGGGCGACACACACGTTGCCATCCACAACCGGAAACCTTGCGGCCGTGTCTGACTGGGTAATGAGCACCGTACCTGTCGCGCCGCCCAGAAGAAGGCGAGGGAGAAACCTGACTGTGACATGCGACGAGAGAGAAGGGAATATAACACCCATGGCTAGCGTCCGATTCTTTAGGGCAGAGCTGCGTCCGGTCGTACAAGAAACAGCGGAGACGCGTGACACAGCAATGTCTCTTCAGGCACCGCCGAGTACCGCCACGGAACTGAATCATCCGCCGATCTCCTTCGGAGCACCAAGCGAGACGTTCCCCATTACATTTGGGGACTTCAACGAAGGAGAAATCGAAAGCTTGTCTTCTGAGCTGCTAACTTTCGGAGACTTCCTACCCGGAGAAGTGGATGACTTGACAGATAGCGACTGGTCCACGTRCTCAGACACGGACGACGAGTTATGACTAGACAGGGCAGGTGGGTATATATTCTCGTCGGACACCGGTCCAGGTCATTTACAACAGAAGTCAGTACGCCAGTCAGTGCTGCCGGTGAACACCCTGGAGGAAGTCCACGAGGAGAAGTGTTACCCACCTAAGTTGGATGAAGTAAAGGAGCAACTATTACTTAAGAAACTCCAGGAGAGTGCATCCATGGCCAACAGAAGCAGGTACCAGTCGCGCAAAGTAGAAAACATGAAAGCAACAATCATCCAGAGACTAAAGAGAGGCTGTAGACTATACTTAATGTCAGAGACCTCAAAAGTCCCTACTTACCGGACCACATATCCGGCGCCTGTGTACTCGCCTCCGATCAACGTCCGACTGTCCAACCCCGAGNNNNNNNNNNNNNNNNNNNNNNNNNNNNNNNNNNNNNNNNNNNNNNNNNNNNNNNNNNNNNNNNNNNNNNNNNNNNNNNNNNNNNNNNNNNNNNNNNNNNNNNNNNNNNNNNNNNNNNNNNNNNNNNNNNNNNNNNNNNNNNNNNNNNNNNNNNNNNNNNNNNNNNNNNNNNNNNNNNNNNNNNNNNNNNNNNNNNNNNNNNNNNNNNNNNNNNNNNNNNNNNNNNNNNNNNNNNNNNNNNNNNNNNNNNNNNNNNNNNNNNNNNNNNNNNNNNNNNNNNNNNNNNNNNNNNNNNNNNNNNNNNNNNNNNNNNNNNNNNNNNNNNNNNNNNNNNNNNNNNNNNNNNNNNNNNNNNNNNNNNNNNNNNNNNNNNNNNNNNNNNNNNNNNNNNNNNNNNNNNNNNNNNNNNNNNNNNNNNNNNNNNNNNNNNNNNNNNNNNNNNNNNNNNNNNNNNNNNNNNNNNNNNNNNNNNNNNNNNNNNNNNNNNNNNNNNNNNNNNNNNNNNNNNNNNNNNNNNNNNNNNNNNNNNNNNNNNNNNNNNNNNNNNNNNNNNNNNNNNNNNNNNNNNNNNNNNNNNNNNNNNNNNNNNNNNNNNNNNNNNNNNNNNNNNNNNNNNNNNNNNNNNNNNNNNNNNNNNNNNNNNNNNNNNNNNNNNNNNNNNNNNNNNNNNNNNNNNNNNNNNNNNNNNNNNNNNNNNNNNNNNNNNNNNNNNNNNNNNNNNNNNNNNNNNNNNNNNNNNNNNNNNNNNNNNNNNNNNNNNNNNNNNNNNNNNNNNNNNNNNNNNNNNNNNNNNNNNNNNNNNNNNNNNNNNNNNNNNNNNNNNNNNNNNNNNNNNNNNNNNNNNNNNNNNNNNNNNNNNNNNNNNNNNNNNNNNNNNNNNNNNNNNNNNNNNNNNNNNNNNNNNNNNNNNNNNNNNNNNNNNNNNNNNNNNNNNNNNNNNNNNNNNNNNNNNNNNNNNNNNNNNNNNNNNNNNNNNNNNNNNNNNNNNNNNNNNNNNNNNNNNNNNNNNNNNNNNNNNNNNNNNNNNNNNNNNNNNNNNNNNNNNNNNNNNNNNNNNNNNNNNNNNNNNNNNNNNNNNNNNNNNNNNNNNNNNNNNNNNNNNNNNNNNNNNNNNNNNNNNNNNNNNNNNNNNNNNNNNNNNNNNNNNNNNNNNNNNNNNNNNNNNNNNNNNNNNNNNNNNNNNNNNNNNNNNNNNNNNNNNNNNNNNNNNNNNNNNNNNNNNNNNNNNNNNNNNNNNNNNNNNNNNNNNNNNNNNNNNNNNNNNNNNNNNNNNNNNNNNNNNNNNNNNNNNNNNNNNNNNNNNNNNNNNNNNNNNNNNNNNNNNNNNNNNNNNNNNNNNNNNNNNNNNNNNNNNNNNNNNNNNNNNNNNNNNNNNNNNNNNNNNNNNNNNNNNNNNNNNNNNNNNNNNNNGCAAGCTCCAGATCTAACTTCGAGAAGCTCAGAGGACCCGTCATAACTTTGTACGGCGGTCCTAAATAGATGGAGTACATCCCAACCCAAACTTTTTACAATAGGAGGTACCAGCCTCGACCCTGGACTCCGCGCCCCACTATCCAAGTAATCAGGCCCAGACCGCGCCCTCAGAGGCAAGCCGGGCAACTTGCCCAGCTGATCTCAGCAGTTAATAAACTGACAATGCGCGCGGTACCCCAACAGAAGCCACGCAGGAATCGGAAGAATAAGAAGCAAAAGCAAAAGCGACAGGCGCCACAAAACAACACAAACCAAAAGAAGCAGCCGCCTAAAAAGAAACCAGCTCAAAAGAAAAAGAAGCCGGGCCGCAGAGAGAGGATGTGCATGAAAATCGAAAATGATTGTATTTTTGAAGTCAAGTATGAAGGTAAGGTAACAGGTTACGCGTGCTTGGTGGGGGACAAAGTAATGAAACCAGCACACGTAAAGGGGACCATCGATAACGCGGACCTGGCCAAACTGGCCTTTAAGCGGTCATCTAAGTATGACCTTGAATGCGCGCAGATACCCGTGCACATGAAGTCCGACGCTTCGAAGTTCACCCATGAGAAACCAGAGGGGTACTACAACTGGCACCACGGAGCAGTACAGTACTCAGGAGGCCGGTTCACCATCCCCACAGGTGCTGGCAAACCAGGGGACAGCGGCAGACCGATCTTCGACAACAAGGGACGCGTGGTGGCCATAGTCTTAGGAGGAGCTAATGAAGGAGCCCGTACAGCCCTCTCGGTGGTGACCTGGAATAAAGACATTGTCACTAAAATCACCCCCGAGGGGGCCGAAGAGTGGAGTCTTGCCATCCCAGTCATGTGCCTGCTGGCAAATACCACGTTCCCCTGCTCCCAGCCCCCTTGCACTCCCTGCTGCTATGAAAGGGAACCAGAGGAAACCCTACGCATGCTTGAGGACAACGTCATGAGACCTGGGTACTATCAGCTGCTACAAGCATCCTTAACATGTTCTCCCCACCGTCAGCGACGCAGTACCAAGGACAACTTCAATGTCTATAAAGCCACAAGACCGTACTTAGCTCACTGTCCCGACTGTGGAGAAGGGCACTCGTGCCATAGTCCCGTAGCATTAGAACGCATCAGAAATGAAGCGACAGACGGGACGCTGAAAATCCAGGTCTCCTTGCAAATCGGAATAAAGACGGATGATAGCCACGATTGGACCAAGCTGCGTTACATGGACAACCACACGCCAGCGGACGCAGAGAGGGCGGGGCTATTTGTAAGAACATCAGCACCGTGCACGATTACTGGAACAATGGGACACTTCATCCTGACCCGATGTCCGAAAGGGGAAACTCTGACGGTGGGATTCACTGACAGTAGGAAGATCAGTCACTCATGTACGCACCCATTTCACCATGACCCTCCTGTGATAGGCCGGGAGAAATTCCATTCCCGACCGCAGCACGGTAAAGAGCTGCCTTGCAGCACGTACGTGCAGAGCACCGCCGCAACTACCGAGGAGATAGAGGTACACATGCCCCCAGACACCCCTGATCGCACATTGATGTCACAACAGTCCGGCAACGTAAAGATCACAGTYAATGGCCAGACGGTGCGGTACAAGTGTAATTGCGGTGGCTCAAATGAAGGACTAATAACTACAGACAAAGTGATTAATAACTGCAAAGTTGATCAATGTCATGCCGCGGTCACCAATCACAAAAAGTGGCAGTACAACTCCCCTCTGGTCCCGCGTAATGCTGAACTTGGGGACCGAAAAGGAAAAATCCACATCCCGTTTCCGCTGGCAAATGTAACATGCAGGGTGCCTAAAGCAAGGAACCCCACCGTGACGTACGGGAAAAACCAAGTCATCATGCTACTGTATCCCGACCACCCAACACTCCTGTCCTACCGGAACATGGGAGAAGAACCAAACTACCAAGAAGAGTGGGTGACGCATAAGAAGGAAGTCGTGCTAACCGTGCCGACTGAAGGGCTCGAGGTCACGTGGGGTAACAACGAGCCGTATAAGTATTGGCCGCAGTTATCTACAAACGGTACAGCCCATGGCCACCCGCATGAGATAATTCTGTATTATTATGAGCTGTACCCTACTATGACTGTAGTAGTTGTGTCAGTGGCCTCGTTCGTACTCCTGTCGATGGTGGGTGTGGCAGTGGGGATGTGCATGTGTGCACGACGCAGATGCATCACACCGTACGAACTGACACCAGGAGCTACCGTCCCTTTCCTGCTTAGCCTAATATGCTGCATCAGAACAGCTAAAGCGGCCACATACCAAGAGGCTGCGGTATACCTGTGGAATGAGCAGCAACCTTTGTTTTGGCTACAAGCCCTTATTCCGCTGGCAGCCCTGATTGTCCTATGCAACTGTCTGAGACTCTTACCATGCTGCTGTAAAACGTTGGCTTTTTTAGCCGTAATGAGCGTCGGTGCCCACACTGTGAGCGCGTACGAACACGTAACAGTGATCCCGAACACGGTGGGAGTACCGTATAAGACTCTAGTCAATAGACCGGGCTACAGTCCCATGGTATTGGAGATGGAACTACTGTCAGTCACTTTGGAGCCAACGCTATCGCTTGATTACATCACGTGCGAGTACAAAACCGTTATCCCGTCTCCGTACGTGAAATGCTGCGGTACAGCAGAGTGCAAGGACAAAAACCTACCTGACTACAGCTGTAAGGTCTTCACCGGCGTCTACCCATTTATGTGGGGCGGAGCCTACTGCTTCTGCGACGCTGAAAACACGCAATTGAGCGAAGCACACGTGGAGAAGTCCGAATCATGCAAAACAGAATTTGCATCAGCATACAGGGCTCATACCGCATCCGCATCAGCTAAGCTCCGCGTCCTTTACCAAGGAAATAACATCACTGTAACTGCCTATGCTAACGGCGACCATGCCGTCACAGTTAAGGACGCCAAATTCATTGTGGGGCCAATGTCTTCAGCCTGGACACCTTTCGACAACAAAATTGTGGTGTACAAAGGTGACGTCTATAACATGGACTACCCGCCCTTTGGCGCAGGAAGACCAGGACAATTTGGCGATATCCAAAGTCGCACRCCTGAGAGTAAAGACGTCTATGCTAATACACAACTGGTACTGCAGAGACCGGCTGCGGGTACGGTACATGTGCCATACTCTCAGGCACCATCTGGCTTTAAGTATTGGCTAAAAGAACGAGGGGCGTCGCTGCAGCACACAGCACCATTTGGCTGCCAAATAGCAACAAACCCGGTAAGAGCGGTGAATTGCGCCGTAGGGAACATGCCCATCTCCATCGACATACCGGATGCGGCCTTCATTAGGGTCGTCGACGCGCCCTCTTTAACGGACATGTCGTGCGAGGTACCAGCCTGCACCCATTCCTCAGATTTCGGGGGCGTCGCCATTATTAAATATGCAGCCAGCAAGAAAGGCAAGTGTGCGGTGCATTCGATGACCAACGCCGTCACAATTCGGGAAGCTGAGATAGAAGTTGAAGGGAATTCTCAGCTGCAAATCTCTTTCTCGACGGCCTTGGCCAGCGCCGAATTCCGCGTACAAGTCTGTTCTACACAAGTACACTGTGTAGCCGAGTGCCACCCTCCGAAGGACCACATAGTCAATTACCCGGCGTCACATACCACCCTCGGGGTCCAGGACATTTCCGCTACGGCGCTGTCATGGGT-------------------------------------------------------------------------------------------
		</sequence>
		<sequence>
			<taxon idref="KY704933|Brazil|AL|Maceio|2016-03-30"/>
			------------------------------------------------------CAACGTGCGTACCCCATGTTTGAGGTGGAACCCAGGCAGGTCACACCGAATGACCATGCTAATGCTAGAGCGTTCTCGCATCTAGCTATAAAACTAATAGAGCAGGAAATTGATCCCGACTCAACCATCCTGGACATCGGCAGTGCACCAGCAAGGAGGATGATGTCGGACAGGAAGTACCACTGCGTCTGCCCGATGCGCAGCGCAGAAGACCCCGAGAGACTCGCCAATTATGCGAGAAAGCTAGCATCTGCTGCAGGAAAAGTCCTGGACAGAAACATCTCTGGAAAGATCGGGGACTTACAAGCAGTAATGGCCGTGCCAGACACGGAGACGCCAACATTCTGCTTGCACACAGATGTCTCATGTAGACAGAGAGCAGACGTCGCGATATACCAAGACGTCTATGCTGTACACGCACCCACGTCGCTATACCACCAGGCGATTAAAGGGGTCCGAGCGGCGTACTGGGTAGGGTTCGACACAACCCCGTTCATGTACAATGCCATGGCGGGTGCCTACCCCTCATATTCGACAAANTGGGCAGACGAGCAGGTACTGAAGGCTAAGAACATAGGATTATGTTCAACAGACCTGACGGAAGGTAGACGAGGTAAATTGTCTATTATGAGAGGGAAGAAGCTAAAACCGTGTGACCGTGTGCTGTTCTCAGTAGGGTCAACGCTCTACCCGGAAAGCCGCAAGCTACTTAAGAGCTGGCACTTACCATCGGTGTTCCATCTAAAGGGCAAACTCAGCTTCACATGCCGCTGTGATACAGTGGTTTCGTGCGAGGGCTACGTCGTTAAGAGAATAACGATGAGCCCAGGCCTTTATGGAAAAACCACAGGGTATGCGGTAACCCACCACGCAGACGGATTCTTGATGTGCAAGACTACCGACACGGTTGACGGCGAAAGAGTGTCATTCTCGGTGTGCACATACGTGCCGGCGACCATTTGTGATCAAATGACCGGCATCCTTGCTACAGAAGTCACGCCGGAGGATGCACAGAAGCTGTTGGTGGGGCTGAACCAGAGAATAGTGGTTAACGGCAGAACGCAACGGAATACGAACACCATGAAAAACTATCTGCTTCCCGTGGTCGCCCAAGCCTTCAGTAAGTGGGCAAAGGAGTGCCGGAAAGACATGGAAGATGAAAAACTCCTGGGGGTCAGAGAAAGAACACTGACCTGCTGCTGTCTATGGGCATTCAAGAAGCAGAAAACACACACGGTCTACAAGAGGCCTGATACCCAGTCAATTCAGAAGGTTCAGGCCGAGTTTGACAGCTTTGTGATACCGAGCCTGTGGTCGTCCGGGTTGTCAATCCCCTTGAGGACTAGAATCAAATGGTTGTTAAGCAAGGTGCCAAAAACCGACCTGATCCCATATAGCGGGGACGCCCAAGAAGCCCGGGACGCAGAAAAAGAAGCAGAGGAAGAACGAGAAGCAGAACTGACTCGTGAAGCCCTACCACCTCTACAGGCAGCACAGGAAGATGTTCAGGTCGAAATCGACGTGGAACAGCTTGAGGACAGAGCGGGTGCAGGAATAATAGAGACTCCTAGAGGAGCTATCAAAGTTACTGCCCAACCAACAGACCACGTCGTGGGAGAGTACCTGGTACTTTCCCCGCAGACCGTACTACGGAGCCAGAAGCTCAGCCTAATTCACGCTTTGGCGGAGCAAGTGAAGACGTGCACGCACAGCGGACGAGCAGGGAGGTACGCGGTCGAAGCGTACGACGGCCGAGTCCTAGTGCCCTCAGGCTATGCAATCTCGCCTGAAGACTTCCAGAGTCTAAGCGAAAGCGCAACGATGGTGTATAACGAAAGAGAGTTCGTAAACAGAAAGCTACACCACATTGCGATGCACGGACCAGCCCTGAACACCGACGAAGAGTCGTATGAGCTGGTGAGGGCAGAGAGGACAGAACACGAGTACGTCTACGATGTGGACCAGAGAAGATGCTGTAAGAAGGAAGAAGCTGCAGGACTGGTACTGGTGGGCGACTTGACTAATCCGCCCTACCACGAATTCGCATATGAAGGGCTAAAAATCCGCCCTGCCTGCCCATACAAAATTGCAGTCATAGGAGTCTTCGGAGTACCAGGATCTGGCAAGTCAGCTATTATCAAGAACCTAGTTACCAGGCAAGACCTGGTGACTAGCGGAAAGAAAGAAAACTGCCAAGAAATCACCACCGACGTGATGAGACAGAGAGGTCTAGAGATATCTGCACGTACGGTTGACTCGCTGCTCTTGAATGGATGCAACAGGCCAGTCGACGTGTTGTACGTAGACGAGGCGTTTGCGTGCCACTCTGGAACGTTACTTGCTTTGATCGCCTTGGTTAGACCAAGGCAGAAAGTTGTACTCTGTGGTGACCCGAAGCAGTGCGGCTTCTTCAATATGATGCAGATGAAAGTCAACTATAATCACAACATCTGCACCCAAGTGTACCACAAAAGTATCTCCAGGCGGTGTACACTGCCTGTGACCGCCATTGTGTCATCGTTGCATTACGAAGGCAAAATGCGCACTACGAATGAGTACAACAAGCCGATTGTAGTGGACACTACAGGCTCAACAAAACCTGACGCTGGAGATCTCGTGTTAACGTGCTTCAGAGGGTGGGTTAAACAACTGCAAATTGACTATCGTGGATACGAGGTCATGACAGCAGCCGCATCCCAAGGGTTAACCAGAAAAGGAGTTTATGCAGTTAGGCAAAAAGTTAATGAAAACCCGCTCTATGCATCAACGTCAGAGCACGTCAACGTACTCCTAACACGTACGGAAGGTAAACTGGTATGGAAGACACTTTCCGGYGACCCGTGGATAAAGACGCTGCAGAACCCACCGAAAGGAAACTTCAAAGCAACTATCAAGGAGTGGGAGGTGGAGCATGCATCAATAATGGCGGGCATCTGCAGTCACCAAATGACCTTTGATACATTCCAAAACAAAGCCAATGTTTGTTGGGCTAAGAGCTTGGTCCCTATCCTCGAAACAGCGGGGATAAAACTAAATGATAGGCAGTGGTCCCAGATAATTCAAGCCTTCAAAGAAGATAAAGCATACTCACCTGAAGTAGCCCTGAATGAAATATGCACGCGCATGTATGGGGTGGATTTAGACAGTGGGCTATTTTCTAAACCATTGGTGTCTGTGTATTACGCGGATAACCACTGGGATAATAGGCCTGGAGGGAAGATGTTCGGATTCAACCCCGAGGCAGCATCCATTCTAGAAAGAAAGTATCCATTCACAAAAGGGAAGTGGAACATCAACAAGCAGATCTGCGTGACCACCAGGAGGATAGAAGACTTTAACCCTACCACCAATATTATACCGGCCAATAGGAGACTACCACACTCATTAGTGGCCGAACACCGCCCAGTAAAAGGGGAAAGAATGGAATGGCTGGTTAATAAGATAAACGGCCACCACGTGCTCCTGGTCNNNNNNNNNNNNNNNNNNNNNNNNNNNNNNNNNNNNNNNNNNNNNNNNNNNNNNNNNNNNNNNNNNNNNNNNNNNNCATACAACCTAGAGTTGGGTCTGCCAGCAACGCTTGGCAGGTATGACCTAGTGGTCATAAACATCCACACACCTTTTCGCATACACCATTACCAACAGTGCGTAGACCACGCAATGAAACTGCAAATGCTCGGGGGTGACTCATTGAGACTGCTCAAACCGGGTGGCTCTCTATTGATCAGAGCATATGGTTACGCAGATAGAACCAGTGAACGAGTCATCTGCGTGTTGGGACGCAAGTTCAGATCGTCTAGAGCGTTGAAACCACCATGTGTCACCAGCAACACTGAGATGTTTTTCCTATTCAGCAACTTTGACAATGGCAGAAGGAATTTCACAACTCATGTCATGAATAATCAACTGAATGCAGCCTTTGTAGGACAGGCNACCCNAGCAGGATGTGCACCGTCGTACCGGGTAAAACGCATGGACATCGCGAAGAACGATGAAGAGTGCGTAGTTAACGCCGCTAACCCTCGCGGGTTACCGGGTGACGGTGTTTGCAAGGCAGTATACAAAAAATGGCCGGAGTCCTTTAAGAATAGTGCAACACCAGTGGGAACCGCAAAAACAGTCATGTGCGGTACGTATCCAGTAATCCACGCCGTTGGACCGAACTTCTCTAATTATTTGGAATCTGAAGGGGACCGGGAATTGGCAGCTGCCTATCGAGAAGTCGCAAAGGNNGTAACTAGACTGGGAGTAAATAGTGTAGCTATACCNNNNNNNNNNNNNNNNNNNNNNNNNNNNNNNNNNNNNNNNNNNNNNNNNNNNNNNNNNNNNNNNNNNNNNGCCATGGACTCGACGGATGCAGACGTGGTCATCTACTGTCGCGACAAAGAATGGGAGAAGAAAATATCCGAGGCCATACAGATGCGGACTCAAGTGGAGTTGCTGGATGAGCACATCTCCATAGACTGCGATATTGTTCGCGTGCACCCTGACAGCAGCTTGGCAGGCAGAAAAGGATACAGCACCACGGAAGGCGCACTGTACTCATACCTAGAAGGGACTCGTTTTCACCAGACGGCAGTGGACATGGCAGAGATATATACTATGTGGCCAAAGCAAACAGAGGCCAACGAGCAAGTCTGCCTATATGCCCTGGGGGAAAGTATTGAATCGATCAGGCAGAAATGCCCGGTGGATGATGCAGATGCATCGTCTCCTCCAAAAACTGTCCCGTGCCTTTGCCGTTACGCCATGACTCCGGAACGCGTCACCCGACTTCGCATGAACCACGTCACAAGTATAATTGTGTGTTCCTCGTTTCCCCTTCCAAAGTACAAAATAGAAGGAGTGCAAAAAGTCAAATGCTCTAAGGTAATGCTATTTGACCACAACGTGCCATCGCGCGTAAGTCCAAGGGAATATAGATCTTCCCCGGAGGCTGCACAGGAAGCGAGTACAACCACGTCACTGACGCATAGCCAATTCGACCTAAGCGTTGACGGCGAGATACTGCCCGTCCCGTCAGATCTGGATGCTGACGCCCCAGCCCTAGAACCAGCTCTAGACGACAGGGCGACACACACGTTGCCATCCACAACCGGAAACCTTGCGGCCGTGTCTGACTGGGTAATGAGCACCGTACCTGTCGCGCCGCCCAGAAGAAGGCGAGGGAGAAACCTGACTGTGACATGCGACGAGAGAGAAGGGAATATAACACCCATGGCTAGCGTCCGATTCTTTAGGGCAGAGCTGCGTCCGGTCGTACAAGAAACAGCGGAGACGCGTGACACAGCAATGTCTCTTCAGGCACCGCCGAGTACCGCCACGGAACTGAATCATCCGCCGATCTCCTTCGGAGCACCAAGCGAGACGTTCCCCATTACATTTGGGGACTTCAACGAAGGAGAAATCGAAAGCTTGTCTTCTGAGCTGCTAACTTTCGGAGACTTCCTACCCGGAGAAGTGGATGACTTGACAGATAGCGACTGGTCCACGTGCTCAGACACGGACGACGAGTTATGACTAGACAGGGCAGGTGGGTATATATTCTCGTCGGACACCGGTCCAGGTCATTTACAACAGAAGTCAGTACGCCAGTCAGTGCTGCCGGTGAACACCCTGGAGGAAGTCCACGAGGAGAAGTGTTACCCACCTAAGTTGGATGAAGTAAAGGAGCAACTATTACTTAAGAAACTCCAGGAGAGTGCATCCATGGCCAACAGAAGCAGGTACCAGTCGCGCAAAGTAGAAAACATGAAAGCAACAATCATCCAGAGACTAAAGAGAGGCTGTAGACTATACTTAATGTCAGAGACCTCAAAAGTCCCTACTTACCGGACCACATATCCGGNGCCTGTGTACTCGCCTCCGATCAACGTCCGACTGTCCAACCCCGAGTCCGCAGTGGCAGCATGCAATGAGTTCCTAGCTAGAAACTATCCAACTGTCTCATCATACCAAATTACCGACGAGTATGATGCATATTTAGACATGGTGGACGGGTCGGAGAGTTGCCTGGATCGAGCGACATTCAATCCGTCAAAACTTAGGAGCTACCCGAAACAGCACGCTTACCATGCGCCCTCCATCAGAAGCGCTGTACCGTCCCCATTCCAGAACACACTACAGAATGTACTGGCAGCAGCCACGAAAAGAAACTGCAACGTCACACAGATGAGGGAATTACCCACTTTGGACNNNNNNNNNNNNNNNNNNNNNNNNNNNNNNNNNNNNNNNNNNNNNNNNNNNNNNNNNNNNNNNNNNNNNNNNNNNNNNNNNNNNNNNNNNNNNNNNNNNNNNNNNNNNNNNNTTACTAAACTAAAAGGGCCAAAAGCAGCAGCGCTATTTGCAAAAACCCACAATCTGCTGCCACTGCAGGAAGTACCAATGGATAGGTTCACAGTAGATATGAAAAGGGACGTGAAGGTGACTCCTGGTACAAAGCACACAGAGGAAAGACCTAAGGTGCAGGTTATACAGGCGGCTGAACCCTTGGCGACAGCATACCTATGTGGGATTCACAGAGAGCTGGTTAGGAGGCTGAACGCCGTCCTCCTACCCAATGTACATACACTATTTGATATGNNNNNNNNNNNNNNNNNNNNNNNNNNNNNNNNNNNNNNNNNNNNNNNNNNNNNNNNNNNNNNNNNNNNNNNNNNNNCCTTTGACAAGAGCCAAGATGATTCACTTGCGCTTACTGCCTTGATGTTGTTAGAAGATTTAGGGGTGGATCACTCCCTGTTGGACTTGATAGAGGCCGCTTTTGGAGAGATTTCCAGCTGTCATCTACCGACAGGTACGCGCTTCAAGTTCGGCGCCATGATGAAATCTGGTATGTTCCTAACTCTGTTCGTCAACACATTGCTAAACATCNCCNTCGNTNNNNGCGNNNNGGNNNNTCGTNTGACAAAATNNGCGTGCNCGGCCTTCATCGGCGACGACAACANAANACATNNAGTCGTCTNNGATGAANNNATGGCAGCCAGATGCGCCACNNNNNNNNNNNNNNNNNNNNNNNNNNNNNNNNNNNNNNNNNNNNNNNNNNNNNNNNNNNNNNNNNNNNNNNNNNNNNNNNNNNNNNNNNNNNNNNNNNNNNNNNNNNNNNNNNNNNNNNNNNNNNNNNNNNNNNNNNNNNNNNNNNNNNNNNNNNNNNNNNNTNACGAANNNNATGAAGNTAGAAGANGAGCGCTGGCTNACGAAGTNATCAGATGGNAANGAACANNGNTAATTGATGAGTTGGAGAAAGCGGTATACTCTAGGTATGAAGTGCAGGGTATATCAGTTGTGGTAATGTCCATGGCCACCTTTGCAAGCTCCAGATCTAACTTCGAGAAGCTCAGAGGACCCGTCATAACTTTGTACGGCGGTCCTAAATAGATGGAGTACATCCCAACCCAAACTTTTTACAATAGGAGGTACCAGCCTCGACCCTGGACTCCGCGCCCCACTATCCAAGTAATCAGGCCCAGACCGCGCCCTCAGAGGCAAGCCGGGCAACTTGCCCAGCTGATCTCAGCAGTTAATAAACTGACAATGCGCGCGGTACCCCAACAGAAGCCACGCAGGAATCGGAAGAATAAGAAGCAAAAGCAAAAGCGACAGGCGCCACAAAACAACACAAACCAAAAGAAGCAGCCGCCTAAAAAGAAACCAGCTCAAAAGAAAAAGAAGCCGGGCCGCAGAGAGAGGATGTGCATGAAAATCGAAAATGATTGTATTTTTGAAGTCAAGTATGAAGGTAAGGTAACAGGTTACGCGTGCTTGGTGGGGGACAAAGTAATGAAACCAGCACACGTAAAGGGGACCATCGATAACGCGGACCTGGCCAAACTGGCCTTTAAGCGGTCATCTAAGTATGACCTTGAATGCGCGCRGATACCCGTGCACATGAAGTCCGACGCTTCGAAGTTCACCCATGAGAAACCAGAGGGGTACTACAACTGGCACCACGGAGCAGTACAGTACTCAGGAGGCCGGTTCACCATCCCCACAGGTGCTGGCAAACCAGGGGACAGCGGCAGACCGATCTTCGACAACAAGGGACGCGTGGTGGCCATAGTCTTAGGAGGAGCTAATGAAGGAGCCCGTACAGCCCTCTCGGTGGTGACCTGGAATAAAGACATTGTCACTAAAATCACCACCGAGNNNNNNNNNNNNNNNNNNNNNNNNNNNNNNNNNNNNNNNNNNNNNNNNNNNNNNNNNNNNNNNNNNNNNNNNNNNNNNNNNNNNNNNNNNNNNNNNNNNNNNNNNNNNNNNNNNNNNNNNNNNNNNNNNNNNNNNNNNNNNNNNNNNNNNNNNNNNNNNNNNNNNNNNNNNNNNNNNNNNNNNNNNNNNNNNNNNNNNNNNNNNNNNNNNNNNNNNNNNNNNNNNNNNNNNNNNNNNNNNNNNNNNNNNNNNNNNNNNNNNNNNNNNNNNNNNNNNNNNNNNNNNNNNNNNNNNNNNNNNNNNNNNNNNNNNNNNNNNNNNNNNNNNNNNNNNNNNNNNNNNNNGAAAATCCAGGTCTCCTTGCAAATCGGAATAAAGACGGATGATAGCCACGATTGGACCAAGCTGCGTTACATGGACAACCACACGCCAGCGGACGCAGAGAGGGCGGGGCTATTTGTAAGAACATCAGCACCGTGCACGATTACTGGAACAATGGGACACNNNNNNNNNNNNNNNNNNNNNNNNNNNNNNNNNNNNNNNNNNNNNNNNNNNNNNNNNNNNNNNNNNNNNNNNNNNNNNNNNNNNNNNNNNNNNNNNNNNNNNNNNNNNNNNNNNNNNNNNNNATTCCATTCCCGACCGCAGCACGGTAAAGAGCTGCCTTGCAGCACGTACGTGCAGAGCACCGCCGCAACTACCGAGGAGATAGAGGTACACATGCCCCCAGACACCCCTGATCGCACATTGATGTCACAACAGTCCGGCAACGTAAAGATCACAGTCAATGGCCAGACGGTGCGGTACAAGTGTAATTGCGGTGGCTCAAATGAAGGACTAATAACTACAGACAAAGTGATTAATAACTGCAAAGTTGATCAATGTCATGCCGCGGTCACCAATCACAAAAAGTGGCAGTACAACTCCCCTCTGGTCCCGCGTAATGCTGAACTTGGGGACCGAAAAGGAAAAATCCACATCCCGTTTCCGCTGGCAAATGTAACATGCAGGGTGCCTAAAGCAAGGAACCCCACCGTGACGTACGGGAAAAACCAAGTCATCATGCTACTGTATCCCGACCACCCAACACTCCTGTCCTACCGGAACATGGGAGAAGAACCAAACTACCAAGAAGAGTGGGTGACGCATAAGAAGGAAGTCGTGCTAACCGTGCCGACTGAAGGGCTCGAGGTCACGTGGGGTAACAACGAGCCGTATAAGTATTGGCCGCAGTTATCTACAAACGGTACAGCCCATGGCCACCCGCATGAGATAATTCTGTATTATTATGAGCTGTACCCTACTATGACTGTAGTAGTTGTGTCAGTGGCCTCGTTCGTACTCCTGTCGATGGTGGGTGTGGCAGTGGGGATGTGCATGTGTGCACGACGCAGATGCATCACACCGTACGAACTGACACCAGGAGCTACCGTCCCTTTCCTGCTTAGCCTAATATGCTGCATCAGAACAGCTAAAGCGGCCACATACCAAGAGGCTGCGGTATACCTGTGGAATGAGCAGCAACCTTTGTTTTGGCTACAAGCCCTTATTCCGCTGGCAGCCCTGATTGTCCTATGCAACTGTCTGAGACTCTTACCATGCTGCTGTAAAACGTTGGCTTTTTTAGCCGTAATGAGCGTCGGTGCCCACACTGTGAGCGCGTACGAACACGTAACAGTGATCCCGAACACGGTGGGAGTACCGTATAAGACTCTAGTCAATAGACCGGGCTACAGTCCCATGGTATTGGAGATGGAACTACTGTCAGTCACTTTGGAGCCAACGCTATCGCTTGATTACATCACGTGCGAGTACAAAACCGTTATCCCGTCTCCGTACGTGAAATGCTGCGGTACAGCAGAGTGCAAGGACAAAAACCTACCTGACTACAGCTGTAAGGTCTTCACCGGCGTCTACCCATTTATGTGGGGCGGAGCCTACTGCTNCTGCGACGCTGNAANCACGNAATTGNGCGAAGCACACGTGGAGAAGTCCGAATCATGCAAAACAGNNTTTGCATCAGCATACAGGGCTCATACCGCATCCGCATCAGCTAAGCTCNNNNNNNNNNNNNNNNNNNNNNNNNNNNNNNNNNNNNNNNNNNNNNNNNNNNNNNNNNNNNNNNNNNNNNNNNNNNNNNNNNNNNNNNNNNNNNNNNNNNNNNNNNNNNNNNNNNNNNNNNNNNNNNNNNNNNNNNNNNNNAAAGGTGACGTCTATAACATGGACTACCCGCCCTTTGGCGCAGGAAGACCAGGACAATTTGGCGATATCCAAAGTCGCACGCC-------------------------------------------------------------------------------------------------------------------------------------------------------------------------------------------------------------------------------------------------------------------------------------------------------------------------------------------------------------------------------------------------------------------------------------------------------------------------------------------------------------------------------------------------------------------------------------------------------------------------------------------------------------------------------------------------------------------------
		</sequence>
		<sequence>
			<taxon idref="KY055011|Brazil|SE|Aracaju|2016-02-20"/>
			ATGGATCCTGTGTACGTGGACATAGACGCTGACAGCGCCTTTTTGAAGGCCCTGCAACGTGCGTACCCCATGTTTGAGGTGGAACCCAGGCAGGTCACACCGAATGACCATGCTAATGCTAGAGCGTTCTCGCATCTAGCTATAAAACTAATAGAGCAGGAAATTGATCCCGACTCAACCATCCTGGACATCGGCAGTGCACCAGCAAGGAGGATGATGTCGGACAGGAAGTACCACTGCGTCTGCCCGATGCGCAGCGCAGAAGATCCCGAGAGACTCGCCAATTATGCGAGAAAGCTAGCATCTGCTGCAGGAAAAGTCCTGGACAGAAACATCTCTGGAAAGATCGGGGACTTACAAGCAGTAATGGCCGTGCCAGACACGGAGACGCCAACATTCTGCTTGCACACAGATGTCTCATGTAGACAGAGAGCAGACGTCGCGATATACCAAGACGTCTATGCTGTACACGCACCCACGTCGCTATACCACCAGGCGATTAAAGGGGTCCGAGTGGCGTACTGGGTAGGGTTCGACACAACCCCGTTCATGTACAATGCCATGGCGGGTGCCTACCCCTCATATTCGACAAACTGGGCAGACGAGCAGGTACTGAAGGCTAAGAACATAGGATTATGTTCAACAGACCTGACGGAAGGTAGACGAGGTAAATTGTCTATTATGAGAGGGAAGAAGCTAAAACCGTGTGACCGTGTGCTGTTCTCAGTAGGGTCAACGCTCTACCCGGAAAGCCGCAAGCTACTTAAGAGCTGGCACTTACCATCGGTGTTCCATCTAAAGGGCAAACTCAGCTTCACATGCCGCTGTGATACAGTGGTTTCGTGCGAGGGCTACGTCGTTAAGAGAATAACGATGAGCCCAGGCCTTTATGGAAAAACCACAGGGTATGCGGTAACCCACCACGCAGACGGATTCTTGATGTGCAAGACTACCGACACGGTTGACGGCGAAAGAGTGTCATTCTCGGTGTGCACATACGTGCCGGCGACCATTTGTGATCAAATGACCGGCATCCTTGCTACAGAAGTCACGCCGGAGGATGCACAGAAGCTGTTGGTGGGGCTGAACCAGAGAATAGTGGTTAACGGCAGAACGCAACGGAATACGAACACCATGAAAAACTATCTGCTTCCCGTGGTCGCCCAAGCCTTCAGTAAGTGGGCAAAGGAGTGCCGGAAAGACATGGAAGATGAAAAACTCCTGGGGGTCAGAGAAAGAACACTGACCTGCTGCTGTCTATGGGCATTCAAGAAGCAGAAAACACACACGGTCTACAAGAGGCCTGATACCCAGTCAATTCAGAAGGTTCAGGCCGAGTTTGACAGCTTTGTGGTACCGAGCCTGTGGTCGTCCGGGTTGTCAATCCCCTTGAGGACTAGAATCAAATGGTTGTTAAGCAAGGTGCCAAAAACCGACCTGATCCCATATAGCGGGGACGCCCAAGAAGCCCGGGACGCAGAAAAAGAAGCAGAGGAAGAACGAGAAGCAGAACTGACTCGTGAAGCCCTACCACCTCTACAGGCAGCACAGGAAGATGTTCAGGTCGAAATCGACGTGGAACAGCTTGAGGACAGAGCGGGTGCAGGAATAATAGAGACTCCTAGAGGAGCTATCAAAGTTACTGCCCAACCAACAGACCACGTCGTGGGAGAGTACCTGGTACTTTCCCCGCAGACCGTACTACGGAGCCAGAAGCTCAGCCTAATTCACGCTTTGGCGGAGCAAGTGAAGACGTGCACGCACAGCGGACGAGCAGGGAGGTACGCGGTCGAAGCGTACGACGGCCGAGTCCTAGTGCCCTCAGGCTATGCAATCTCGCCTGGAGACTTCCAGAGTCTAAGCGAAAGCGCAACGATGGTGTATAACGAAAGAGAGTTCGTAAACAGAAAGCTACACCACATTGCGATGCACGGACCAGCCCTGAACACCGACGAAGAGTCGTATGAGCTGGTGAGGGCAGAGAGGACAGAACACGAGTACGTCTACGATGTGGACCAGAGAAGATGCTGTAAGAAGGAAGAAGCTGCAGGACTGGTACTGGTGGGCGACTTGACTAATCCGCCCTACCACGAATTCGCATATGAAGGGCTAAAAATCCGCCCTGCCTGCCCATACAAAATTGCAGTCATAGGAGTCTTCGGAGTACCAGGATCTGGCAAGTCAGCTATTATCAAGAACCTAGTTACCAGGCAAGACCTGGTGACTAGCGGAAAGAAAGAAAACTGCCAAGAAATCACCACCGACGTGATGAGACAGAGAGGTCTAGAGATATCTGCACGTACGGTTGACTCGCTGCTCTTGAATGGATGCAACAGGCCAGTCGACGTGTTGTACGTAGACGAGGCGTTTGCGTGCCACTCTGGAACGTTACTTGCTTTGATCGCCTTGGTTAGACCAAGGCAGAAAGTTGTACTCTGTGGTGACCCGAAGCAGTGCGGCTTCTTCAATATGATGCAGATGAAAGTCAACTATAATCACAACATCTGCACCCAAGTGTACCACAAAAGTATCTCCAGGCGGTGTACACTGCCTGTGACCGCCATTGTGTCATCGTTGCATTACGAAGGCAAAATGCGCACTACGAATGAGTACAACAAGCCGATTGTAGTGGACACTACAGGCTCAACAAAACCTGACGCTGGAGATCTCGTGTTAACGTGCTTCAGAGGGTGGGTTAAACAACTGCAAATTGACTATCGTGGATACGAGGTCATGACAGCAGCCGCATCCCAAGGGTTAACCAGAAAAGGAGTTTATGCAGTTAGGCAAAAAGTTAATGAAAACCCGCTCTATGCATCAACGTCAGAGCACGTCAACGTACTCCTAACACGTACGGAAGGTAAACTGGTATGGAAGACACTTTCCGGTGACCCGTGGATAAAGACGCTGCAGAACCCACCGAAAGGAAACTTCAAAGCAACTATCAAGGAGTGGGAGGTGGAGCATGCATCAATAATGGCGGGCATCTGCAGTCACCAAATGACCTTTGATACATTCCAAAACAAAGCCAATGTTTGTTGGGCTAAGAGCTTGGTCCCTATCCTCGAAACAGCGGGGATAAAACTAAATGATAGGCAGTGGTCCCAGATAATTCAAGCCTTCAAAGAAGATAAAGCATACTCACCTGAAGTAGCCCTGAATGAAATATGCACGCGCATGTATGGGGTGGATTTAGACAGTGGGCTATTTTCTAAACCATTGGTGTCTGTGTATTACGCGGATAACCACTGGGATAATAGGCCTGGAGGGAAGATGTTCGGATTCAACCCCGAGGCAGCATCCATTCTAGAAAGAAAGTATCCATTCACAAAAGGGAAGTGGAACATCAACAAGCAGATCTGCGTGACCACCAGGAGGATAGAAGACTTTAACCCTACCACCAATATTATACCGGCCAATAGGAGACTACCACACTCATTAGTGGCCGAACACCGCCCAGTAAAAGGGGAAAGAATGGAATGGCTGGTTAATAAGATAAACGGCCACCACGTGCTCCTGGTCAGTGGCTATAATCTTGTACTGCCTACTAAGAGAGTCACTTGGGTAGCGCCACTAGGTGTCCGCGGAGCGGACTACACATACAACCTAGAGTTGGGTCTGCCAGCAACGCTTGGCAGGTATGACCTAGTGGTCATAAACATCCACACACCTTTTCGCATACACCATTACCAACAGTGCGTAGACCACGCAATGAAACTGCAAATGCTCGGGGGTGACTCATTGAGACTGCTCAAACCGGGTGGCTCTCTATTGATCAGAGCATATGGTTACGCAGATAGAACCAGTGAACGAGTCATCTGCGTGTTGGGACGCAAGTTCAGATCGTCTAGAGCGTTGAAACCACCATGTGTCACCAGCAACACTGAGATGTTTTTCCTATTCAGCAACTTTGACAATGGCAGAAGGAATTTCACAACTCATGTCATGAATAATCAACTGAATGCAGCCTTTGTAGGACAGGCCACCCGAGCAGGATGTGCACCGTCGTACCGGGTAAAACGCATGGACATCGCGAAGAACGATGAAGAGTGCGTAGTTAACGCCGCTAACCCTCGCGGGTTACCGGGTGACGGTGTTTGCAAGGCAGTATACAAAAAATGGCCGGAGTCCTTTAAGAATAGTGCAACACCAGTGGGAACCGCAAAAACAGTCATGTGCGGTACGTATCCAGTAATCCACGCCGTTGGACCGAATTTCTCTAATTATTTGGAATCTGAAGGGGACCGGGAATTGGCAGCTGCCTATCGAGAAGTCGCAAAGGAAGTAACTAGACTGGGAGTAAATAGTGTAGCTATACCTCTCCTCTCCACAGGTGTATACTCAGGAGGGAAAGATAGGCTGACCCAGTCACTGAACCACCTCTTCACAGCCATGGACTCGACGGATGCAGACGTGGTCATCTACTGTCGCGACAAAGAATGGGAGAAGAAAATATCCGAGGCCATACAGATGCGGACTCAAGTGGAGTTGCTGGATGAGCACATCTCCATAGACTGCGATATTGTTCGCGTGCACCCTGACAGCAGCTTGGCAGGCAGAAAAGGATACAGCACCACGGAAGGCGCACTGTACTCATATCTAGAAGGGACTCGTTTTCACCAGACGGCAGTGGACATGGCAGAGATATATACTATGTGGCCAAAGCAAACAGAGGCCAACGAGCAAGTCTGCCTATATGCCCTGGGGGAAAGTATTGAATCGATCAGGCAGAAATGCCCGGTGGATGATGCAGATGCATCGTCTCCTCCAAAAACTGTCCCGTGCCTTTGCCGTTACGCCATGACTCCGGAACGCGTCACCCGACTTCGCATGAACCACGTCACAAGTATAATTGTGTGTTCCTCGTTTCCCCTTCCAAAGTACAAAATAGAAGGAGTGCAAAAAGTCAAATGCTCTAAGGTAATGCTATTTGACCACAACGTGCCATCACGCGTAAGTCCAAGGGAATATAGATCTTCCCCGGAGGCTGCACAGGAAGCGAGTACAACCACGTCACTGACGCATAGCCAATTCGACCTAAGCGTTGACGGCGAGATACTACCCGTCCCGTCAGATCTGGATGCTGACGCCCCAGCCCTAGAACCAGCTCTAGACGACAGGGCGACACACACGTTGCCATCCACAACCGGAAACCTTGCGGCCGTGTCTGACTGGGTAATGAGCACCGTACCTGTCGCGCCGCCCAGAAGAAGGCGAGGGAGAAACCTGACTGTGACATGCGACGAGAGAGAAGGGAACATAACACCCATGGCTAGCGTCCGATTCTTTAGGGCAGAGCTGCGTCCGGTCGTACAAGAAACAGCGGAGACGCGTGACACAGCAATGTCTCTTCAGGCACCGCCGAGTACCGCCACGGAACTGAATCATCCGCCGATCTCCTTCGGAGCACCAAGCGAGACGTTCCCCATTACATTTGGGGACTTCAACGAAGGAGAAATCGAAAGCTTGTCTTCTGAGCTGCTAACTTTCGGAGACTTCCTACCCGGAGAAGTGGATGACTTGACAGATAGCGACTGGTCCACGTGCTCAGACACGGACGACGAGTTATGACTAGACAGGGCAGGTGGGTATATATTCTCGTCGGACACCGGTCCAGGTCATTTACAACAGAAGTCAGTACGCCAGTCAGTGCTGCCGGTGAACACCCTGGAGGAAGTCCACGAGGAGAAGTGTTACCCACCTAAGTTGGATGAAGTAAAGGAGCAACTATTACTTAAGAAACTCCAGGAGAGTGCATCCATGGCCAACAGAAGCAGGTACCAGTCGCGCAAAGTAGAAAACATGAAAGCAACAATCATCCAGAGACTAAAGAGAGGCTGTAGACTATACTTAATGTCAGAGACCTCAAAAGTCCCTACTTACCGGACCACATATCCGGCGCCTGTGTACTCGCCTCCGATCAACGTCCGACTGTCCAACCCCGAGTCCGCAGTGGCAGCATGCAATGAGTTCCTAGCTAGAAACTATCCAACTGTCTCATCATACCAAATTACCGACGAGTATGATGCATATTTAGACATGGTGGACGGGTCGGAGAGTTGCCTGGATCGAGCGACATTCAATCCGTCAAAACTTAGGAGCTACCCGAAACAGCACGCTTACCATGCGCCCTCCATCAGAAGCGCTGTACCGTCCCCATTCCAGAACACACTACAGAATGTACTGGCAGCAGCCACGAAAAGAAACTGCAACGTCACACAGATGAGGGAATTACCCACTTTGGACTCAGCAGTATTCAACGTGGAGTGTTTTAAAAAATTCGCATGCAACCAAGAATACTGGGAAGAATTTGCTGCCAGCCCTATTAGGATAACAACTGAGAATTTAACAACCTATGTTACTAAACTAAAAGGGCCAAAAGCAGCAGCGCTATTTGCAAAAACCCACAATCTGCTGCCACTGCAGGAAGTACCAATGGATAGGTTCACAGTAGATATGAAAAGGGACGTGAAGGTGACTCCTGGTACAAAGCACACAGAGGAAAGACCTAAGGTGCAGGTTATACAGGCGGCTGAACCCTTGGCGACAGCATACCTATGTGGGATTCACAGAGAGCTGGTTAGGAGGCTGAACGCCGTCCTCCTACCCAATGTACATACACTATTTGATATGTCTGCCGAGGATTTCGATGCCATCATAGCCGCACACTTTAAGCCAGGAGACACTGTTTTAGAAACGGACATAGCCTCCTTTGACAAGAGCCAAGATGATTCACTTGCGCTTACTGCCTTGATGTTGTTAGAAGATTTAGGGGTGGATCACTCCCTGTTGGACTTGATAGAGGCCGCTTTTGGAGAGATTTCCAGCTGTCATCTACCGACAGGTACGCGCTTCAAGTTCGGCGCCATGATGAAATCTGGTATGTTCCTAACTCTGTTCGTCAACACATTGTTAAACATCACCATCGCTAGCCGCGTGCTGGAAGATCGTCTGACAAAATCCGCGTGCGCGGCCTTCATCGGCGACGACAACATAATACATGGAGTCGTCTCCGATGAATTGATGGCAGACAGATGCGCCACTTGGATGAACATGGAAGTGAAGATCATAGATGCAGTTGTATCCTTGAAAGCCCCTTACTTTTGTGGAGGGTTTATACTGCACGATACTGTGACGGGAACAGCCTGCAGAGTGGCAGACCCGCTAAAAAGGCTATTCAAACTGGGCAAACCGCTAGCGGCAGGTGACGAACAAGATGAAGATAGAAGACGAGCGCTGGCTGACGAAGTGATCAGATGGCAACGAACAGGGCTAATTGATGAGTTGGAGAAAGCGGTATACTCTAGGTATGAAGTGCAGGGTGTATCAGTTGTGGTAATGTCCATGGCCACCTTTGCAAGCTCCAGATCTAACTTCGAGAAGCTCAGAGGACCCGTCATAACTTTGTACGGCGGTCCTAAATAGATGGAGTACATCCCAACCCAAACTTTTTACAATAGGAGGTACCAGCCTCGACCCTGGACTCCGCGCCCCACTATCCAAGTAATCAGGCCCAGACCGCGCCCACAGAGGCAAGCCGGGCAACTTGCCCAGCTGATCTCAGCAGTTAATAAACTGACAATGCGCGCGGTACCCCAACAGAAGCCACGCAGGAATCGGAAGAATAAGAAGCAAAAGCAAAAGCGACAGGCGCCACAAAACAACACAAACCAAAAGAAGCAGCCGCCTAAAAAGAAACCAGCTCAAAAGAAAAAGAAGCCGGGCCGCAGAGAGAGGATGTGCATGAAAATCGAAAATGATTGTATTTTTGAAGTCAAGTATGAAGGTAAGGTAACAGGTTACGCGTGCTTGGTGGGGGACAAAGTAATGAAACCAGCACACGTAAAGGGGACCATCGATAACGCGGACCTGGCCAAACTGGCCTTTAAGCGGTCATCTAAGTATGACCTTGAATGCGCGCAGATACCCGTGCACATGAAGTCCGACGCTTCGAAGTTCACCCATGAGAAACCAGAGGGGTACTACAACTGGCACCACGGAGCAGTACAGTACTCAGGAGGCCGGTTCACCATCCCCACAGGTGCTGGCAAACCAGGGGACAGCGGCAGACCGATCTTCGACAACAAGGGACGCGTGGTGGCCATAGTCTTAGGAGGAGCTAATGAAGGAGCCCGTACAGCCCTCTCGGTGGTGACCTGGAATAAAGACATTGTCACTAAAATCACCCCCGAGGGGGCCGAAGAGTGGAGTCTTGCCATCCCAGTCATGTGCCTGCTGGCAAATACCACGTTCCCCTGCTCCCAGCCCCCTTGCACTCCCTGCTGCTATGAAAGGGAACCAGAGGAAACCCTACGCATGCTTGAGGACAACGTCATGAGACCTGGGTACTATCAGCTGCTACAAGCATCCTTAACATGTTCTCCCCACCGTCAGCGACGCAGTACCAAGGACAACTTCAATGTCTATAAAGCCACAAGACCGTACTTAGCTCACTGTCCCGACTGTGGAGAAGGGCACTCGTGCCATAGTCCCGTAGCATTAGAACGCATCAGAAATGAAGCGACAGACGGGACGCTGAAAATCCAGGTCTCCTTGCAAATCGGAATAAAGACGGATGATAGCCACGATTGGACCAAGCTGCGTTACATGGACAACCACACGCCAGCGGACGCAGAGAGGGCGGGGCTATTTGTAAGAACATCAGCACCGTGCACGATTACTGGAACAATGGGACACTTCATCCTGACCCGATGTCCGAAAGGGGAAACTCTGACGGTGGGATTCACTGACAGTAGGAAGATCAGTCACTCATGTACGCACCCATTTCACCACGACCCTCCTGTGATAGGCCGGGAGAAATTCCATTCCCGACCGCAGCACGGTAAAGAGCTGCCTTGCAGCACGTACGTGCAGAGCACCGCCGCAACTACCGAGGAGATAGAGGTACACATGCCCCCAGACACCCCTGATCGCACATTGATGTCACAACAGTCCGGCAACGTAAAGATCACAGTTAATGGCCAGACGGTGCGGTACAAGTGTAATTGCGGTGGCTCAAATGAAGGACTAATAACTACAGACAAAGTGATTAATAACTGCAAAGTTGATCAATGTCATGCCGCGGTCACCAATCACAAAAAGTGGCAGTACAACTCCCCTCTGGTCCCGCGTAATGCTGAACTTGGGGACCGAAAAGGAAAAATCCACATCCCGTTTCCGCTGGCAAATGTAACATGCAGGGTGCCTAAAGCAAGGAACCCCACCGTGACGTACGGGAAAAACCAAGTCATCATGCTACTGTATCCCGACCACCCAACACTCCTGTCCTACCGGAACATGGGAGAAGAACCAAACTACCAAGAAGAGTGGGTGACGCATAAGAAGGAAGTCGTGCTAACCGTGCCGACTGAAGGGCTCGAGGTCACGTGGGGTAACAACGAGCCGTATAAGTATTGGCCGCAGTTATCTACAAACGGTACAGCCCATGGCCACCCGCATGAGATAATTCTGTATTATTATGAGCTGTACCCTACTATGACTGTAGTAGTTGTGTCAGTGGCCTCGTTCGTACTCCTGTCGATGGTGGGTGTGGCAGTGGGGATGTGCATGTGTGCACGACGCAGATGCATCACACCGTACGAACTGACACCAGGAGCTACCGTCCCTTTCCTGCTTAGCCTAATATGCTGCATCAGAACAGCTAAAGCGGCCACATACCAAGAGGCTGCGGTATACCTGTGGAATGAGCAGCAACCTTTGTTTTGGCTACAAGCCCTTATTCCGCTGGCAGCCCTGATTGTCCTATGCAACTGTCTGAGACTCTTACCATGCTGCTGTAAAACGTTGGCTTTTTTAGCCGTAATGAGCGTCGGTGCCCACACTGTGAGCGCGTACGAACACGTAACAGTGATCCCGAACACGGTGGGAGTACCGTATAAGACTCTAGTCAATAGACCGGGCTACAGTCCCATGGTATTGGAGATGGAACTACTGTCAGTCACTTTGGAGCCAACGCTATCGCTTGATTACATCACGTGCGAGTACAAAACCGTTATCCCGTCTCCGTACGTGAAATGCTGCGGTACAGCAGAGTGCAAGGACAAAAACCTACCTGACTACAGCTGTAAGGTCTTCACCGGCGTCTACCCATTTATGTGGGGCGGAGCCTACTGCTTCTGCGACGCTGAAAACACGCAATTGAGCGAAGCACACGTGGAGAAGTCCGAATCATGCAAAACAGAATTTGCATCAGCATACAGGGCTCATACCGCATCCGCATCAGCTAAGCTCCGCGTCCTTTACCAAGGAAATAACATCACTGTAACTGCCTATGCTAACGGCGACCATGCCGTCACAGTTAAGGACGCCAAATTCATTGTGGGGCCAATGTCTTCAGCCTGGACACCTTTCGACAACAAAATTGTGGTGTACAAAGGTGACGTCTATAACATGGACTACCCGCCCTTTGGCGCAGGAAGACCAGGACAATTTGGCGATATCCAAAGTCGCACACCTGAGAGTACAGACGTCTATGCTAATACACAACTGGTACTGCAGAGACCGGCTGCGGGTACGGTACATGTGCCATACTCTCAGGCACCATCTGGCTTTAAGTATTGGCTAAAAGAACGAGGGGCGTCGCTGCAGCACACAGCACCATTTGGCTGCCAAATAGCAACAAACCCGGTAAGAGCGGTGAATTGCGCCGTAGGGAACATGCCCATCTCCATCGACATACCGGATGCGGCCTTCATTAGGGTCGTCGACGCGCCCTCTTTAACGGACATGTCGTGCGAGGTACCAGCCTGCACCCATTCCTCAGATTTCGGGGGCGTCGCCATTATTAAATATGCAGCCAGCAAGAAAGGCAAGTGTGCGGTGCATTCGATGACCAACACCGTCACAATTCGGGAAGCTGAGATAGAAGTTGAAGGGAATTCTCAGCTGCAAATCTCTTTCTCGACGGCCTTGGCCAGCGCCGAATTCCGCGTACAAGTCTGTTCTACACAAGTACACTGTGTAGCCGAGTGCCACCCTCCGAAGGACCACATAGTCAATTACCCGGCGTCACATACCACCCTCGGGGTCCAGGACATTTCCGCTACGGCGCTGTCATGGGTGCAGAAGATCACGGGAGGCGTGGGACTGGTTGTCGCTGTTGCAGCACTGATTCTAATCGTGGTGCTATGCGTGTCGTTCAGCAGGCACTAA
		</sequence>
		<sequence>
			<taxon idref="KU940226|Brazil|BA|2015-08-01"/>
			------------------------------------------------------------------------------------------------------------------------------------------------AAACTAATAGAGCAGGAAATTGATCCCGACTCAACCATCCTGGACATCGGCAGTGCACCAGCAAGGAGGATGATGTCGGACAGGAAGTACCACTGCGTCTGCCCGATGCGCAGCGCAGAAGATCCCGAGAGACTCGCCAATTATGCGAGAAAGCTAGCATCTGCTGCAGGAAAAGTCCTGGACAGAAACATCTCTGGAAAGATCGGGGACTTACAAGCAGTAATGGCCGTGCCAGACACGGAGACGCCAACATTCTGCTTGCACACAGATGTCTCATGTAGACAGAGAGCAGACGTCGCGATATACCAAGACGTCTATGCTGTACACGCACCCACGTCGCTATACCACCAGGCGATTAAAGGGGTCCGAGTGGCGTACTGGGTAGGGTTCGACACAACCCCGTTCATGTACAATGCCATGGCGGGTGCCTNNNNNNNNNNNNNNNNNNNNNNNNNNNNNNNNNNNNNNNNNNNNNNNNNNNNNNNNNNNNNNNNNNNNNNAGACCTGACGGAAGGTAGACGAGGTAAATTGTCTATTATGAGAGGGAAGAAGCTAAAACCGTGTGACCGTGTGCTGTTCTCAGTAGGGTCAACGCTCTACCCGGAAAGCCGCAAGCTACTTAAGAGCTGGCACTTACCATCGGTGTTCCATCTAAAGGGCAAACTCAGCTTCACATGCCGCTGTGATACAGTGGTTTCGTGCGAGGGCTACGTCGTTAAGAGAATAACGATGAGCCCAGGCCTTTATNNNNNNNNNNNNNNNNNNNNNNNNNNNNNNNNNNNNNNNNNNNNNNNNNNNNNNNNNNNNNNNNNNNNNNNNNNNNNNNNNAGAGTGTCATTCTCGGTGTGCACATACGTGCCGGCGACCATTTGTGATCAAATGACCGGCATCCTTGCTACAGAAGTCACGCCGGAGGATGCACAGAAGCTGTTGGTGGGGCTGAACCAGAGAATAGTGGTTAACGGCAGAACGCAACGGAATACGAACACNNNNNNNNNNNNNNNNNNNNNNNNNNNNNNNNNNNCCTTCAGTAAGTGGGCAAAGGAGTGCCGGAAAGACATGGAAGATGAAAAACTCCTGGGGGTCAGAGAAAGAACACTGACCTGCTGCTGTCTATGGGCATTCAAGAAGCAGAAAACACACACGGTCTACAAGAGGCCTGATACCCAGTCAATTCAGAAGGTTCAGGCCGAGTTTGACAGCTTTGTGGTACCGAGCCTGTGGTCGTCCGGGTTGTCAATCCCCTTGAGGACTAGAATCAAATGGTTGTTAAGCAAGGTGCCAAAAACCGACCTGATCCCATATAGCGGGGACGCCCAAGAAGCCCGGGACGCAGAAAAAGAAGCAGAGGAAGAACGAGAAGCAGAACTGACTCGTGAAGCCCTACCACCTCTACAGGCAGCACAGGAAGATGTTCAGGTCGAAATCGACGTGGAACAGCTTGAGGACAGAGCGGGTGCAGGAATAATAGAGACTCCTAGAGGAGCTATCAAAGTTACTGCCCAACCAACAGACCACGTCGTGGGAGAGTACCTGGTACTTTCCCCGCAGACCGTACTACGGAGCCAGAAGCTCAGCCTAATTCACGCTTTGGCGGAGCAAGTGAAGACGTGCACGCACAGCGGACGAGCAGGGAGGTACGCGGTCGAAGCGTACGACGGCCGAGTCCTAGTGCCCTCAGGCTATGCAATCTCGCCTGAAGACTTCCAGAGTCTAAGCGAAAGCGCAACGATGGTGTATAACGAAAGAGAGTTCGTAAACAGAAAGCTACACCACATTGCGATGCACGGACCAGCCCTGAACACCGACGAAGAGTCGTATGAGCTGGTGAGGGCAGAGAGGACAGAACACGAGTACGTCTACGATGTGGACCAGAGAAGATGCTGTAAGAAGGAAGAAGCTGCAGGACTGGTACTGGTGGGCGACTTGACTAATCCGCCCTACCACGAATTCGCATATGAAGGGCTAAAAATCCGCCCTGCCTGCCCATACAAAATTGCAGTCATAGGAGTCTTCGGAGTACCAGGATCTGGCNNNNNNNNNNNNNNNNNNNNNNNNNNNNNNNNNNNNNNNNNNNNNNNNNNNNNNNNNNNNNNNNNNNNNNNNNNNNNNNNNNNNNNNNNNNNNNNNNNNNNNNNNNNNNNNNNNNNNNNNNNNNNNNNNNNNNNNNNNNNNNNNNNNNNNNNNNNNNNNNNNNNNNNNNNNNNNNNNNNNNNNNNNNNNNNNNNNNNNNNNNNNNNNNNNNNNNNNNNNNNNNNNNNNNNNNNNNGACCAAGGCAGAAAGTTGTACTCTGTGGTGACCCGAAGCAGTGCGGCTTCTTCAATATGATGCAGATGAAAGTCAACTATAATCACAACATCTGCACCCAAGTGTACCACAAAAGTATCTCCAGGCGGTGTACACNNNNNGTGACCGCCATTGTGTCATCGTTGCATTACGAAGGCAAAATGCGCACTACGAATGAGTACAACAAGCCGATTGTAGTGGACACTACAGGCTCAACAAAACCTGACGCTGGAGATCTCGTGTTAACGNNNNNNNNNNNNNNNNNNNNNNNNNNNNNNNTTGACTATCGTGGATACGAGGTCATGACAGCAGCCGCATCCCAAGGGTTAACCAGAAAAGGAGTTTATGNNNNNNNNNNNNNNNNNNNNNNNNNNNNNNNCTATGCATCAACGTCAGAGCACGTCAACGTACTCCTAACACGTACGGAAGGTAAACTGGTATGGAAGACACTTTCCGGTGACCCGTGGATAAAGACGCTGCAGAACCCACCGAAAGGAAACTTCAAAGCAACTATCAAGGAGTGGGAGGTGGAGCATGCATCAATAATGGCGGGCATCTGCAGTCACCAAATGACCTTTGATACATTCCAAAACAAAGCCAATGTTTGTTGGGCTAAGAGCTTGGTCCCTATCCTCGAAACAGCGGGGATAAAACTAAATGATAGGCAGTGGTCCCAGATAATTCAAGCCTTCAAAGAAGATAAAGCATACTCACCTGAAGNNNNNNNNNNNNNNNNNNNNNNNNNNNNNNNNNNNNNNNNNNNNNNNNNTGGGCTATTTTCTAAACCATTGGTGTCTGTGTATTACGCGGATAACCACTGGGATAATAGGCCTGGAGGGAAGATGTTCGGATTCAACCCCGAGGCAGCATCCATTCTAGAAAGAAAGTATCCATTCACAAAAGGGAAGTGGAACATCAACAAGCAGATCTGCGTGACCACCAGGAGGATAGAAGACTTTAACCCTACCACCAATATTATACCGGCCAATAGGAGACTACCACACTCATTAGTGGCCGAACACCGCCCAGTAAAAGGGGAAAGAATGGAATGGCTGGTTAATAAGATAAACGGCCACCACGTGCTCCTGGTCAGTGGCTATAATCTTGTACTGCCTACTAAGAGAGTCACTTGGGTAGCGCCACTAGGTGTCCGCGGAGCGGACTACACATACAACCTAGAGTTGGGTCTGCCAGCAACGCTTGGCAGGTATGACCTAGTGGTCATAAACATCCACACACCTTTTCGCATACACCATTACCAACAGTGCGTAGACCACGCAATGAAACTGCAAATGCTCGGGGGTGACTCATTGAGACTGCTCAAACCGGGTGGCTCTCTATTGATCAGAGCATATGGTTACGCAGATAGAACCAGTGAACGAGTCATCTGCGTGTTGGGACGCAAGTTCAGATCGTCTAGAGCGTTGAAACCACCATGTGTCACCAGCAACACTGAGATGTTTTTCCTATTCAGCAACTTTGACAATGGCAGAAGGAATTTCACAACTCATGTCATGAATAATCAACTGAATGCAGCCTTTGTAGGACAGGCCACCCGAGCAGGATGTGCACCGTCGTACCGGGTAAAACGCATGGACATCGCGAAGAACGATGAAGAGTGCGTAGTTAACGCCGCTAACCCTCGCGGGTTACCGGGTGACGGTGTTTGCAAGGCAGTATACAAAAAATGGCCGGAGTCCTTTAANNNNNNNNNNNNNNNNNNNNNNNNNNNNNNNNNNNNNNNNNNNNNNNNNNNNNNNNNNNNNNNNNNNNNNNNNNNNNNNNNNNNNNNNNNNNNNNNNNNNNNNNNNNNNNNNNNNNNNNNNNNNNNNNNNNNNNNNNNNNNNNNNGAAGTAACTAGACTGGGAGTAAATAGTGTAGCTATACCTCTCCTCTCCACAGGTGTATACTCAGGAGGGAAAGATAGGCTGACCCAGTCACTGAACCACCTCTTCACAGCCATGGACTCGACGGATGCAGACGTGGTCATCTACTGTCGCGACAAAGAATGGGAGAAGAAAATATCCGAGGCCATACAGATGCGGACTCAAGTGGAGTTGCTGGATGAGCACATCTCCATAGACTGCGATATTGTTCGCGTGCACCCTGACAGCAGCTTGGCAGGCAGAAAAGGATACAGCACCACGGAAGGCGCACTGTACTCATACCTAGAAGGGACTCGTTTTCACCAGACGGCAGTGGACATGGCAGAGATATATACTATGTGGCCAAAGCAAACAGAGGCCAACGAGCAAGTCTGCCTATATGCCCTGGGGGAAAGTATTGAATCGATCAGGCAGAAATGCCCGGTGGATGATGCAGATGCATCGTCTCCTCCAAAAACNNNNNNNNNNNNNNNNNNNNNNNNNNNNNNNNNNNNNNNNNNNNNNNNNNNNNNNNNNNNNNNNNNNNNNNNNNNNNNNNNNNNNNNNNNNNNNNNNNNNNNNNNNNNNNNNNNNNNNNNNNNNNNNNNNNNNNNNNNNNNNNNNNNNNNNNNNNNNNNNNNNNNNNNNNNNNNNNNNNNNNNNNNNNNNNAATATAGATCTTCCCCGGAGGCTGCACAGGAAGCGAGTACAACCACGTCACTGACGCATAGCCAATTCGACCTAAGCGTTGACGGCGAGATACTACCCGTCCCGTCAGATCTGGATGCTGACGCCCCAGCCCTAGAACNNNNNNNNNNNNNNNNNNNNNNNNNNNNNNTGCCATCCACAACCGGAAACCTTGCGGCCGTGTCTGACTGGGTAATGAGCACCGTACCTGTCGCGCCGCCCAGAAGAAGGCGAGGGAGAAACCTGACTGTGACATGCGACGAGAGAGAAGGGAACATAACACCCATGGCTAGCGTCCGATTCTTTAGGGCNNNNNNNNNNNNNNNNNNNNNNNNNNNNNNNNNNNNNNNNNNNNNNNNNNNNNNNNNNNNNNNNNNNNNNNNNNNNNNNNNNNNNNNNNNNNNNNNNNCGATCTCCTTCGGAGCACCAAGCGAGACGTTCCCCATTACATTTGGGGACTTCAACGAAGGAGAAATCGAAAGCTTGTCTTCTGAGCNNNNNNNNNNNNNNNNNNNNNNNNNNNNNNNAGTGGATGACTTGACAGATAGCGACTGGTCCACGTGCTCAGACACGGACGACGAGTTATGACTAGACAGGGCAGGTGGGTATATATTCTCGTCGGACACCGGTCCAGGTCATTTACAACAGAAGTCAGTACGCCAGTCAGTGCTGCCGGTGAACACCCTGGAGGAAGTCCACGAGGAGAAGTGTTACCCACCTAAGTTGGATGAAGTAAAGGAGCAACTATTACTTAAGAAACTCCANNNNNNNNNNNNNNNNGCCAACAGAAGCAGGTACCAGTCGCGCAAAGTAGAAAACATGAAAGCAACAATCATCCAGAGACTAAAGAGAGGCTGTAGACTATACTTAATGTCNNNNNNNNNNNNNNNNNNNNNNNNNNNNNNNNNNNNNNNNNNNNNNNNNNNNNNNNNNNNNNNNNNNNNNNNNNNGTCCAACCCCGAGTCCGCAGTGGCAGCATGCAATGAGTTCCTAGCTAGAAACTATCCAACTGTCTCATCATACCAAATTACCGACGAGTATGATGCATATTTAGACNNNNNNNNNNNNNNNNNNNNNTGCCTGGATCGAGCGACATTCAATCCGTCAAAACTTAGGAGCTACCCGAAACAGCACGCTTACCATGCGCCCTCCATCAGAAGCGNNNNNNNNNNNNNNNNNNNNNNNNNNNNNNNNNNNNNNNNNNNNNNNNNNNNNNNNNNNNNNNNNNNNNNNNNNNNNNNNNNNNNNNNNNNNNNNNNNNNNNNNNNNNNATTCAACGTGGAGTGTTTTAAAAAATTCGCATGCAACCAAGAATACTGGGAAGAATTTGCTGCCAGCCCTATTAGGATAACAACTGAGAATTTAACAACCTATGTTACTAAACTAAAAGGGCCAAAAGCAGCAGCGCTATTTGCAAAAACCCACAATCTGNNNNNNNNNNNNNNNNNNNNNNNNNNNNNNNNNNNNNNNNNNNNNNNNNNNNNNNNGAAGGTGACTCCTGGTACAAAGCACACAGAGGAAAGACCTAAGGTGCAGGTTATACAGGCGGCTGAACCCTTGGCGACAGCATACCTATGTGGGATTCACAGAGAGCTGGTTAGGAGGCTGAACGCCGTCCTCCTACCCAATGTACATACACTATTTGATNNNNNNNNNNNNNNNNNNNNNNNNNNNNNNNNNNNNNNNNNNNNNNNNNNNNNNNNNNNNNNNNNNNNNNNNNNNNNNNNNNNNNNNNNNNNNNNNNNNNNNNNNNNNNNNNNNNNNNNNNNNNNNNNNNNNNNNNNNNNNNNNNNNNNNNNNNNNNNNNNNNNNNNNNNNNNNNNNNNNNNNNNNNNNNNNNNNNNNNNNNNNNNNNNNNNNNNNNNNNNNNNNNNNNNNNNNNNNNNNNNNNNNNNNNNNNNNNNNNNNNNNNNNNNNNNNNNNNNNNNNNNNNNNNNNNNNNNNNNNNNNNNNNNNNNNNNNNNNNNNNNGACAAAATCCGCGTGCGCGGCCTTCATCGGCGACGACAACATAATACATGGAGTCGTCTCCGATGAATTGATGGCAGCCAGATGCGCCACTTGGATGAACATGGAAGTGAAGATCATNNNNNNNNNNNNNNNNNNNNNNNNNNNNNNNNNNNNNNNNNNNNNNNNNNNNNNNNATACTGTGACGGGAACAGCCTGCAGAGTGGCAGACCCGCTAAAAAGGCTATTCAAACTGGGCAAACCGCTAGCGGCAGGTGACGAACAAGATGAAGATAGAAGACGAGCGCTGGCTGACGAAGTGATCAGATGGCAACGAACAGGGCTAATTGATGAGTTGGAGAAAGCGGTATACTCTAGGTATGAAGNNNNGGGTATATCAGTTGTGGTAATGTCCATGGCCACCTTTGCAAGCTCCAGATCTAACTTCGAGAAGCTCAGAGGACCCGTCATAACTTTGTACGGCGGTCCTAAATAGATNNNNNNNNNNNNNNNNNNNACTTTTTACAATAGGAGGTACCAGCCTCGACCCTGGACTCCGCGCCCCACTATCCAAGTAATCAGGCCCAGACCGCGCCCTCAGAGGCAAGCCGGGCAACTTGCCCAGCTGATCTCAGCAGTTAATAAACTGACAATGCGCGCGGTACCCCAACAGAAGCNNNNNNNNNNNNNNNNNNNNNNNNNNNNNNNNNNNNNNNNNNNNNNNNNNNNNNNNNNNNNNNNNNNNNNNNNNNNNNNNNNNNNNNNNNNNNNNNNNNNNNNNNNNNNNNNNNNNNNNNNNNNNNNNNNNNNNNNNNNNNNNNNNNNNNNNNNNNNNNNNTTTGAAGTCAAGTATGAAGGTAAGGTAACAGGTTACGCGTGCTTGGTGGGGGACAAAGTAATGAAACCAGCACACGTAAAGGGGACCATCGATAACGCGGACCTGGCCNNNNNNNNNNNNNNNNNNNNNNNNNNNNNNNNNNNNNNNNNNNNNNNNNNNNNNNNNNNNNNNNNNNNNNNNNNNNNNNNNNNNNNNNNNNNNNNNNNNNNNNNNNNNNNNNNNNNNNNNNNNNNNNNNNNNNNNNNNNNNNNNNNNNNNNNNNNNNNNNNNNNNNNNNNNNNNNNNNNNNNNNNNNNNNNNNNNNNNNNNNNNNNNNNNNNNNNNNNNNNNNNNNNNNNNNNNNNNNNNNNNNNNNNNNNNNNNNNNNNNNNNNNNNNNNNNNNNNNNNNNNNNNNNNNNNNNNNNNNNNNNNNNNNNNNNNNNNNNNNNNNNNNNNNNNNNNNNNNNNNNNNNNNNGTCATGTGCCTGCTGGCAAATACCACGTTCCCCTGCTCCCAGCCCCCTTGCACTCCCTGCTGCTATGAAAGGGAACCAGAGGAAACCCTACGCATGCTTGAGGACNNNNNNNNNNNNNNNNNNNNNNNNNNNNNNNNNNNNNNNNNNNNNNNNNNNNNNNNNNNNNNNNNNNNNNNNNNNNNNNNNNNNNNNNNNNNNNNNNNNNNNNNNNNNNNNNNNNNNNNNNNNNNNNNNNNNNNNNNNNNNNNNNNNNNNNNNNNNNNNNNNNNNNNNNNNNNNNNNNNNNNNNNNNNNNNNNNNNNNNNNNNNNNNNNNNNNNNNNNNNNNNNNNNNNNNNNNNNNNNNNAGACGGATGATAGCCACGATTGGACCAAGCTGCGTTACATGGACAACCACACGCCAGCGGACGCAGAGAGGGCGGGGCTATTTGTAAGAACATCAGCACCGTGCACGATTACTGGAACAATGGGACACTTCATCCTGACCCGATGTCCGAAAGGGGAAACTCTGACGGTGGGATTCACTGACAGTAGGAAGATCAGTCACTCATGTACGCACCCATTTCACCATGACCCTCCTGTGATAGGCCGGGAGAAATTCCATTCCCGACCGCAGCACGGTAAAGAGCTGCCTTGCAGCACGTACGTGCAGAGCACCGCCGCAACTACCGAGGAGATAGAGGTACACATGCCCCCAGACACCCCTGATCGCACATTGATGTCACAACNNNNNNNNNNNNNNNNNNNNNNNNNNNNNNNNNNNNNNNNNNGGTACAAGTGTAATTGCGGTGGCTCAAATGAAGGACTAATAACTACAGACAAAGTGATTAATAACTGCAAAGTTGATCAATGTCATGCCGCGGTCACCAATCACAAAAAGTGGCAGTACAACTCCCCTCTGGTCCCGCGTAATGCTGAACTTGGGGACCGAAAAGGAAAAATCCACATCCCGTTTCCGCTGGCAAATGTAACATGCAGGGTGCCTAAAGCAAGGAACCCCACCGTGACGTACGGGAAAAACCAAGTCATCATGCTACTGTATCCCGACCACCCAACACTCCTGTCCTACCGGAACATGGGAGAAGAACCAAACTACCAAGAAGAGTGGGTGACGCATAAGAAGGAAGTCGTGCTAACCGTGCCGACTGAAGGGCTCGAGGTCACGTGGGGTAACAACGAGCCGTATAAGTATTGGCCGCAGTTATCTACAAACGGTACNNNNNNNNNNNNNNNNNNNNNNNNNNNNNNNNNNNNNNNNNNNNNNNNCCCTACTATGACTGTAGTAGTTGTGTCAGTGGCCTCGTTCGTACTCCTGTCGATGGTGGGTGTGGCAGTGGGGATGTGCATGTGTGCACGACGCAGATGCATCACACCGTACGAACTGACACCAGGAGCTACCGTCCCTTTCCTGCTTAGCCTAATATGCNNNNNNNNNNNNNNNNNNNNNNNNNNNNNNNNNNNNNNNNNNNNNNNNNNNNNNNNNNNNNNNNNNNNNNNNNNNNNNNNNNNNNNNNNNNNNNNNNNNNNNNNNNNNNNNNNNNNNNNNNNNNNNNNNNNNNNNNNNNNNNNNNNNNNNNNNNNNNNNNNNNNNNNNNNNNNNNNNNNNNNNNNNNNNNNNNNNNNNNNNNNNNNNNNNNNNNNNNNNNNNNNNNNNNNNNNNNNNNNNNNNNNNNNNNNNNNNNNNNNNNNNNNNNNNNNCTACAGTCCCATGGTATTGGAGATGGAACTACTGTCAGTCACTTTGGAGCCAACGCTATCGCTTGATTACATCANNNNNNNNNNNNNNNNNNNNNNNCCGTCTCCGTACGTGAAATGCTGCGGTACAGCAGAGTGCAAGGACAAAAACCTACCTGACTACAGCTGTAAGGTCTTCACCGGCGTCTACCCATTTATGTGGGGCGGAGCCTACTGCTTCTGCGACGCTGAAAACACGCAATTGAGCGAAGCACACGTGGAGAAGTCCGAATCATGCAAAACAGAATTTGCATCAGCATACAGGGCTCATACCGCATCCGCATCAGCTAAGCTCCGCGTCCTTTACCAAGGAAATANNNNNNNNNNNNNNNNNNNNNNNNNNNNNNNNNNNNNNNNNNNNNNNNNNNNNNNNNNNNNNNNNNNNNNNNNNNNNNCTTCAGCCTGGACACCTTTCGACAACAAAATTGTGGTGTACAAAGGTGACGTCTATAACATGGACTACCCGCCCTTTGGCGCAGGAAGACCAGGACAATTTGGCGATATCCAAAGTCGCACACCTGAGAGTAAAGACGTCTANNNNNNNNNNNNNNNNNNNNNNNNNNNNNNNNNNNNNNNNNNNNNNNNNNNNNNNNNNNNNNNNNNNNNNNNNNNNNNNNNNNNNNNNNNNNNNNNNNNNNNNNNNNNNNNNNNNNNNNNNNNNNNNNNNNNNNNNNNNNNNNNNNNNNNNNNNNNNNNNNNNNNNNNNNNNNNNNNNNNNNNNNNNNNNNNNNNNNNNNNCATACCGGATGCGGCCTTCATTAGGGTCGTCGACGCGCCCTCTTTAACGGACATGTCGTGCGAGGTACCAGCCTGCACCCATTCCTCAGATTTCGGGGGCGTCGCCATTATTAAATATGCAGCCAGCAAGAAAGGCAAGTGTGCGGTGCATTCGATGACNNNNNNNNNNNNNNNNNNNNNNNNNNNNNNNNNNNNNNNNNNNNNNNNNNNNNNNNNNNNNNNNNNNNNNNNNNNNNNNNNNNNNNNNNNNNNNNNNNNNNNNNNNNNNNNNNNNNNNNNNNNNNNNNNNNNNNNNNNNNNNNNNNNNNNNNNNNNNNNNNNNNNNNNNNNNNNNNNNNNNNNNNNNNNNNNNNNNNNNNNNNNNNNNNNNNNNNNNNNGTCATGGGTGCAGAAGATCACGGGAGGCGTGGGACTGGTTGTCGCTGTTGCAGCACTGATTCTAATCGTGGTGCTATGCGTGTCGTTCAGCAGGCACTAA
		</sequence>
		<sequence>
			<taxon idref="KU940225|Brazil|BA|2015-07-15"/>
			ATGGATCCTGTGTACGTGGACATAGACGCTGACAGCGCCTTTTTGAAGGCCCTGCAACGTGCGTACCCCATGTTTGAGGTGGAACCCAGGCAGGTCACACCGAATGACCATGCTAATGCTAGAGCGTTCTCGCATCTAGCTATAAAACTAATAGAGCAGGAAATTGATCCCGACTCAACCATCCTGGACATCGGCAGTGCACCAGCAAGGAGGATGATGTCGGACAGGAAGTACCACTGCGTCTGCCCGATGCGCAGCGCAGAAGATCCCGAGAGACTCGCCAATTATGCGAGAAAGCTAGCATCTGCTGCAGGAAAAGTCCTGGACAGAAACATCTCTGGAAAGATCGGGGACTTACAAGCAGTAATGGCCGTGCCAGACACGGAGACGCCAACATTCTGCTTGCACACAGATGTCTCATGTAGACAGAGAGCAGACGTCGCGATATACCAAGACGTCTATGCTGTACACGCACCCACGTCGCTATACCACCAGGCGATTAAAGGGGTCCGAGTGGCGTACTGGGTAGGGTTCGACACAACCCCGTTCATGTACAATGCCATGGCGGGTGCCTACCCCTCATATTCGACAAACTGGGCAGACGAGCAGGTACTGAAGGCTAAGAACATAGGATTATGTTCAACAGACCTGACGGAAGGTAGACGAGGTAAATTGTCTATTATGAGAGGGAAGAAGCTAAAACCGTGTGACCGTGTGCTGTTCTCAGTAGGGTCAACGCTCTACCCGGAAAGCCGCAAGCTACTTAAGAGCTGGCACTTACCATCGGTGTTCCATCTAAAGGGCAAACTCAGCTTCACATGCCGCTGTGATACAGTGGTTTCGTGCGAGGGCTACGTCGTTAAGAGAATAACGATGAGCCCAGGCCTTTATGGAAAAACCACAGGGTATGCGGTAACCCACCACGCAGACGGATTCTTGATGTGCAAGACTACCGACACGGTTGACGGCGAAAGAGTGTCATTCTCGGTGTGCACATACGTGCCGGCGACCATTTGTGATCAAATGACCGGCATCCTTGCTACAGAAGTCACGCCGGAGGATGCACAGAAGCTGTTGGTGGGGCTGAACCAGAGAATAGTGGTTAACGGCAGAACGCAACGGAATACGAACACCATGAAAAACTATCTGCTTCCCGTGGTCGCCCAAGCCTTCAGTAAGTGGGCAAAGGAGTGCCGGAAAGACATGGAAGATGAAAAACTCCTGGGGGTCAGAGAAAGAACACTGACCTGCTGCTGTCTATGGGCATTCAAGAAGCAGAAAACACACACGGTCTACAAGAGGCCTGATACCCAGTCAATTCAGAAGGTTCAGGCCGAGTTTGACAGCTTTGTGGTACCGAGCCTGTGGTCGTCCGGGTTGTCAATCCCCTTGAGGACTAGAATCAAATGGTTGTTAAGCAAGGTGCCAAAAACCGACCTGATCCCATATAGCGGGGACGCCCAAGAAGCCCGGGACGCAGAAAAAGAAGCAGAGGAAGAACGAGAAGCAGAACTGACTCGTGAAGCCCTACCACCTCTACAGGCAGCACAGGAAGATGTTCAGGTCGAAATCGACGTGGAACAGCTTGAGGACAGAGCGGGTGCAGGAATAATAGAGACTCCTAGAGGAGCTATCAAAGTTACTGCCCAACCAACAGACCACGTCGTGGGAGAGTACCTGGTACTTTCCCCGCAGACCGTACTACGGAGCCAGAAGCTCAGCCTAATTCACGCTTTGGCGGAGCAAGTGAAGACGTGCACGCACAGCGGACGAGCAGGGAGGTACGCGGTCGAAGCGTACGACGGCCGAGTCCTAGTGCCCTCAGGCTATGCAATCTCGCCTGAAGACTTCCAGAGTCTAAGCGAAAGCGCAACGATGGTGTATAACGAAAGAGAGTTCGTAAACAGAAAGCTACACCACATTGCGATGCACGGACCAGCCCTGAACACCGACGAAGAGTCGTATGAGCTGGTGAGGGCAGAGAGGACAGAACACGAGTACGTCTACGATGTGGACCAGAGAAGATGCTGTAAGAAGGAAGAAGCTGCAGGACTGGTACTGGTGGGCGACTTGACTAATCCGCCCTACCACGAATTCGCATATGAAGGGCTAAAAATCCGCCCTGCCTGCCCATACAAAATTGCAGTCATAGGAGTCTTCGGAGTACCAGGATCTGGCAAGTCAGCTATTATCAAGAACCTAGTTACCAGGCAAGACCTGGTGACTAGCGGAAAGAAAGAAAACTGCCAAGAAATCACCACCGACGTGATGAGACAGAGAGGTCTAGAGATATCTGCACGTACGGTTGACTCGCTGCTCTTGAATGGATGCAACAGGCCAGTCGACGTGTTGTACGTAGACGAGGCGTTTGCGTGCCACTCTGGAACGTTACTTGCTTTGATCGCCTTGGTTAGACCAAGGCAGAAAGTTGTACTCTGTGGTGACCCGAAGCAGTGCGGCTTCTTCAATATGATGCAGATGAAAGTCAACTATAATCACAACATCTGCACCCAAGTGTACCACAAAAGTATCTCCAGGCGGTGTACACTGCCTGTGACCGCCATTGTGTCATCGTTGCATTACGAAGGCAAAATGCGCACTACGAATGAGTACAACAAGCCGATTGTAGTGGACACTACAGGCTCAACAAAACCTGACGCTGGAGATCTCGTGTTAACGTGCTTCAGAGGGTGGGTTAAACAACTGCAAATTGACTATCGTGGATACGAGGTCATGACAGCAGCCGCATCCCAAGGGTTAACCAGAAAAGGAGTTTATGCAGTTAGGCAAAAAGTTAATGAAAACCCGCTCTATGCATCAACGTCAGAGCACGTCAACGTACTCCTAACACGTACGGAAGGTAAACTGGTATGGAAGACACTTTCCGGTGACCCGTGGATAAAGACGCTGCAGAACCCACCGAAAGGAAACTTCAAAGCAACTATCAAGGAGTGGGAGGTGGAGCATGCATCAATAATGGCGGGCATCTGCAGTCACCAAATGACCTTTGATACATTCCAAAACAAAGCCAATGTTTGTTGGGCTAAGAGCTTGGTCCCTATCCTCGAAACAGCGGGGATAAAACTAAATGATAGGCAGTGGTCCCAGATAATTCAAGCCTTCAAAGAAGATAAAGCATACTCACCTGAAGTAGCCCTGAATGAAATATGCACGCGCATGTATGGGGTGGATTTAGACAGTGGGCTATTTTCTAAACCATTGGTGTCTGTGTATTACGCGGATAACCACTGGGATAATAGGCCTGGAGGGAAGATGTTCGGATTCAACCCCGAGGCAGCATCCATTCTAGAAAGAAAGTATCCATTCACAAAAGGGAAGTGGAACATCAACAAGCAGATCTGCGTGACCACCAGGAGGATAGAAGACTTTAACCCTACCACCAATATTATACCGGCCAATAGGAGACTACCACACTCATTAGTGGCCGAACACCGCCCAGTAAAAGGGGAAAGAATGGAATGGCTGGTTAATAAGATAAACGGCCACCACGTGCTCCTGGTCAGTGGCTATAATCTTGTACTGCCTACTAAGAGAGTCACTTGGGTAGCGCCACTAGGTGTCCGCGGAGCGGACTACACATACAACCTAGAGTTGGGTCTGCCAGCAACGCTTGGCAGGTATGACCTAGTGGTCATAAACATCCACACACCTTTTCGCATACACCATTACCAACAGTGCGTAGACCACGCAATGAAACTGCAAATGCTCGGGGGTGACTCATTGAGACTGCTCAAACCGGGTGGCTCTCTATTGATCAGAGCATATGGTTACGCAGATAGAACCAGTGAACGAGTCATCTGCGTGTTGGGACGCAAGTTCAGATCGTCTAGAGCGTTGAAACCACCATGTGTCACCAGCAACACTGAGATGTTTTTCCTATTCAGCAACTTTGACAATGGCAGAAGGAATTTCACAACTCATGTCATGAATAATCAACTGAATGCAGCCTTTGTAGGACAGGCCACCCGAGCAGGATGTGCACCGTCGTACCGGGTAAAACGCATGGACATCGCGAAGAACGATGAAGAGTGCGTAGTTAACGCCGCTAACCCTCGCGGGTTACCGGGTGACGGTGTTTGCAAGGCAGTATACAAAAAATGGCCGGAGTCCTTTAAGAATAGTGCAACACCAGTGGGAACCGCAAAAACAGTCATGTGCGGTACGTATCCAGTAATCCACGCCGTTGGACCGAACTTCTCTAATTATTTGGAATCTGAAGGGGACCGGGAATTGGCAGCTGCCTATCGAGAAGTCGCAAAGGAAGTAACTAGACTGGGAGTAAATAGTGTAGCTATACCTCTCCTCTCCACAGGTGTATACTCAGGAGGGAAAGATAGGCTGACCCAGTCACTGAACCACCTCTTCACAGCCATGGACTCGACGGATGCAGACGTGGTCATCTACTGTCGCGACAAAGAATGGGAGAAGAAAATATCCGAGGCCATACAGATGCGGACTCAAGTGGAGTTGCTGGATGAGCACATCTCCATAGACTGCGATATTGTTCGCGTGCACCCTGACAGCAGCTTGGCAGGCAGAAAAGGATACAGCACCACGGAAGGCGCACTGTACTCATACCTAGAAGGGACTCGTTTTCACCAGACGGCAGTGGACATGGCAGAGATATATACTATGTGGCCAAAGCAAACAGAGGCCAACGAGCAAGTCTGCCTATATGCCCTGGGGGAAAGTATTGAATCGATCAGGCAGAAATGCCCGGTGGATGATGCAGATGCATCGTCTCCTCCAAAAACTGTCCCGTGCCTTTGCCGTTACGCCATGACTCCGGAACGCGTCACCCGACTTCGCATGAACCACGTCACAAGTATAATTGTGTGTTCCTCGTTTCCCCTTCCAAAGTACAAAATAGAAGGAGTGCAAAAAGTCAAATGCTCTAAGGTAATGCTATTTGACCACAACGTGCCATCACGCGTAAGTCCAAGGGAATATAGATCTTCCCCGGAGGCTGCACAGGAAGCGAGTACAACCACGTCACTGACGCATAGCCAATTCGACCTAAGCGTTGACGGCGAGATACTACCCGTCCCGTCAGATCTGGATGCTGACGCCCCAGCCCTAGAACCAGCTCTAGACGACAGGGCGACACACACGTTGCCATCCACAACCGGAAACCTTGCGGCCGTGTCTGACTGGGTAATGAGCACCGTACCTGTCGCGCCGCCCAGAAGAAGGCGAGGGAGAAACCTGACTGTGACATGCGACGAGAGAGAAGGGAACATAACACCCATGGCTAGCGTCCGATTCTTTAGGGCAGAGCTGCGTCCGGTCGTACAAGAAACAGCGGAGACGCGTGACACAGCAATGTCTCTTCAGGCACCGCCGAGTACCGCCACGGAACTGAATCATCCGCCGATCTCCTTCGGAGCACCAAGCGAGACGTTCCCCATTACATTTGGGGACTTCAACGAAGGAGAAATCGAAAGCTTGTCTTCTGAGCTGCTAACTTTCGGAGACTTCCTACCCGGAGAAGTGGATGACTTGACAGATAGCGACTGGTCCACGTGCTCAGACACGGACGACGAGTTATGACTAGACAGGGCAGGTGGGTATATATTCTCGTCGGACACCGGTCCAGGTCATTTACAACAGAAGTCAGTACGCCAGTCAGTGCTGCCGGTGAACACCCTGGAGGAAGTCCACGAGGAGAAGTGTTACCCACCTAAGTTGGATGAAGTAAAGGAGCAACTATTACTTAAGAAACTCCAGGAGAGTGCATCCATGGCCAACAGAAGCAGGTACCAGTCGCGCAAAGTAGAAAACATGAAAGCAACAATCATCCAGAGACTAAAGAGAGGCTGTAGACTATACTTAATGTCAGAGACCTCAAAAGTCCCTACTTACCGGACCACATATCCGGCGCCTGTGTACTCGCCTCCGATCAACGTCCGACTGTCCAACCCCGAGTCCGCAGTGGCAGCATGCAATGAGTTCCTAGCTAGAAACTATCCAACTGTCTCATCATACCAAATTACCGACGAGTATGATGCATATTTAGACATGGTGGACGGGTCGGAGAGTTGCCTGGATCGAGCGACATTCAATCCGTCAAAACTTAGGAGCTACCCGAAACAGCACGCTTACCATGCGCCCTCCATCAGAAGCGCTGTACCGTCCCCATTCCAGAACACACTACAGAATGTACTGGCAGCAGCCACGAAAAGAAACTGCAACGTCACACAGATGAGGGAATTACCCACTTTGGACTCAGCAGTATTCAACGTGGAGTGTTTTAAAAAATTCGCATGCAACCAAGAATACTGGGAAGAATTTGCTGCCAGCCCTATTAGGATAACAACTGAGAATTTAACAACCTATGTTACTAAACTAAAAGGGCCAAAAGCAGCAGCGCTATTTGCAAAAACCCACAATCTGCTGCCACTGCAGGAAGTACCAATGGATAGGTTCACAGTAGATATGAAAAGGGACGTGAAGGTGACTCCTGGTACAAAGCACACAGAGGAAAGACCTAAGGTGCAGGTTATACAGGCGGCTGAACCCTTGGCGACAGCATACCTATGTGGGATTCACAGAGAGCTGGTTAGGAGGCTGAACGCCGTCCTCCTACCCAATGTACATACACTATTTGATATGTCTGCCGAGGATTTCGATGCCATCATAGCCGCACACTTTAAGCCAGGAGACACTGTTTTAGAAACGGACATAGCCTCCTTTGACAAGAGCCAAGATGATTCACTTGCGCTTACTGCCTTGATGTTGTTAGAAGATTTAGGGGTGGATCACTCCCTGTTGGACTTGATAGAGGCCGCTTTTGGAGAGATTTCCAGCTGTCATCTACCGACAGGTACGCGCTTCAAGTTCGGCGCCATGATGAAATCTGGTATGTTCCTAACTCTGTTCGTCAACACATTGCTAAACATCACCATCGCTAGCCGCGTGCTGGAAGATCGTCTGACAAAATCCGCGTGCGCGGCCTTCATCGGCGACGACAACATAATACATGGAGTCGTCTCCGATGAATTGATGGCAGCCAGATGCGCCACTTGGATGAACATGGAAGTGAAGATCATAGATGCAGTTGTATCCTTGAAAGCCCCTTACTTTTGTGGAGGGTTTATACTGCACGATACTGTGACGGGAACAGCCTGCAGAGTGGCAGACCCGCTAAAAAGGCTATTCAAACTGGGCAAACCGCTAGCGGCAGGTGACGAACAAGATGAAGATAGAAGACGAGCGCTGGCTGACGAAGTGATCAGATGGCAACGAACAGGGCTAATTGATGAGTTGGAGAAAGCGGTATACTCTAGGTATGAAGTGCAGGGTATATCAGTTGTGGTAATGTCCATGGCCACCTTTGCAAGCTCCAGATCTAACTTCGAGAAGCTCAGAGGACCCGTCATAACTTTGTACGGCGGTCCTAAATAGATGGAGTACATCCCAACCCAAACTTTTTACAATAGGAGGTACCAGCCTCGACCCTGGACTCCGCGCCCCACTATCCAAGTAATCAGGCCCAGACCGCGCCCTCAGAGGCAAGCCGGGCAACTTGCCCAGCTGATCTCAGCAGTTAATAAACTGACAATGCGCGCGGTACCCCAACAGAAGCCACGCAGGAATCGGAAGAATAAGAAGCAAAAGCAAAAGCGACAGGCGCCACAAAACAACACAAACCAAAAGAAGCAGCCGCCTAAAAAGAAACCAGCTCAAAAGAAAAAGAAGCCGGGCCGCAGAGAGAGGATGTGCATGAAAATCGAAAATGATTGTATTTTTGAAGTCAAGTATGAAGGTAAGGTAACAGGTTACGCGTGCTTGGTGGGGGACAAAGTAATGAAACCAGCACACGTAAAGGGGACCATCGATAACGCGGACCTGGCCAAACTGGCCTTTAAGCGGTCATCTAAGTATGACCTTGAATGCGCGCAGATACCCGTGCACATGAAGTCCGACGCTTCGAAGTTCACCCATGAGAAACCAGAGGGGTACTACAACTGGCACCACGGAGCAGTACAGTACTCAGGAGGCCGGTTCACCATCCCCACAGGTGCTGGCAAACCAGGGGACAGCGGCAGACCGATCTTCGACAACAAGGGACGCGTGGTGGCCATAGTCTTAGGAGGAGCTAATGAAGGAGCCCGTACAGCCCTCTCGGTGGTGACCTGGAATAAAGACATTGTCACTAAAATCACCCCCGAGGGGGCCGAAGAGTGGAGTCTTGCCATCCCAGTCATGTGCCTGCTGGCAAATACCACGTTCCCCTGCTCCCAGCCCCCTTGCACTCCCTGCTGCTATGAAAGGGAACCAGAGGAAACCCTACGCATGCTTGAGGACAACGTCATGAGACCTGGGTACTATCAGCTGCTACAAGCATCCTTAACATGTTCTCCCCACCGTCAGCGACGCAGTACCAAGGACAACTTCAATGTCTATAAAGCCACAAGACCGTACTTAGCTCACTGTCCCGACTGTGGAGAAGGGCACTCGTGCCATAGTCCCGTAGCATTAGAACGCATCAGAAATGAAGCGACAGACGGGACGCTGAAAATCCAGGTCTCCTTGCAAATCGGAATAAAGACGGATGATAGCCACGATTGGACCAAGCTGCGTTACATGGACAACCACACGCCAGCGGACGCAGAGAGGGCGGGGCTATTTGTAAGAACATCAGCACCGTGCACGATTACTGGAACAATGGGACACTTCATCCTGACCCGATGTCCGAAAGGGGAAACTCTGACGGTGGGATTCACTGACAGTAGGAAGATCAGTCACTCATGTACGCACCCATTTCACCATGACCCTCCTGTGATAGGCCGGGAGAAATTCCATTCCCGACCGCAGCACGGTAAAGAGCTGCCTTGCAGCACGTACGTGCAGAGCACCGCCGCAACTACCGAGGAGATAGAGGTACACATGCCCCCAGACACCCCTGATCGCACATTGATGTCACAACAGTCCGGCAACGTAAAGATCACAGTTAATGGCCAGACGGTGCGGTACAAGTGTAATTGCGGTGGCTCAAATGAAGGACTAATAACTACAGACAAAGTGATTAATAACTGCAAAGTTGATCAATGTCATGCCGCGGTCACCAATCACAAAAAGTGGCAGTACAACTCCCCTCTGGTCCCGCGTAATGCTGAACTTGGGGACCGAAAAGGAAAAATCCACATCCCGTTTCCGCTGGCAAATGTAACATGCAGGGTGCCTAAAGCAAGGAACCCCACCGTGACGTACGGGAAAAACCAAGTCATCATGCTACTGTATCCCGACCACCCAACACTCCTGTCCTACCGGAACATGGGAGAAGAACCAAACTACCAAGAAGAGTGGGTGACGCATAAGAAGGAAGTCGTGCTAACCGTGCCGACTGAAGGGCTCGAGGTCACGTGGGGTAACAACGAGCCGTATAAGTATTGGCCGCAGTTATCTACAAACGGTACAGCCCATGGCCACCCGCATGAGATAATTCTGTATTATTATGAGCTGTACCCTACTATGACTGTAGTAGTTGTGTCAGTGGCCTCGTTCGTACTCCTGTCGATGGTGGGTGTGGCAGTGGGGATGTGCATGTGTGCACGACGCAGATGCATCACACCGTACGAACTGACACCAGGAGCTACCGTCCCTTTCCTGCTTAGCCTAATATGCTGCATCAGAACAGCTAAAGCGGCCACATACCAAGAGGCTGCGGTATACCTGTGGAATGAGCAGCAACCTTTGTTTTGGCTACAAGCCCTTATTCCGCTGGCAGCCCTGATTGTCCTATGCAACTGTCTGAGACTCTTACCATGCTGCTGTAAAACGTTGGCTTTTTTAGCCGTAATGAGCGTCGGTGCCCACACTGTGAGCGCGTACGAACACGTAACAGTGATCCCGAACACGGTGGGAGTACCGTATAAGACTCTAGTCAATAGACCGGGCTACAGTCCCATGGTATTGGAGATGGAACTACTGTCAGTCACTTTGGAGCCAACGCTATCGCTTGATTACATCACGTGCGAGTACAAAACCGTTATCCCGTCTCCGTACGTGAAATGCTGCGGTACAGCAGAGTGCAAGGACAAAAACCTACCTGACTACAGCTGTAAGGTCTTCACCGGCGTCTACCCATTTATGTGGGGCGGAGCCTACTGCTTCTGCGACGCTGAAAACACGCAATTGAGCGAAGCACACGTGGAGAAGTCCGAATCATGCAAAACAGAATTTGCATCAGCATACAGGGCTCATACCGCATCCGCATCAGCTAAGCTCCGCGTCCTTTACCAAGGAAATAACATCACTGTAACTGCCTATGCTAACGGCGACCATGCCGTCACAGTTAAGGACGCCAAATTCATTGTGGGGCCAATGTCTTCAGCCTGGACACCTTTCGACAACAAAATTGTGGTGTACAAAGGTGACGTCTATAACATGGACTACCCGCCCTTTGGCGCAGGAAGACCAGGACAATTTGGCGATATCCAAAGTCGCACACCTGAGAGTAAAGACGTCTATGCTAATACACAACTGGTACTGCAGAGACCGGCTGCGGGTACGGTACATGTGCCATACTCTCAGGCACCATCTGGCTTTAAGTATTGGCTAAAAGAACGAGGGGCGTCGCTGCAGCACACAGCACCATTTGGCTGCCAAATAGCAACAAACCCGGTAAGAGCGGTGAATTGCGCCGTAGGGAACATGCCCATCTCCATCGACATACCGGATGCGGCCTTCATTAGGGTCGTCGACGCGCCCTCTTTAACGGACATGTCGTGCGAGGTACCAGCCTGCACCCATTCCTCAGATTTCGGGGGCGTCGCCATTATTAAATATGCAGCCAGCAAGAAAGGCAAGTGTGCGGTGCATTCGATGACCAACGCCGTCACAATTCGGGAAGCTGAGATAGAAGTTGAAGGGAATTCTCAGCTGCAAATCTCTTTCTCGACGGCCTTGGCCAGCGCCGAATTCCGCGTACAAGTCTGTTCTACACAAGTACACTGTGTAGCCGAGTGCCACCCTCCGAAGGACCACATAGTCAATTACCCGGCGTCACATACCACCCTCGGGGTCCAGGACATTTCCGCTACGGCGCTGTCATGGGTGCAGAAGATCACGGGAGGCGTGGGACTGGTTGTCGCTGTTGCAGCACTGATTCTAATCGTGGTGCTATGCGTGTCGTTCAGCAGGCACTAA
		</sequence>
		<sequence>
			<taxon idref="KX228391|Brazil|PE|2016-03-03"/>
			ATGGATCCTGTGTACGTGGACATAGACGCTGACAGCGCCTTTTTGAAGGCCCTGCAACGTGCGTACCCCATGTTTGAGGTGGAACCCAGGCAGGTCACACCGAATGACCATGCTAATGCTAGAGCGTTCTCGCATCTAGCTATAAAACTAATAGAGCAGGAAATTGATCCCGACTCAACCATCCTGGACATCGGCAGTGCACCAGCAAGGAGGATGATGTCGGACAGGAAGTACCACTGCGTCTGCCCGATGCGCAGCGCAGAAGATCCCGAGAGACTCGCCAATTATGCGAGAAAGCTAGCATCTGCTGCAGGAAAAGTCCTGGACAGAAACATCTCTGGAAAGATCGGGGACTTACAAGCAGTAATGGCCGTGCCAGACACGGAGACGCCAACATTCTGCTTGCACACAGATGTCTCATGTAGACAGAGAGCAGACGTCGCGATATACCAAGACGTCTATGCTGTACACGCACCCACGTCGCTATACCACCAGGCGATTAAAGGGGTCCGAGTGGCGTACTGGGTAGGGTTCGACACAACCCCGTTCATGTACAATGCCATGGCGGGTGCCTACCCCTCATATTCGACAAACTGGGCAGACGAGCAGGTACTGAAGGCTAAGAACATAGGATTATGTTCAACAGACCTGACGGAAGGTAGACGAGGTAAATTGTCTATTATGAGAGGGAAGAAGCTAAAACCGTGTGACCGTGTGCTGTTCTCAGTAGGGTCAACGCTCTACCCGGAAAGCCGCAAGCTACTTAAGAGCTGGCACTTACCATCGGTGTTCCATCTAAAGGGCAAACTCAGCTTCACATGCCGCTGTGATACAGTGGTTTCGTGCGAGGGCTACGTCGTTAAGAGAATAACGATGAGCCCAGGCCTTTATGGAAAAACCACAGGGTATGCGGTAACCCACCACGCAGACGGATTCTTGATGTGCAAGACTACCGATACGGTTGACGGCGAAAGAGTGTCATTCTCGGTGTGCACATACGTGCCGGCGACCATTTGTGATCAAATGACCGGCATCCTTGCTACAGAAGTCACGCCGGAGGATGCACAGAAGCTGTTGGTGGGGCTGAACCAGAGAATAGTGGTTAACGGCAGAACGCAACGGAATACGAACACCATGAAAAACTATCTGCTTCCCGTGGTCGCCCAAGCCTTCAGTAAGTGGGCAAAGGAGTGCCGGAAAGACATGGAAGATGAAAAACTCCTGGGGGTCAGAGAAAGAACACTGACCTGCTGCTGTCTATGGGCATTCAAGAAGCAGAAAACACACACGGTCTACAAGAGGCCTGATACCCAGTCAATTCAGAAGGTTCAGGCCGAGTTTGACAGCTTTGTGGTACCGAGCCTGTGGTCGTCCGGGTTGTCAATCCCCTTGAGGACTAGAATCAAATGGTTGTTAAGCAAGGTGCCAAAAACCGACCTGATCCCATATAGCGGGGACGCCCAAGAAGCTCGGGACGCAGAAAAAGAAGCAGAGGAAGAACGAGAAGCAGAACTGACTCGTGAAGCCCTACCACCTCTACAGGCAGCACAGGAAGATGTTCAGGTCGAAATCGACGTGGAACAGCTTGAGGACAGAGCGGGTGCAGGAATAATAGAGACTCCTAGAGGAGCTATCAAAGTTACTGCCCAACCAACAGACCACGTCGTGGGAGAGTACCTGGTACTTTCCCCGCAGACCGTACTACGGAGCCAGAAGCTCAGCCTAATTCACGCTTTGGCGGAGCAAGTGAAGACGTGCACGCACAGCGGACGAGTAGGGAGGTACGCGGTCGAAGCGTACGACGGCCGAGTCCTAGTGCCCTCAGGCTATGCAATCTCGCCTGAAGACTTCCAGAGTCTAAGCGAAAGCGCAACGATGGTGTATAACGAAAGAGAGTTCGTAAACAGAAAGCTACACCACATTGCGATGCACGGACCAGCCCTGAACACCGACGAAGAGTCGTATGAGCTGGTGAGGGCAGAGAGGACAGAACACGAGTACGTCTACGATGTGGACCAGAGAAGATGCTGTAAGAAGGAAGAAGCTGCAGGACTGGTACTGGTGGGCGACTTGACTAATCCGCCCTACCACGAATTCGCATATGAAGGACTAAAAATCCGCCCTGCCTGCCCATACAAAATTGCAGTCATAGGAGTCTTCGGAGTACCAGGATCTGGCAAGTCAGCTATTATCAAGAACCTAGTTACCAGGCAAGACCTGGTGACTAGCGGAAAGAAAGAAAACTGCCAAGAAATCACCACCGACGTGATGAGACAGAGAGGTCTAGAGATATCTGCACGTACGGTTGACTCGCTGCTCTTGAATGGATGCAACAGGCCAGTCGACGTGTTGTACGTAGACGAGGCGTTTGCGTGCCACTCTGGAACGTTACTTGCTTTGATCGCCTTGGTTAGACCAAGGCAGAAAGTTGTACTCTGTGGTGACCCGAAGCAGTGCGGCTTCTTCAATATGATGCAGATGAAAGTCAACTATAATCACAACATCTGCACCCAAGTGTACCACAAAAGTATCTCCAGGCGGTGTACACTGCCTGTGACCGCCATTGTGTCATCGTTGCATTACGAAGGCAAAATGCGCACTACGAATGAGTACAACAAGCCGATTGTAGTGGACACTACAGGCTCAACAAAACCTGACCCTGGAGATCTCGTGTTAACGTGCTTCAGAGGGTGGGTTAAACAACTGCAAATTGACTATCGTGGATACGAGGTCATGACAGCAGCCGCATCCCAAGGGTTAACCAGAAAAGGAGTTTATGCAGTTAGGCAAAAAGTTAATGAAAACCCGCTCTATGCATCAACGTCAGAGCACGTCAACGTACTCCTAACACGTACGGAAGGTAAACTGGTATGGAAGACACTTTCCGGTGACCCGTGGATAAAGACGCTGCAGAACCCACCGAAAGGAAACTTCAAAGCAACTATCAAGGAGTGGGAGGTGGAGCATGCATCAATAATGGCGGGCATCTGCAGTCACCAAATGACCTTTGATACATTCCAAAACAAAGCCAATGTTTGTTGGGCTAAGAGCTTGGTCCCTATCCTCGAAACAGCGGGGATAAAACTAAATGATAGGCAGTGGTCCCAGATAATTCAAGCCTTCAAAGAAGATAAAGCATACTCACCTGAAGTAGCCCTGAATGAAATATGCACGCGCATGTATGGGGTGGATTTAGACAGTGGGCTATTTTCTAAACCATTGGTGTCTGTGTATTACGCGGATAACCACTGGGATAATAGGCCTGGAGGGAAGATGTTCGGATTCAACCCCGAGGCAGCATCCATTCTAGAAAGAAAGTATCCATTCACAAAAGGGAAGTGGAACATCAACAAGCAGATCTGCGTGACCACCAGGAGGATAGAAGACTTTAACCCTACCACCAATATTATACCGGCCAATAGGAGACTACCACACTCATTAGTGGCCGAACACCGCCCAGTAAAAGGGGAAAGAATGGAATGGCTGGTTAATAAGATAAACGGCCACCACGTGCTCCTGGTCAGTGGCTATAATCTTGTACTGCCTACTAAGAGAGTCACTTGGGTAGCGCCACTAGGTGTCCGCGGAGCGGACTACACATACAACCTAGAGTTGGGTCTGCCAGCAACGCTTGGCAGGTATGACCTAGTGGTCATAAACATCCACACACCTTTTCGCATACACCATTACCAACAGTGCGTAGACCACGCAATGAAACTGCAAATGCTCGGGGGTGACTCATTGAGACTGCTCAAACCGGGTGGCTCTCTATTGATCAGAGCATATGGTTACGCAGATAGAACCAGTGAACGAGTCATCTGCGTGTTGGGACGCAAGTTCAGATCGTCTAGAGCGTTGAAACCACCATGTGTCACCAGCAACACTGAGATGTTTTTCCTATTCAGCAACTTTGACAATGGCAGAAGGAATTTCACAACTCATGTCATGAATAATCAACTGAATGCAGCCTTTGTAGGACAGGCCACCCGAGCAGGATGTGCACCGTCGTACCGGGTAAAACGCATGGACATCGCGAAGAACGATGAAGAGTGCGTAGTTAACGCCGCTAACCCTCGCGGGTTACCGGGTGACGGTGTTTGCAAGGCAGTATACAAAAAATGGCCGGAGTCCTTTAAGAATAGTGCAACACCAGTGGGAACCGCAAAAACAGTCATGTGCGGTACGTATCCAGTAATCCACGCCGTTGGACCGAACTTCTCTAATTATTTGGAATCTGAAGGGGACCGGGAATTGGCAGCTGCCTATCGAGAAGTTGCAAAGGAAGTAACTAGACTGGGAGTAAATAGTGTAGCTATACCTCTCCTCTCCACAGGTGTATACTCAGGAGGGAAAGATAGGCTGACCCAGTCACTGAACCACCTCTTCACAGCCATGGACTCGACGGATGCAGACGTGGTCATCTACTGTCGCGACAAAGAATGGGAGAAGAAAATATCCGAGGCCATACAGATGCGGACTCAAGTGGAGTTGCTGGATGAGCACATCTCCATAGACTGCGATATTGTTCGCGTGCACCCTGACAGCAGCTTGGCAGGCAGAAAAGGATACAGCACCACGGAAGGCGCACTGTACTCATATCTAGAAGGGACTCGTTTTCACCAGACGGCAGTGGACATGGCAGAGATATATACTATGTGGCCAAAGCAAACAGAGGCCAACGAGCAAGTCTGCCTATATGCCCTGGGGGAAAGTATTGAATCGATCAGGCAGAAATGCCCGGTGGATGATGCAGATGCATCGTCTCCTCCAAAAACTGTCCCGTGCCTTTGCCGTTACGCCATGACTCCGGAACGCGTCACCCGACTTCGCATGAACCACGTCACAAGTATAATTGTGTGTTCCTCGTTTCCCCTTCCAAAGTACAAAATAGAAGGAGTGCAAAAAGTCAAATGCTCTAAGGTAATGCTATTTGACCACAACGTGCCATCACGCGTAAGTCCAAGGGAATATAGATCTTCCCCGGAGGCTGCACAGGAAGCGAGTACAACCACGTCACTGACGCATAGCCAATTCGACCTAAGCGTTGACGGCGAGATACTACCCGTCCCGTCAGATCTGGATGCTGACGCCCCAGCCCTAGAACCAGCTCTAGACGACAGGGCGACACACACGTTGCCATCCACAACCGGAAACCTTGCGGCCGTGTCTGACTGGGTAATGAGCACCGTACCTGTCGCGCCGCCCAGAAGAAGGCGAGGGAGAAACCTGACTGTGACATGCGACGAGAGAGAAGGGAACATAACACCCATGGCTAGCGTCCGATTCTTTAGGGCAGAGCTGCGTCCGGTCGTACAAGAAACAGCGGAGACGCGTGACACAGCAATGTCTCTTCAGGCACCGCCGAGTACCGCCACGGAACTGAATCATCCGCCGATCTCCTTCGGAGCACCAAGCGAGACGTTCCCCATTACATTTGGGGACTTCAACGAAGGAGAAATCGAAAGCTTGTCTTCTGAGCTGCTAACTTTTGGAGACTTCCTACCCGGAGAAGTGGATGACTTGACAGATAGCGACTGGTCCACGTGCTCAGACACGGACGACGAGTTATGACTAGACAGGGCAGGTGGGTATATATTCTCGTCGGACACCGGTCCAGGTCATTTACAACAGAAGTCAGTACGCCAGTCAGTGCTGCCGGTGAACACCCTGGAGGAAGTCCACGAGGAGAAGTGTTACCCACCTAAGTTGGATGAAGTAAAGGAGCAACTATTACTTAAGAAACTCCAGGAGAGTGCATCCATGGCCAACAGAAGCAGGTACCAGTCGCGCAAAGTAGAAAACATGAAAGCAACAATCATCCAGAGACTAAAGAGAGGCTGTAGACTATACTTAATGTCAGAGACCTCAAAAGTCCCTACTTACCGGACCACATATCCGGCGCCTGTGTACTCGCCTCCGATCAACGTCCGACTGTCCAACCCCGAGTCCGCAGTGGCAGCATGCAATGAGTTCCTAGCTAGAAACTATCCAACTGTCTCATCATACCAAATTACCGACGAGTATGATGCATATTTAGACATGGTGGACGGGTCGGAGAGTTGCCTGGATCGAGCGACATTCAATCCGTCAAAACTTAGGAGCTACCCGAAACAGCACGCTTACCATGCGCCCTCCATCAGAAGCGCTGTACCGTCCCCATTCCAGAACACACTACAGAATGTACTGGCAGCAGCCACGAAAAGAAACTGCAACGTCACACAGATGAGGGAATTACCCACTTTGGACTCAGCAGTATTCAACGTGGAGTGTTTTAAAAAATTCGCATGCAACCAAGAATACTGGGAAGAATTTGCTGCCAGCCCTATTAGGATAACAACTGAGAATTTAACAACCTATGTTACTAAACTAAAAGGGCCAAAAGCAGCAGCGCTATTTGCAAAAACCCACAATCTGCTGCCACTGCAGGAAGTACCAATGGATAGGTTCACAGTAGATATGAAAAGGGACGTGAAGGTGACTCCAGGTACAAAGCACACAGAGGAAAGACCTAAGGTGCAGGTTATACAGGCGGCTGAACCCTTGGCGACAGCATACCTATGTGGGATTCACAGAGAGCTGGTTAGGAGGCTGAACGCCGTCCTCCTACCCAATGTACATACACTATTTGATATGTCTGCCGAGGATTTCGATGCCATCATAGCCGCACACTTTAAGCCAGGAGACACTGTTTTAGAAACGGACATAGCCTCCTTTGACAAGAGCCAAGATGATTCACTTGCGCTTACTGCCTTGATGTTGTTAGAAGATTTAGGGGTGGATCACTCCCTGTTGGACTTGATAGAGGCCGCTTTTGGAGAGATTTCCAGCTGTCATCTACCGACAGGTACGCGCTTCAAGTTCGGCGCCATGATGAAATCTGGTATGTTCCTAACTCTGTTCGTCAACACATTGCTAAACATCACCATCGCTAGCCGCGTGCTGGAAGATCGTCTGACAAAATCCGCGTGCGCGGCCTTCATCGGCGACGACAACATAATACATGGAGTCGTCTCCGATGAATTGATGGCAGCCAGATGCGCCACTTGGATGAACATGGAAGTGAAGATCATAGATGCAGTTGTATCCTTGAAAGCCCCTTACTTTTGTGGAGGGTTTATACTGCACGATACTGTGACGGGAACAGCCTGCAGAGTGGCAGACCCGCTAAAAAGGCTATTCAAACTGGGCAAACCGCTAGCGGCAGGTGACGAACAAGATGAAGATAGAAGACGAGCGCTGGCTGACGAAGTGATCAGATGGCAACGAACAGGGCTAATTGATGAGTTGGAGAAAGCGGTATACTCTAGGTATGAAGTGCAGGGTATATCAGTTGTGGTAATGTCCATGGCCACCTTTGCAAGCTCCAGATCTAACTTCGAGAAGCTCAGAGGACCCGTCATAACTTTGTACGGCGGTCCTAAATAGATGGAGTACATCCCAACCCAAACTTTTTACAATAGGAGGTACCAGCCTCGACCCTGGACTCCGCGCCCCACTATCCAAGTAATCAGGCCCAGACCGCGCCCTCAGAGGCAAGCCGGGCAACTTGCCCAGCTGATCTCAGCAGTTAATAAACTGACAATGCGCGCGGTACCCCAACAGAAGCCACGCAGGAATCGGAAGAATAAGAAGCAAAAGCAAAAGCGACAGGCGCCACAAAACAACACAAACCAAAAGAAGCAGCCGCCTAAAAAGAAACCAGCTCAAAAGAAAAAGAAGCCGGGCCGCAGAGAGAGGATGTGCATGAAAATCGAAAATGATTGTATTTTTGAAGTCAAGTATGAAGGTAAGGTAACAGGTTACGCGTGCTTGGTGGGGGACAAAGTAATGAAACCAGCACACGTAAAGGGGACCATCGATAACGCGGACCTGGCCAAACTGGCCTTTAAGCGGTCATCTAAGTATGACCTTGAATGCGCGCAGATACCCGTGCACATGAAGTCCGACGCTTCGAAGTTCACCCATGAGAAACCAGAGGGGTACTATAACTGGCACCACGGAGCAGTACAGTACTCAGGAGGCCGGTTCACCATCCCCACAGGTGCTGGCAAACCAGGGGACAGCGGCAGACCGATCTTCGACAACAAGGGACGCGTGGTGGCCATAGTCTTAGGAGGAGCTAATGAAGGAGCCCGTACAGCCCTCTCGGTGGTGACCTGGAATAAAGACATTGTCACTAAAATCACCCCCGAGGGGGCCGAAGAGTGGAGTCTTGCCATCCCAGTCATGTGCCTGCTGGCAAATACCACGTTCCCCTGCTCCCAGCCCCCTTGCACTCCCTGCTGCTATGAAAGGGAACCAGAGGAAACCCTACGCATGCTTGAGGACAACGTCATGAGACCTGGGTACTATCAGCTGCTACAAGCATCCTTAACATGTTCTCCCCACCGTCAGCGACGCAGTACCAAGGACAACTTCAATGTCTATAAAGCCACAAGACCGTACTTAGCTCACTGTCCCGACTGTGGAGAAGGGCACTCGTGCCATAGTCCCGTAGCATTAGAACGCATCAGAAATGAAGCGACAGACGGGACGCTGAAAATCCAGGTCTCCTTGCAAATCGGAATAAAGACGGATGATAGCCACGATTGGACCAAGCTGCGTTACATGGACAACCACACGCCAGCGGACGCAGAGAGGGCGGGGCTATTTGTAAGAACATCAGCACCGTGCACGATTACTGGAACAATGGGACACTTCATCCTGACCCGATGTCCGAAAGGGGAAACTCTGACGGTGGGATTCACTGACAGTAGGAAGATCAGTCACTCATGTACGCACCCATTTCACCACGACCCTCCTGTGATAGGCCGGGAGAAATTCCATTCCCGACCGCAGCACGGTAAAGAGCTGCCTTGCAGCACGTACGTGCAGAGCACCGCCGCAACTACCGAGGAGATAGAGGTACACATGCCCCCAGACACCCCTGATCGCACATTGATGTCACAACAGTCCGGCAACGTAAAGATCACAGTTAATGGCCAGACGGTGCGGTACAAGTGTAATTGCGGTGGCTCAAATGAAGGACTAATAACTACAGACAAAGTGATTAATAACTGCAAAGTTGATCAATGTCATGCCGCGGTCACCAATCACAAAAAGTGGCAGTACAACTCCCCTCTGGTCCCGCGTAATGCTGAACTTGGGGACCGAAAAGGAAAAATCCACATCCCGTTTCCGCTGGCAAATGTAACATGCAGGGTGCCTAAAGCAAGGAACCCCACCGTGACGTACGGGAAAAACCAAGTCATCATGCTACTGTATCCCGACCACCCAACACTCCTGTCCTACCGGAACATGGGAGAAGAACCAAACTACCAAGAAGAGTGGGTGACGCATAAGAAGGAAGTCGTGCTAACCGTGCCGACTGAAGGGCTCGAGGTCACGTGGGGCAACAACGAGCCGTATAAGTATTGGCCGCAGTTATCTACAAACGGTACAGCCCATGGCCACCCGCATGAGATAATTCTGTATTATTATGAGCTGTACCCTACTATGACTGTAGTAGTTGTGTCAGTGGCCTCGTTCGTACTCCTGTCGATGGTGGGTGTGGCAGTGGGGATGTGCATGTGTGCACGACGCAGATGCATCACACCGTACGAACTGACACCAGGAGCTACCGTCCCTTTCCTGCTTAGCCTAATATGCTGCATCAGAACAGCTAAAGCGGCCACATACCAAGAGGCTGCGGTATACCTGTGGAATGAGCAGCAACCTTTGTTTTGGCTACAAGCCCTTATTCCGCTGGCAGCCCTGATTGTCCTATGCAACTGTCTGAGACTCTTACCATGCTGCTGTAAAACGTTGGCTTTTTTAGCCGTAATGAGCGTCGGTGCCCACACTGTGAGCGCGTACGAACACGTAACAGTGATCCCGAACACGGTGGGAGTACCGTATAAGACTCTAGTCAATAGACCGGGCTACAGTCCCATGGTATTGGAGATGGAACTACTGTCAGTCACTTTGGAGCCAACGCTATCGCTTGATTACATCACGTGCGAGTACAAAACCGTTATCCCGTCTCCGTACGTGAAATGCTGCGGTACAGCAGAGTGCAAGGACAAAAACCTACCTGACTACAGCTGTAAGGTCTTCACCGGCGTCTACCCATTTATGTGGGGCGGAGCCTACTGCTTCTGCGACGCTGAAAACACGCAATTGAGCGAAGCACACGTGGAGAAGTCCGAATCATGCAAAACAGAATTTGCATCAGCATACAGGGCTCATACCGCATCCGCATCAGCTAAGCTCCGCGTCCTTTACCAAGGAAATAACATCACTGTAACTGCCTATGCTAACGGCGACCATGCCGTCACAGTTAAGGACGCCAAATTCATTGTGGGGCCAATGTCTTCAGCCTGGACACCTTTCGACAACAAAATTGTGGTGTACAAAGGTGACGTCTATAACATGGACTACCCGCCCTTTGGCGCAGGAAGACCAGGACAATTTGGCGATATCCAAAGTCGCACACCTGAGAGTAAAGACGTCTATGCTAATACACAACTGGTACTGCAGAGACCGGCTGCGGGTACGGTACATGTGCCATACTCTCAGGCACCATCTGGCTTTAAGTATTGGCTAAAAGAACGAGGGGCGTCGCTGCAGCACACAGCACCATTTGGCTGCCAAATAGCAACAAACCCGGTAAGAGCGGTGAATTGCGCCGTAGGGAACATGCCCATCTCCATCGACATACCGGATGCGGCCTTCATTAGGGTCGTCGACGCGCCCTCTTTAACGGACATGTCGTGCGAGGTACCAGCCTGCACCCATTCCTCAGATTTCGGGGGCGTCGCCATTATTAAATATGCAGCCAGCAAGAAAGGCAAGTGTGCGGTGCATTCGATGACCAACGCCGTCACAATTCGGGAAGCTGAGATAGAAGTTGAAGGGAATTCTCAGCTGCAAATCTCTTTCTCGACGGCCTTGGCCAGCGCCGAATTCCGCGTACAAGTCTGTTCTACACAAGTACACTGTGTAGCCGAGTGCCACCCTCCGAAGGACCACATAGTCAATTACCCGGCGTCACATACCACCCTCGGGGTCCAGGACATTTCCGCTACGGCGCTGTCATGGGTGCAGAAGATCACGGGAGGCGTGGGACTGGTTGTCGCTGTTGCAGCACTGATTCTAATCGTGGTGCTATGCGTGTCGTTCAGCAGGCACTAA
		</sequence>
		<sequence>
			<taxon idref="KP164570|Brazil|BA|Feira-de-Santana|2014-09-03"/>
			ATGGATCCTGTGTACGTGGACATAGACGCTGACAGCGCCTTTTTGAAGGCCCTGCAACGTGCGTACCCCATGTTTGAGGTGGAACCCAGGCAGGTCACACCGAATGACCATGCTAATGCTAGAGCGTTCTCGCATCTAGCTATAAAACTAATAGAGCAGGAAATTGATCCCGACTCAACCATCCTGGACATCGGCAGTGCACCAGCAAGGAGGATGATGTCGGACAGGAAGTACCACTGCGTCTGCCCGATGCGCAGCGCAGAAGATCCCGAGAGACTCGCCAATTATGCGAGAAAGCTAGCATCTGCTGCAGGAAAAGTCCTGGACAGAAACATCTCTGGAAAGATCGGGGACTTACAAGCAGTAATGGCCGTGCCAGACACGGAGACGCCAACATTCTGCTTGCACACAGATGTCTCATGTAGACAGAGAGCAGACGTCGCGATATACCAAGACGTCTATGCTGTACACGCACCCACGTCGCTATACCACCAGGCGATTAAAGGGGTCCGAGTGGCGTACTGGGTAGGGTTCGACACAACCCCGTTCATGTACAATGCCATGGCGGGTGCCTACCCCTCATATTCGACAAACTGGGCAGACGAGCAGGTACTGAAGGCTAAGAACATAGGATTATGTTCAACAGACCTGACGGAAGGTAGACGAGGTAAATTGTCTATTATGAGAGGGAAGAAGCTAAAACCGTGTGACCGTGTGCTGTTCTCAGTAGGGTCAACGCTCTACCCGGAAAGCCGCAAGCTACTTAAGAGCTGGCACTTACCATCGGTGTTCCATCTAAAGGGCAAACTCAGCTTCACATGCCGCTGTGATACAGTGGTTTCGTGCGAGGGCTACGTCGTTAAGAGAATAACGATGAGCCCAGGCCTTTATGGAAAAACCACAGGGTATGCGGTAACCCACCACGCAGACGGATTCTTGATGTGCAAGACTACCGACACGGTTGACGGCGAAAGAGTGTCATTCTCGGTGTGCACATACGTGCCGGCGACCATTTGTGATCAAATGACCGGCATCCTTGCTACAGAAGTCACGCCGGAGGATGCACAGAAGCTGTTGGTGGGGCTGAACCAGAGAATAGTGGTTAACGGCAGAACGCAACGGAATACGAACACCATGAAAAACTATCTGCTTCCCGTGGTCGCCCAAGCCTTCAGTAAGTGGGCAAAGGAGTGCCGGAAAGACATGGAAGATGAAAAACTCCTGGGGGTCAGAGAAAGAACACTGACCTGCTGCTGTCTATGGGCATTCAAGAAGCAGAAAACACACACGGTCTACAAGAGGCCTGATACCCAGTCAATTCAGAAGGTTCAGGCCGAGTTTGACAGCTTTGTGGTACCGAGCCTGTGGTCGTCCGGGTTGTCAATCCCCTTGAGGACTAGAATCAAATGGTTGTTAAGCAAGGTGCCAAAAACCGACCTGATCCCATATAGCGGGGACGCCCAAGAAGCCCGGGACGCAGAAAAAGAAGCAGAGGAAGAACGAGAAGCAGAACTGACTCGTGAAGCCCTACCACCTCTACAGGCAGCACAGGAAGATGTTCAGGTCGAAATCGACGTGGAACAGCTTGAGGACAGAGCGGGTGCAGGAATAATAGAGACTCCTAGAGGAGCTATCAAAGTTACTGCCCAACCAACAGACCACGTCGTGGGAGAGTACCTGGTACTTTCCCCGCAGACCGTACTACGGAGCCAGAAGCTCAGCCTAATTCACGCTTTGGCGGAGCAAGTGAAGACGTGCACGCACAGCGGACGAGCAGGGAGGTACGCGGTCGAAGCGTACGACGGCCGAGTCCTAGTGCCCTCAGGCTATGCAATCTCGCCTGAAGACTTCCAGAGTCTAAGCGAAAGCGCAACGATGGTGTATAACGAAAGAGAGTTCGTAAACAGAAAGCTACACCACATTGCGATGCACGGACCAGCCCTGAACACCGACGAAGAGTCGTATGAGCTGGTGAGGGCAGAGAGGACAGAACACGAGTACGTCTACGATGTGGACCAGAGAAGATGCTGTAAGAAGGAAGAAGCTGCAGGACTGGTACTGGTGGGCGACTTGACTAATCCGCCCTACCACGAATTCGCATATGAAGGGCTAAAAATCCGCCCTGCCTGCCCATACAAAATTGCAGTCATAGGAGTCTTCGGAGTACCAGGATCTGGCAAGTCAGCTATTATCAAGAACCTAGTTACCAGGCAAGACCTGGTGACTAGCGGAAAGAAAGAAAACTGCCAAGAAATCACCACCGACGTGATGAGACAGAGAGGTCTAGAGATATCTGCACGTACGGTTGACTCGCTGCTCTTGAATGGATGCAACAGGCCAGTCGACGTGTTGTACGTAGACGAGGCGTTTGCGTGCCACTCTGGAACGTTACTTGCTTTGATCGCCTTGGTTAGACCAAGGCAGAAAGTTGTACTCTGTGGTGACCCGAAGCAGTGCGGCTTCTTCAATATGATGCAGATGAAAGTCAACTATAATCACAACATCTGCACCCAAGTGTACCACAAAAGTATCTCCAGGCGGTGTACACTGCCTGTGACCGCCATTGTGTCATCGTTGCATTACGAAGGCAAAATGCGCACTACGAATGAGTACAACAAGCCGATTGTAGTGGACACTACAGGCTCAACAAAACCTGACCCTGGAGATCTCGTGTTAACGTGCTTCAGAGGGTGGGTTAAACAACTGCAAATTGACTATCGTGGATACGAGGTCATGACAGCAGCCGCATCCCAAGGGTTAACCAGAAAAGGAGTTTATGCAGTTAGGCAAAAAGTTAATGAAAACCCGCTCTATGCATCAACGTCAGAGCACGTCAACGTACTCCTAACACGTACGGAAGGTAAACTGGTATGGAAGACACTTTCCGGTGACCCGTGGATAAAGACGCTGCAGAACCCACCGAAAGGAAACTTCAAAGCAACTATCAAGGAGTGGGAGGTGGAGCATGCATCAATAATGGCGGGCATCTGCAGTCACCAAATGACCTTTGATACATTCCAAAACAAAGCCAATGTTTGTTGGGCTAAGAGCTTGGTCCCTATCCTCGAAACAGCGGGGATAAAACTAAATGATAGGCAGTGGTCCCAGATAATTCAAGCCTTCAAAGAAGATAAAGCATACTCACCTGAAGTAGCCCTGAATGAAATATGCACGCGCATGTATGGGGTGGATTTAGACAGTGGGCTATTTTCTAAACCATTGGTGTCTGTGTATTACGCGGATAACCACTGGGATAATAGGCCTGGAGGGAAGATGTTCGGATTCAACCCCGAGGCAGCATCCATTCTAGAAAGAAAGTATCCATTCACAAAAGGGAAGTGGAACATCAACAAGCAGATCTGCGTGACCACCAGGAGGATAGAAGACTTTAACCCTACCACCAATATTATACCGGCCAATAGGAGACTACCACACTCATTAGTGGCCGAACACCGCCCAGTAAAAGGGGAAAGAATGGAATGGCTGGTTAATAAGATAAACGGCCACCACGTGCTCCTGGTCAGTGGCTATAATCTTGTACTGCCTACTAAGAGAGTCACTTGGGTAGCGCCACTAGGTGTCCGCGGAGCGGACTACACATACAACCTAGAGTTGGGTCTGCCAGCAACGCTTGGCAGGTATGACCTAGTGGTCATAAACATCCACACACCTTTTCGCATACACCATTACCAACAGTGCGTAGACCACGCAATGAAACTGCAAATGCTCGGGGGTGACTCATTGAGACTGCTCAAACCGGGTGGCTCTCTATTGATCAGAGCATATGGTTACGCAGATAGAACCAGTGAACGAGTCATCTGCGTGTTGGGACGCAAGTTCAGATCGTCTAGAGCGTTGAAACCACCATGTGTCACCAGCAACACTGAGATGTTTTTCCTATTCAGCAACTTTGACAATGGCAGAAGGAATTTCACAACTCATGTCATGAATAATCAACTGAATGCAGCCTTTGTAGGACAGGCCACCCGAGCAGGATGTGCACCGTCGTACCGGGTAAAACGCATGGACATCGCGAAGAACGATGAAGAGTGCGTAGTTAACGCCGCTAACCCTCGCGGGTTACCGGGTGACGGTGTTTGCAAGGCAGTATACAAAAAATGGCCGGAGTCCTTTAAGAATAGTGCAACACCAGTGGGAACCGCAAAAACAGTCATGTGCGGTACGTATCCAGTAATCCACGCCGTTGGACCGAACTTCTCTAATTATTTGGAATCTGAAGGGGACCGGGAATTGGCAGCTGCCTATCGAGAAGTCGCAAAGGAAGTAACTAGACTGGGAGTAAATAGTGTAGCTATACCTCTCCTCTCCACAGGTGTATACTCAGGAGGGAAAGATAGGCTGACCCAGTCACTGAACCACCTCTTCACAGCCATGGACTCGACGGATGCAGACGTGGTCATCTACTGTCGCGACAAAGAATGGGAGAAGAAAATATCCGAGGCCATACAGATGCGGACTCAAGTGGAGTTGCTGGATGAGCACATCTCCATAGACTGCGATATTGTTCGCGTGCACCCTGACAGCAGCTTGGCAGGCAGAAAAGGATACAGCACCACGGAAGGCGCACTGTACTCATATCTAGAAGGGACTCGTTTTCACCAGACGGCAGTGGACATGGCAGAGATATATACTATGTGGCCAAAGCAAACAGAGGCCAACGAGCAAGTCTGCCTATATGCCCTGGGGGAAAGTATTGAATCGATCAGGCAGAAATGCCCGGTGGATGATGCAGATGCATCGTCTCCTCCAAAAACTGTCCCGTGCCTTTGCCGTTACGCCATGACTCCGGAACGCGTCACCCGACTTCGCATGAACCACGTCACAAGTATAATTGTGTGTTCCTCGTTTCCCCTTCCAAAGTACAAAATAGAAGGAGTGCAAAAAGTCAAATGCTCTAAGGTAATGCTATTTGACCACAACGTGCCATCACGCGTAAGTCCAAGGGAATATAGATCTTCCCCGGAGGCTGCACAGGAAGCGAGTACAACCACGTCACTGACGCATAGCCAATTCGACCTAAGCGTTGACGGCGAGATACTACCCGTCCCGTCAGATCTGGATGCTGACGCCCCAGCCCTAGAACCAGCTCTAGACGACAGGGCGACACACACGTTGCCATCCACAACCGGAAACCTTGCGGCCGTGTCTGACTGGGTAATGAGCACCGTACCTGTCGCGCCGCCCAGAAGAAGGCGAGGGAGAAACCTGACTGTGACATGCGACGAGAGAGAAGGGAACATAACACCCATGGCTAGCGTCCGATTCTTTAGGGCAGAGCTGCGTCCGGTCGTACAAGAAACAGCGGAGACGCGTGACACAGCAATGTCTCTTCAGGCACCGCCGAGTACCGCCACGGAACTGAATCATCCGCCGATCTCCTTCGGAGCACCAAGCGAGACGTTCCCCATTACATTTGGGGACTTCAACGAAGGAGAAATCGAAAGCTTGTCTTCTGAGCTGCTAACTTTCGGAGACTTCCTACCCGGAGAAGTGGATGACTTGACAGATAGCGACTGGTCCACGTGCTCAGACACGGACGACGAGTTATGACTAGACAGGGCAGGTGGGTATATATTCTCGTCGGACACCGGTCCAGGTCATTTACAACAGAAGTCAGTACGCCAGTCAGTGCTGCCGGTGAACACCCTGGAGGAAGTCCACGAGGAGAAGTGTTACCCACCTAAGTTGGATGAAGTAAAGGAGCAACTATTACTTAAGAAACTCCAGGAGAGTGCATCCATGGCCAACAGAAGCAGGTACCAGTCGCGCAAAGTAGAAAACATGAAAGCAACAATCATCCAGAGACTAAAGAGAGGCTGTAGACTATACTTAATGTCAGAGACCTCAAAAGTCCCTACTTACCGGACCACATATCCGGCGCNTGTGTACTCGCCTCCGATCAACGTCCGACTGTCCAACCCCGAGTCCGCAGTGGCAGCATGCAATGAGTTCCTAGCTAGAAACTATCCAACTGTCTCATCATACCAAATTACCGACGAGTATGATGCATATTTAGACATGGTGGACGGGTCGGAGAGTTGCCTGGATCGAGCGACATTCAATCCGTCAAAACTTAGGAGCTACCCGAAACAGCACGCTTACCATGCGCCCTCCATCAGAAGCGCTGTACCGTCCCCATTCCAGAACACACTACAGAATGTACTGGCAGCAGCCACGAAAAGAAACTGCAACGTCACACAGATGAGGGAATTACCCACTTTGGACTCAGCAGTATTCAACGTGGAGTGTTTTAAAAAATTCGCATGCAACCAAGAATACTGGGAAGAATTTGCTGCCAGCCCTATTAGGATAACAACTGAGAATTTAACAACCTATGTTACTAAACTAAAAGGGCCAAAAGCAGCAGCGCTATTTGCAAAAACCCACAATCTGCTGCCACTGCAGGAAGTACCAATGGATAGGTTCACAGTAGATATGAAAAGGGACGTGAAGGTGACTCCTGGTACAAAGCACACAGAGGAAAGACCTAAGGTGCAGGTTATACAGGCGGCTGAACCCTTGGCGACAGCATACCTATGTGGGATTCACAGAGAGCTGGTTAGGAGGCTGAACGCCGTCCTCCTACCCAATGTACATACACTATTTGATATGTCTGCCGAGGATTTCGATGCCATCATAGCCGCACACTTTAAGCCAGGAGACACTGTTTTAGAAACGGACATAGCCTCCTTTGACAAGAGCCAAGATGATTCACTTGCGCTTACTGCCTTGATGTTGTTAGAAGATTTAGGGGTGGATCACTCCCTGTTGGACTTGATAGAGGCCGCTTTTGGAGAGATTTCCAGCTGTCATCTACCGACAGGTACGCGCTTCAAGTTCGGCGCCATGATGAAATCTGGTATGTTCCTAACTCTGTTCGTCAACACATTGCTAAACATCACCATCGCTAGCCGCGTGCTGGAAGATCGTCTGACAAAATCCGCGTGCGCGGCCTTCATCGGCGACGACAACATAATACATGGAGTCGTCTCCGATGAATTGATGGCAGCCAGATGCGCCACTTGGATGAACATGGAAGTGAAGATCATAGATGCAGTTGTATCCTTGAAAGCCCCTTACTTTTGTGGAGGGTTTATACTGCACGATACTGTGACGGGAACAGCCTGCAGAGTGGCAGACCCGCTAAAAAGGCTATTCAAACTGGGCAAACCGCTAGCGGCAGGTGACGAACAAGATGAAGATAGAAGACGAGCGCTGGCTGACGAAGTGATCAGATGGCAACGAACAGGGCTAATTGATGAGTTGGAGAAAGCGGTATACTCTAGGTATGAAGTGCAGGGTATATCAGTTGTGGTAATGTCCATGGCCACCTTTGCAAGCTCCAGATCTAACTTCGAGAAGCTCAGAGGACCCGTCATAACTTTGTACGGCGGTCCTAAATAGATGGAGTACATCCCAACCCAAACTTTTTACAATAGGAGGTACCAGCCTCGACCCTGGACTCCGCGCCCCACTATCCAAGTAATCAGGCCCAGACCGCGCCCTCAGAGGCAAGCCGGGCAACTTGCCCAGCTGATCTCAGCAGTTAATAAACTGACAATGCGCGCGGTACCCCAACAGAAGCCACGCAGGAATCGGAAGAATAAGAAGCAAAAGCAAAAGCGACAGGCGCCACAAAACAACACAAACCAAAAGAAGCAGCCGCCTAAAAAGAAACCAGCTCAAAAGAAAAAGAAGCCGGGCCGCAGAGAGAGGATGTGCATGAAAATCGAAAATGATTGTATTTTTGAAGTCAAGTATGAAGGTAAGGTAACAGGTTACGCGTGCTTGGTGGGGGACAAAGTAATGAAACCAGCACACGTAAAGGGGACCATCGATAACGCGGACCTGGCCAAACTGGCCTTTAAGCGGTCATCTAAGTATGACCTTGAATGCGCGCAGATACCCGTGCACATGAAGTCCGACGCTTCGAAGTTCACCCATGAGAAACCAGAGGGGTACTACAACTGGCACCACGGAGCAGTACAGTACTCAGGAGGCCGGTTCACCATCCCCACAGGTGCTGGCAAACCAGGGGACAGCGGCAGACCGATCTTCGACAACAAGGGACGCGTGGTGGCCATAGTCTTAGGAGGAGCTAATGAAGGAGCCCGTACAGCCCTCTCGGTGGTGACCTGGAATAAAGACATTGTCACTAAAATCACCCCCGAGGGGGCCGAAGAGTGGAGTCTTGCCATCCCAGTCATGTGCCTGCTGGCAAATACCACGTTCCCCTGCTCCCAGCCCCCTTGCACTCCCTGCTGCTATGAAAGGGAACCAGAGGAAACCCTACGCATGCTTGAGGACAACGTCATGAGACCTGGGTACTATCAGCTGCTACAAGCATCCTTAACATGTTCTCCCCACCGTCAGCGACGCAGTACCAAGGACAACTTCAATGTCTATAAAGCCACAAGACCGTACTTAGCTCACTGTCCCGACTGTGGAGAAGGGCACTCGTGCCATAGTCCCGTAGCATTAGAACGCATCAGAAATGAAGCGACAGACGGGACGCTGAAAATCCAGGTCTCCTTGCAAATCGGAATAAAGACGGATGATAGCCACGATTGGACCAAGCTGCGTTACATGGACAACCACACGCCAGCGGACGCAGAGAGGGCGGGGCTATTTGTAAGAACATCAGCACCGTGCACGATTACTGGAACAATGGGACACTTCATCCTGACCCGATGTCCGAAAGGGGAAACTCTGACGGTGGGATTCACTGACAGTAGGAAGATCAGTCACTCATGTACGCACCCATTTCACCACGACCCTCCTGTGATAGGCCGGGAGAAATTCCATTCCCGACCGCAGCACGGTAAAGAGCTGCCTTGCAGCACGTACGTGCAGAGCACCGCCGCAACTACCGAGGAGATAGAGGTACACATGCCCCCAGACACCCCTGATCGCACATTGATGTCACAACAGTCCGGCAACGTAAAGATCACAGTTAATGGCCAGACGGTGCGGTACAAGTGTAATTGCGGTGGCTCAAATGAAGGACTAATAACTACAGACAAAGTGATTAATAACTGCAAAGTTGATCAATGTCATGCCGCGGTCACCAATCACAAAAAGTGGCAGTACAACTCCCCTCTGGTCCCGCGTAATGCTGAACTTGGGGACCGAAAAGGAAAAATCCACATCCCGTTTCCGCTGGCAAATGTAACATGCAGGGTGCCTAAAGCAAGGAACCCCACCGTGACGTACGGGAAAAACCAAGTCATCATGCTACTGTATCCCGACCACCCAACACTCCTGTCCTACCGGAACATGGGAGAAGAACCAAACTACCAAGAAGAGTGGGTGACGCATAAGAAGGAAGTCGTGCTAACCGTGCCGACTGAAGGGCTCGAGGTCACGTGGGGTAACAACGAGCCGTATAAGTATTGGCCGCAGTTATCTACAAACGGTACAGCCCATGGCCACCCGCATGAGATAATTCTGTATTATTATGAGCTGTACCCTACTATGACTGTAGTAGTTGTGTCAGTGGCCTCGTTCGTACTCCTGTCGATGGTGGGTGTGGCAGTGGGGATGTGCATGTGTGCACGACGCAGATGCATCACACCGTACGAACTGACACCAGGAGCTACCGTCCCTTTCCTGCTTAGCCTAATATGCTGCATCAGAACAGCTAAAGCGGCCACATACCAAGAGGCTGCGGTATACCTGTGGAATGAGCAGCAACCTTTGTTTTGGCTACAAGCCCTTATTCCGCTGGCAGCCCTGATTGTCCTATGCAACTGTCTGAGACTCTTACCATGCTGCTGTAAAACGTTGGCTTTTTTAGCCGTAATGAGCGTCGGTGCCCACACTGTGAGCGCGTACGAACACGTAACAGTGATCCCGAACACGGTGGGAGTACCGTATAAGACTCTAGTCAATAGACCGGGCTACAGTCCCATGGTATTGGAGATGGAACTACTGTCAGTCACTTTGGAGCCAACGCTATCGCTTGATTACATCACGTGCGAGTACAAAACCGTTATCCCGTCTCCGTACGTGAAATGCTGCGGTACAGCAGAGTGCAAGGACAAAAACCTACCTGACTACAGCTGTAAGGTCTTCACCGGCGTCTACCCATTTATGTGGGGCGGAGCCTACTGCTTCTGCGACGCTGAAAACACGCAATTGAGCGAAGCACACGTGGAGAAGTCCGAATCATGCAAAACAGAATTTGCATCAGCATACAGGGCTCATACCGCATCCGCATCAGCTAAGCTCCGCGTCCTTTACCAAGGAAATAACATCACTGTAACTGCCTATGCTAACGGCGACCATGCCGTCACAGTTAAGGACGCCAAATTCATTGTGGGGCCAATGTCTTCAGCCTGGACACCTTTCGACAACAAAATTGTGGTGTACAAAGGTGACGTCTATAACATGGACTACCCGCCCTTTGGCGCAGGAAGACCAGGACAATTTGGCGATATCCAAAGTCGCACACCTGAGAGTAAAGACGTCTATGCTAATACACAACTGGTACTGCAGAGACCGGCTGCGGGTACGGTACATGTGCCATACTCTCAGGCACCATCTGGCTTTAAGTATTGGCTAAAAGAACGAGGGGCGTCGCTGCAGCACACAGCACCATTTGGCTGCCAAATAGCAACAAACCCGGTAAGAGCGGTGAATTGCGCCGTAGGGAACATGCCCATCTCCATCGACATACCGGATGCGGCCTTCATTAGGGTCNTCGACGCGCCCTCTTTAACGGACATGTCGTGCGAGGTACCAGCCTGCACCCATTCCTCAGATTTCGGGGGCGTCGCCATTATTAAATATGCAGCCAGCAAGAAAGGCAAGTGTGCGGTGCATTCGATGACCAACGCCGTCACAATTCGGGAAGCTGAGATAGAAGTTGAAGGGAATTCTCAGCTGCAAATCTCTTTCTCGACGGCCTTGGCCAGCGCCGAATTCCGCGTACAAGTCTGTTCTACACAAGTACACTGTGTAGCCGAGTGCCACCCTCCGAAGGACCACATAGTCAATTACCCGGCGTCACATACCACCCTCGGGGTCCAGGACATTTCCGCTACGGCGCTGTCATGGGTGCAGAAGATCACGGGAGGCGTGGGACTGGTTGTCGCTGTTGCAGCACTGATTCTAATCGTGGTGCTATGCGTGTCGTTCAGCAGGCACTAA
		</sequence>
		<sequence>
			<taxon idref="KP164569|Brazil|BA|Feira-de-Santana|2014-08-28"/>
			ATGGATCCTGTGTACGTGGACATAGACGCTGACAGCGCCTTTTTGAAGGCCCTGCAACGTGCGTACCCCATGTTTGAGGTGGAACCCAGGCAGGTCACACCGAATGACCATGCTAATGCTAGAGCGTTCTCGCATCTAGCTATAAAACTAATAGAGCAGGAAATTGATCCCGACTCAACCATCCTGGACATCGGCAGTGCACCAGCAAGGAGGATGATGTCGGACAGGAAGTACCACTGCGTCTGCCCGATGCGCAGCGCAGAAGATCCCGAGAGACTCGCCAATTATGCGAGAAAGCTAGCATCTGCTGCAGGAAAAGTCCTGGACAGAAACATCTCTGGAAAGATCGGGGACTTACAAGCAGTAATGGCCGTGCCAGACACGGAGACGCCAACATTCTGCTTGCACACAGATGTCTCATGTAGACAGAGAGCAGACGTCGCGATATACCAAGACGTCTATGCTGTACACGCACCCACGTCGCTATACCACCAGGCGATTAAAGGGGTCCGAGTGGCGTACTGGGTAGGGTTCGACACAACCCCGTTCATGTACAATGCCATGGCGGGTGCCTACCCCTCATATTCGACAAACTGGGCAGACGAGCAGGTACTGAAGGCTAAGAACATAGGATTATGTTCAACAGACCTGACGGAAGGTAGACGAGGTAAATTGTCTATTATGAGAGGGAAGAAGCTAAAACCGTGTGACCGTGTGCTGTTCTCAGTAGGGTCAACGCTCTACCCGGAAAGCCGCAAGCTACTTAAGAGCTGGCACTTACCATCGGTGTTCCATCTAAAGGGCAAACTCAGCTTCACATGCCGCTGTGATACAGTGGTTTCGTGCGAGGGCTACGTCGTTAAGAGAATAACGATGAGCCCAGGCCTTTATGGAAAAACCACAGGGTATGCGGTAACCCACCACGCAGACGGATTCTTGATGTGCAAGACTACCGACACGGTTGACGGCGAAAGAGTGTCATTCTCGGTGTGCACATACGTGCCGGCGACCATTTGTGATCAAATGACCGGCATCCTTGCTACAGAAGTCACGCCGGAGGATGCACAGAAGCTGTTGGTGGGGCTGAACCAGAGAATAGTGGTTAACGGCAGAACGCAACGGAATACGAACACCATGAAAAACTATCTGCTTCCCGTGGTCGCCCAAGCCTTCAGTAAGTGGGCAAAGGAGTGCCGGAAAGACATGGAAGATGAAAAACTCCTGGGGGTCAGAGAAAGAACACTGACCTGCTGCTGTCTATGGGCATTCAAGAAGCAGAAAACACACACGGTCTACAAGAGGCCTGATACCCAGTCAATTCAGAAGGTTCAGGCCGAGTTTGACAGCTTTGTGGTACCGAGCCTGTGGTCGTCCGGGTTGTCAACCCCCTTGAGGACTAGAATCAAATGGTTGTTAAGCAAGGTGCCAAAAACCGACCTGATCCCATATAGCGGGGACGCCCAAGAAGCCCGGGACGCAGAAAAAGAAGCAGAGGAAGAACGAGAAGCAGAACTGACTCGTGAAGCCCTACCACCTCTACAGGCAGCACAGGAAGATGTTCAGGTCGAAATCGACGTGGAACAGCTTGAGGACAGAGCGGGTGCAGGAATAATAGAGACTCCTAGAGGAGCTATCAAAGTTACTGCCCAACCAACAGACCACGTCGTGGGAGAGTACCTGGTACTTTCCCCGCAGACCGTACTACGGAGCCAGAAGCTCAGCCTAATTCACGCTTTGGCGGAGCAAGTGAAGACGTGCACGCACAGCGGACGAGCAGGGAGGTACGCGGTCGAAGCGTACGACGGCCGAGTCCTAGTGCCCTCAGGCTATGCAATCTCGCCTGAAGACTTCCAGAGTCTAAGCGAAAGCGCAACGATGGTGTATAACGAAAGAGAGTTCGTAAACAGAAAGCTACACCACATTGCGATGCACGGACCAGCCCTGAACACCGACGAAGAGTCGTATGAGCTGGTGAGGGCAGAGAGGACAGAACACGAGTACGTCTACGATGTGGACCAGAGAAGATGCTGTAAGAAGGAAGAAGCTGCAGGACTGGTACTGGTGGGCGACTTGACTAATCCGCCCTACCACGAATTCGCATATGAAGGGCTAAAAATCCGCCCTGCCTGCCCATACAAAATTGCAGTCATAGGAGTCTTCGGAGTACCAGGATCTGGCAAGTCAGCTATTATCAAGAACCTAGTTACCAGGCAAGACCTGGTGACTAGCGGAAAGAAAGAAAACTGCCAAGAAATCACCACCGACGTGATGAGACAGAGAGGTCTAGAGATATCTGCACGTACGGTTGACTCGCTGCTCTTGAATGGATGCAACAGGCCAGTCGACGTGTTGTACGTAGACGAGGCGTTTGCGTGCCACTCTGGAACGTTACTTGCTTTGATCGCCTTGGTTAGACCAAGGCAGAAAGTTGTACTCTGTGGTGACCCGAAGCAGTGCGGCTTCTTCAATATGATGCAGATGAAAGTCAACTATAATCACAACATCTGCACCCAAGTGTACCACAAAAGTATCTCCAGGCGGTGTACACTGCCTGTGACCGCCATTGTGTCATCGTTGCATTACGAAGGCAAAATGCGCACTACGAATGAGTACAACAAGCCGATTGTAGTGGACACTACAGGCTCAACAAAACCTGACCCTGGAGATCTCGTGTTAACGTGCTTCAGAGGGTGGGTTAAACAACTGCAAATTGACTATCGTGGATACGAGGTCATGACAGCAGCCGCATCCCAAGGGTTAACCAGAAAAGGAGTTTATGCAGTTAGGCAAAAAGTTAATGAAAACCCGCTCTATGCATCAACGTCAGAGCACGTCAACGTACTCCTAACACGTACGGAAGGTAAACTGGTATGGAAGACACTTTCCGGTGACCCGTGGATAAAGACGCTGCAGAACCCACCGAAAGGAAACTTCAAAGCAACTATCAAGGAGTGGGAGGTGGAGCATGCATCAATAATGGCGGGCATCTGCAGTCACCAAATGACCTTTGATACATTCCAAAACAAAGCCAATGTTTGTTGGGCTAAGAGCTTGGTCCCTATCCTCGAAACAGCGGGGATAAAACTAAATGATAGGCAGTGGTCCCAGATAATTCAAGCCTTCAAAGAAGATAAAGCATACTCACCTGAAGTAGCCCTGAATGAAATATGCACGCGCATGTATGGGGTGGATTTAGACAGTGGGCTATTTTCTAAACCATTGGTGTCTGTGTATTACGCGGATAACCACTGGGATAATAGGCCTGGAGGGAAGATGTTCGGATTCAACCCCGAGGCAGCATCCATTCTAGAAAGAAAGTATCCATTCACAAAAGGGAAGTGGAACATCAACAAGCAGATCTGCGTGACCACCAGGAGGATAGAAGACTTTAACCCTACCACCAATATTATACCGGCCAATAGGAGACTACCACACTCATTAGTGGCCGAACACCGCCCAGTAAAAGGGGAAAGAATGGAATGGCTGGTTAATAAGATAAACGGCCACCACGTGCTCCTGGTCAGTGGCTATAATCTTGTACTGCCTACTAAGAGAGTCACTTGGGTAGCGCCACTAGGTGTCCGCGGAGCGGACTACACATACAACCTAGAGTTGGGTCTGCCAGCAACGCTTGGCAGGTATGACCTAGTGGTCATAAACATCCACACACCTTTTCGCATACACCATTACCAACAGTGCGTAGACCACGCAATGAAACTGCAAATGCTCGGGGGTGACTCATTGAGACTGCTCAAACCGGGTGGCTCTCTATTGATCAGAGCATATGGTTACGCAGATAGAACCAGTGAACGAGTCATCTGCGTGTTGGGACGCAAGTTCAGATCGTCTAGAGCGTTGAAACCACCATGTGTCACCAGCAACACTGAGATGTTTTTCCTATTCAGCAACTTTGACAATGGCAGAAGGAATTTCACAACTCATGTCATGAATAATCAACTGAATGCAGCCTTTGTAGGACAGGCCACCCGAGCAGGATGTGCACCGTCGTACCGGGTAAAACGCATGGACATCGCGAAGAACGATGAAGAGTGCGTAGTTAACGCCGCTAACCCTCGCGGGTTACCGGGTGACGGTGTTTGCAAGGCAGTATACAAAAAATGGCCGGAGTCCTTTAAGAATAGTGCAACACCAGTGGGAACCGCAAAAACAGTCATGTGCGGTACGTATCCAGTAATCCACGCCGTTGGACCGAACTTCTCTAATTATTTGGAATCTGAAGGGGACCGGGAATTGGCAGCTGCCTATCGAGAAGTCGCAAAGGAAGTAACTAGACTGGGAGTAAATAGTGTAGCTATACCTCTCCTCTCCACAGGTGTATACTCAGGAGGGAAAGATAGGCTGACCCAGTCACTGAACCACCTCTTCACAGCCATGGACTCGACGGATGCAGACGTGGTCATCTACTGTCGCGACAAAGAATGGGAGAAGAAAATATCCGAGGCCATACAGATGCGGACTCAAGTGGAGTTGCTGGATGAGCACATCTCCATAGACTGCGATATTGTTCGCGTGCACCCTGACAGCAGCTTGGCAGGCAGAAAAGGATACAGCACCACGGAAGGCGCACTGTACTCATATCTAGAAGGGACTCGTTTTCACCAGACGGCAGTGGACATGGCAGAGATATATACTATGTGGCCAAAGCAAACAGAGGCCAACGAGCAAGTCTGCCTATATGCCCTGGGGGAAAGTATTGAATCGATCAGGCAGAAATGCCCGGTGGATGATGCAGATGCATCGTCTCCTCCAAAAACTGTCCCGTGCCTTTGCCGTTACGCCATGACTCCGGAACGCGTCACCCGACTTCGCATGAACCACGTCACAAGTATAATTGTGTGTTCCTCGTTTCCCCTTCCAAAGTACAAAATAGAAGGAGTGCAAAAAGTCAAATGCTCTAAGGTAATGCTATTTGACCACAACGTGCCATCACGCGTAAGTCCAAGGGAATATAGATCTTCCCCGGAGGCTGCACAGGAAGCGAGTACAACCACGTCACTGACGCATAGCCAATTCGACCTAAGCGTTGACGGCGAGATACTACCCGTCCCGTCAGATCTGGATGCTGACGCCCCAGCCCTAGAACCAGCTCTAGACGACAGGGCGACACACACGTTGCCATCCACAACCGGAAACCTTGCGGCCGTGTCTGACTGGGTAATGAGCACCGTACCTGTCGCGCCGCCCAGAAGAAGGCGAGGGAGAAACCTGACTGTGACATGCGACGAGAGAGAAGGGAACATAACACCCATGGCTAGCGTCCGATTCTTTAGGGCAGAGCTGCGTCCGGTCGTACAAGAAACAGCGGAGACGCGTGACACAGCAATGTCTCTTCAGGCACCGCCGAGTACCGCCACGGAACTGAATCATCCGCCGATCTCCTTCGGAGCACCAAGCGAGACGTTCCCCATTACATTTGGGGACTTCAACGAAGGAGAAATCGAAAGCTTGTCTTCTGAGCTGCTAACTTTCGGAGACTTCCTACCCGGAGAAGTGGATGACTTGACAGATAGCGACTGGTCCACGTGCTCAGACACGGACGACGAGTTATGACTAGACAGGGCAGGTGGGTATATATTCTCGTCGGACACCGGTCCAGGTCATTTACAACAGAAGTCAGTACGCCAGTCAGTGCTGCCGGTGAACACCCTGGAGGAAGTCCACGAGGAGAAGTGTTACCCACCTAAGTTGGATGAAGTAAAGGAGCAACTATTACTTAAGAAACTCCAGGAGAGTGCATCCATGGCCAACAGAAGCAGGTACCAGTCGCGCAAAGTAGAAAACATGAAAGCAACAATCATCCAGAGACTAAAGAGAGGCTGTAGACTATACTTAATGTCAGAGACCTCAAAAGTCCCTACTTACCGGACCACATATCCGGCGCCTGTGTACTCGCCTCCGATCAACGTCCGACTGTCCAACCCCGAGTCCGCAGTGGCAGCATGCAATGAGTTCCTAGCTAGAAACTATCCAACTGTCTCATCATACCAAATTACCGACGAGTATGATGCATATTTAGACATGGTGGACGGGTCGGAGAGTTGCCTGGATCGAGCGACATTCAATCCGTCAAAACTTAGGAGCTACCCGAAACAGCACGCTTACCATGCGCCCTCCATCAGAAGCGCTGTACCGTCCCCATTCCAGAACACACTACAGAATGTACTGGCAGCAGCCACGAAAAGAAACTGCAACGTCACACAGATGAGGGAATTACCCACTTTGGACTCAGCAGTATTCAACGTGGAGTGTTTTAAAAAATTCGCATGCAACCAAGAATACTGGGAAGAATTTGCTGCCAGCCCTATTAGGATAACAACTGAGAATTTAACAACCTATGTTACTAAACTAAAAGGGCCAAAAGCAGCAGCGCTATTTGCAAAAACCCACAATCTGCTGCCACTGCAGGAAGTACCAATGGATAGGTTCACAGTAGATATGAAAAGGGACGTGAAGGTGACTCCTGGTACAAAGCACACAGAGGAAAGACCTAAGGTGCAGGTTATACAGGCGGCTGAACCCTTGGCGACAGCATACCTATGTGGGATTCACAGAGAGCTGGTTAGGAGGCTGAACGCCGTCCTCCTACCCAATGTACATACACTATTTGATATGTCTGCCGAGGATTTCGATGCCATCATAGCCGCACACTTTAAGCCAGGAGACACTGTTTTAGAAACGGACATAGCCTCCTTTGACAAGAGCCAAGATGATTCACTTGCGCTTACTGCCTTGATGTTGTTAGAAGATTTAGGGGTGGATCACTCCCTGTTGGACTTGATAGAGGCCGCTTTTGGAGAGATTTCCAGCTGTCATCTACCGACAGGTACGCGCTTCAAGTTCGGCGCCATGATGAAATCTGGTATGTTCCTAACTCTGTTCGTCAACACATTGCTAAACATCACCATCGCTAGCCGCGTGCTGGAAGATCGTCTGACAAAATCCGCGTGCGCGGCCTTCATCGGCGACGACAACATAATACATGGAGTCGTCTCCGATGAATTGATGGCAGCCAGATGCGCCACTTGGATGAACATGGAAGTGAAGATCATAGATGCAGTTGTATCCTTGAAAGCCCCTTACTTTTGTGGAGGGTTTATACTGCACGATACTGTGACGGGAACAGCCTGCAGAGTGGCAGACCCGCTAAAAAGGCTATTCAAACTGGGCAAACCGCTAGCGGCAGGTGACGAACAAGATGAAGATAGAAGACGAGCGCTGGCTGACGAAGTGATCAGATGGCAACGAACAGGGCTAATTGATGAGTTGGAGAAAGCGGTATACTCTAGGTATGAAGTGCAGGGTATATCAGTTGTGGTAATGTCCATGGCCACCTTTGCAAGCTCCAGATCTAACTTCGAGAAGCTCAGAGGACCCGTCATAACTTTGTACGGCGGTCCTAAATAGATGGAGTACATCCCAACCCAAACTTTTTACAATAGGAGGTACCAGCCTCGACCCTGGACTCCGCGCCCCACTATCCAAGTAATCAGGCCCAGACCGCGCCCTCAGAGGCAAGCCGGGCAACTTGCCCAGCTGATCTCAGCAGTTAATAAACTGACAATGCGCGCGGTACCCCAACAGAAGCCACGCAGGAATCGGAAGAATAAGAAGCAAAAGCAAAAGCGACAGGCGCCACAAAACAACACAAACCAAAAGAAGCAGCCGCCTAAAAAGAAACCAGCTCAAAAGAAAAAGAAGCCGGGCCGCAGAGAGAGGATGTGCATGAAAATCGAAAATGATTGTATTTTTGAAGTCAAGTATGAAGGTAAGGTAACAGGTTACGCGTGCTTGGTGGGGGACAAAGTAATGAAACCAGCACACGTAAAGGGGACCATCGATAACGCGGACCTGGCCAAACTGGCCTTTAAGCGGTCATCTAAGTATGACCTTGAATGCGCGCAGATACCCGTGCACATGAAGTCCGACGCTTCGAAGTTCACCCATGAGAAACCAGAGGGGTACTACAACTGGCACCACGGAGCAGTACAGTACTCAGGAGGCCGGTTCACCATCCCCACAGGTGCTGGCAAACCAGGGGACAGCGGCAGACCGATCTTCGACAACAAGGGACGCGTGGTGGCCATAGTCTTAGGAGGAGCTAATGAAGGAGCCCGTACAGCCCTCTCGGTGGTGACCTGGAATAAAGACATTGTCACTAAAATCACCCCCGAGGGGGCCGAAGAGTGGAGTCTTGCCATCCCAGTCATGTGCCTGCTGGCAAATACCACGTTCCCCTGCTCCCAGCCCCCTTGCACTCCCTGCTGCTATGAAAGGGAACCAGAGGAAACCCTACGCATGCTTGAGGACAACGTCATGAGACCTGGGTACTATCAGCTGCTACAAGCATCCTTAACATGTTCTCCCCACCGTCAGCGACGCAGTACCAAGGACAACTTCAATGTCTATAAAGCCACAAGACCGTACTTAGCTCACTGTCCCGACTGTGGAGAAGGGCACTCGTGCCATAGTCCCGTAGCATTAGAACGCATCAGAAATGAAGCGACAGACGGGACGCTGAAAATCCAGGTCTCCTTGCAAATCGGAATAAAGACGGATGATAGCCACGATTGGACCAAGCTGCGTTACATGGACAACCACACGCCAGCGGACGCAGAGAGGGCGGGGCTATTTGTAAGAACATCAGCACCGTGCACGATTACTGGAACAATGGGACACTTCATCCTGACCCGATGTCCGAAAGGGGAAACTCTGACGGTGGGATTCACTGACAGTAGGAAGATCAGTCACTCATGTACGCACCCATTTCACCACGACCCTCCTGTGATAGGCCGGGAGAAATTCCATTCCCGACCGCAGCACGGTAAAGAGCTGCCTTGCAGCACGTACGTGCAGAGCACCGCCGCAACTACCGAGGAGATAGAGGTACACATGCCCCCAGACACCCCTGATCGCACATTGATGTCACAACAGTCCGGCAACGTAAAGATCACAGTTAATGGCCAGACGGTGCGGTACAAGTGTAATTGCGGTGGCTCAAATGAAGGACTAATAACTACAGACAAAGTGATTAATAACTGCAAAGTTGATCAATGTCATGCCGCGGTCACCAATCACAAAAAGTGGCAGTACAACTCCCCTCTGGTCCCGCGTAATGCTGAACTTGGGGACCGAAAAGGAAAAATCCACATCCCGTTTCCGCTGGCAAATGTAACATGCAGGGTGCCTAAAGCAAGGAACCCCACCGTGACGTACGGGAAAAACCAAGTCATCATGCTACTGTATCCCGACCACCCAACACTCCTGTCCTACCGGAACATGGGAGAAGAACCAAACTACCAAGAAGAGTGGGTGACGCATAAGAAGGAAGTCGTGCTAACCGTGCCGACTGAAGGGCTCGAGGTCACGTGGGGTAACAACGAGCCGTATAAGTATTGGCCGCAGTTATCTACAAACGGTACAGCCCATGGCCACCCGCATGAGATAATTCTGTATTATTATGAGCTGTACCCTACTATGACTGTAGTAGTTGTGTCAGTGGCCTCGTTCGTACTCCTGTCGATGGTGGGTGTGGCAGTGGGGATGTGCATGTGTGCACGACGCAGATGCATCACACCGTACGAACTGACACCAGGAGCTACCGTCCCTTTCCTGCTTAGCCTAATATGCTGCATCAGAACAGCTAAAGCGGCCACATACCAAGAGGCTGCGGTATACCTGTGGAATGAGCAGCAACCTTTGTTTTGGCTACAAGCCCTTATTCCGCTGGCAGCCCTGATTGTCCTATGCAACTGTCTGAGACTCTTACCATGCTGCTGTAAAACGTTGGCTTTTTTAGCCGTAATGAGCGTCGGTGCCCACACTGTGAGCGCGTACGAACACGTAACAGTGATCCCGAACACGGTGGGAGTACCGTATAAGACTCTAGTCAATAGACCGGGCTACAGTCCCATGGTATTGGAGATGGAACTACTGTCAGTCACTTTGGAGCCAACGCTATCGCTTGATTACATCACGTGCGAGTACAAAACCGTTATCCCGTCTCCGTACGTGAAATGCTGCGGTACAGCAGAGTGCAAGGACAAAAACCTACCTGACTACAGCTGTAAGGTCTTCACCGGCGTCTACCCATTTATGTGGGGCGGAGCCTACTGCTTCTGCGACGCTGAAAACACGCAATTGAGCGAAGCACACGTGGAGAAGTCCGAATCATGCAAAACAGAATTTGCATCAGCATACAGGGCTCATACCGCATCCGCATCAGCTAAGCTCCGCGTCCTTTACCAAGGAAATAACATCACTGTAACTGCCTATGCTAACGGCGACCATGCCGTCACAGTTAAGGACGCCAAATTCATTGTGGGGCCAATGTCTTCAGCCTGGACACCTTTCGACAACAAAATTGTGGTGTACAAAGGTGACGTCTATAACATGGACTACCCGCCCTTTGGCGCAGGAAGACCAGGACAATTTGGCGATATCCAAAGTCGCACACCTGAGAGTAAAGACGTCTATGCTAATACACAACTGGTACTGCAGAGACCGGCTGCGGGTACGGTACATGTGCCATACTCTCAGGCACCATCTGGCTTTAAGTATTGGCTAAAAGAACGAGGGGCGTCGCTGCAGCACACAGCACCATTTGGCTGCCAAATAGCAACAAACCCGGTAAGAGCGGTGAATTGCGCCGTAGGGAACATGCCCATCTCCATCGACATACCGGATGCGGCCTTCATTAGGGTCGTCGACGCGCCCTCTTTAACGGACATGTCGTGCGAGGTACCAGCCTGCACCCATTCCTCAGATTTCGGGGGCGTCGCCATTATTAAATATGCAGCCAGCAAGAAAGGCAAGTGTGCGGTGCATTCGATGACCAACGCCGTCACAATTCGGGAAGCTGAGATAGAAGTTGAAGGGAATTCTCAGCTGCAAATCTCTTTCTCGACGGCCTTGGCCAGCGCCGAATTCCGCGTACAAGTCTGTTCTACACAAGTACACTGTGTAGCCGAGTGCCACCCTCCGAAGGACCACATAGTCAATTACCCGGCGTCACATACCACCCTCGGGGTCCAGGACATTTCCGCTACGGCGCTGTCATGGGTGCAGAAGATCACGGGAGGCGTGGGACTGGTTGTCGCTGTTGCAGCACTGATTCTAATCGTGGTGCTATGCGTGTCGTTCAGCAGGCACTAA
		</sequence>
		<sequence>
			<taxon idref="KP164568|Brazil|BA|Feira-de-Santana|2014-08-26"/>
			ATGGATCCTGTGTACGTGGACATAGACGCTGACAGCGCCTTTTTGAAGGCCCTGCAACGTGCGTACCCCATGTTTGAGGTGGAACCCAGGCAGGTCACACCGAATGACCATGCTAATGCTAGAGCGTTCTCGCATCTAGCTATAAAACTAATAGAGCAGGAAATTGATCCCGACTCAACCATCCTGGACATCGGCAGTGCACCAGCAAGGAGGATGATGTCGGACAGGAAGTACCACTGCGTCTGCCCGATGCGCAGCGCAGAAGATCCCGAGAGACTCGCCAATTATGCGAGAAAGCTAGCATCTGCTGCAGGAAAAGTCCTGGACAGAAACATCTCTGGAAAGATCGGGGACTTACAAGCAGTAATGGCCGTGCCAGACACGGAGACGCCAACATTCTGCTTGCACACAGATGTCTCATGTAGACAGAGAGCAGACGTCGCGATATACCAAGACGTCTATGCTGTACACGCACCCACGTCGCTATACCACCAGGCGATTAAAGGGGTCCGAGTGGCGTACTGGGTAGGGTTCGACACAACCCCGTTCATGTACAATGCCATGGCGGGTGCCTACCCCTCATATTCGACAAACTGGGCAGACGAGCAGGTACTGAAGGCTAAGAACATAGGATTATGTTCAACAGACCTGACGGAAGGTAGACGAGGTAAATTGTCTATTATGAGAGGGAAGAAGCTAAAACCGTGTGACCGTGTGCTGTTCTCAGTAGGGTCAACGCTCTACCCGGAAAGCCGCAAGCTACTTAAGAGCTGGCACTTACCATCGGTGTTCCATCTAAAGGGCAAACTCAGCTTCACATGCCGCTGTGATACAGTGGTTTCGTGCGAGGGCTACGTCGTTAAGAGAATAACGATGAGCCCAGGCCTTTATGGAAAAACCACAGGGTATGCGGTAACCCACCACGCAGACGGATTCTTGATGTGCAAGACTACCGACACGGTTGACGGCGAAAGAGTGTCATTCTCGGTGTGCACATACGTGCCGGCGACCATTTGTGATCAAATGACCGGCATCCTTGCTACAGAAGTCACGCCGGAGGATGCACAGAAGCTGTTGGTGGGGCTGAACCAGAGAATAGTGGTTAACGGCAGAACGCAACGGAATACGAACACCATGAAAAACTATCTGCTTCCCGTGGTCGCCCAAGCCTTCAGTAAGTGGGCAAAGGAGTGCCGGAAAGACATGGAAGATGAAAAACTCCTGGGGGTCAGAGAAAGAACACTGACCTGCTGCTGTCTATGGGCATTCAAGAAGCAGAAAACACACACGGTCTACAAGAGGCCTGATACCCAGTCAATTCAGAAGGTTCAGGCCGAGTTTGACAGCTTTGTGGTACCGAGCCTGTGGTCGTCCGGGTTGTCAATCCCCTTGAGGACTAGAATCAAATGGTTGTTAAGCAAGGTGCCAAAAACCGACCTGATCCCATATAGCGGGGACGCCCAAGAAGCCCGGGACGCAGAAAAAGAAGCAGAGGAAGAACGAGAAGCAGAACTGACTCGTGAAGCCCTACCACCTCTACAGGCAGCACAGGAAGATGTTCAGGTCGAAATCGACGTGGAACAGCTTGAGGACAGAGCGGGTGCAGGAATAATAGAGACTCCTAGAGGAGCTATCAAAGTTACTGCCCAACCAACAGACCACGTCGTGGGAGAGTACCTGGTACTTTCCCCGCAGACCGTACTACGGAGCCAGAAGCTCAGCCTAATTCACGCTTTGGCGGAGCAAGTGAAGACGTGCACGCACAGCGGACGAGCAGGGAGGTACGCGGTCGAAGCGTACGACGGCCGAGTCCTAGTGCCCTCAGGCTATGCAATCTCGCCTGAAGACTTCCAGAGTCTAAGCGAAAGCGCAACGATGGTGTATAACGAAAGAGAGTTCGTAAACAGAAAGCTACACCACATTGCGATGCACGGACCAGCCCTGAACACCGACGAAGAGTCGTATGAGCTGGTGAGGGCAGAGAGGACAGAACACGAGTACGTCTACGATGTGGACCAGAGAAGATGCTGTAAGAAGGAAGAAGCTGCAGGACTGGTACTGGTGGGCGACTTGACTAATCCGCCCTACCACGAATTCGCATATGAAGGGCTAAAAATCCGCCCTGCCTGCCCATACAAAATTGCAGTCATAGGAGTCTTCGGAGTACCAGGATCTGGCAAGTCAGCTATTATCAAGAACCTAGTTACCAGGCAAGACCTGGTGACTAGCGGAAAGAAAGAAAACTGCCAAGAAATCACCACCGACGTGATGAGACAGAGAGGTCTAGAGATATCTGCACGTACGGTTGACTCGCTGCTCTTGAATGGATGCAACAGGCCAGTCGACGTGTTGTACGTAGACGAGGCGTTTGCGTGCCACTCTGGAACGTTACTTGCTTTGATCGCCTTGGTTAGACCAAGGCAGAAAGTTGTACTCTGTGGTGACCCGAAGCAGTGCGGCTTCTTCAATATGATGCAGATGAAAGTCAACTATAATCACAACATCTGCACCCAAGTGTACCACAAAAGTATCTCCAGGCGGTGTACACTGCCTGTGACCGCCATTGTGTCATCGTTGCATTACGAAGGCAAAATGCGCACTACGAATGAGTACAACAAGCCGATTGTAGTGGACACTACAGGCTCAACAAAACCTGACCCTGGAGATCTCGTGTTAACGTGCTTCAGAGGGTGGGTTAAACAACTGCAAATTGACTATCGTGGATACGAGGTCATGACAGCAGCCGCATCCCAAGGGTTAACCAGAAAAGGAGTTTATGCAGTTAGGCAAAAAGTTAATGAAAACCCGCTCTATGCATCAACGTCAGAGCACGTCAACGTACTCCTAACACGTACGGAAGGTAAACTGGTATGGAAGACACTTTCCGGTGACCCGTGGATAAAGACGCTGCAGAACCCACCGAAAGGAAACTTCAAAGCAACTATCAAGGAGTGGGAGGTGGAGCATGCATCAATAATGGCGGGCATCTGCAGTCACCAAATGACCTTTGATACATTCCAAAACAAAGCCAATGTTTGTTGGGCTAAGAGCTTGGTCCCTATCCTCGAAACAGCGGGGATAAAACTAAATGATAGGCAGTGGTCCCAGATAATTCAAGCCTTCAAAGAAGATAAAGCATACTCACCTGAAGTAGCCCTGAATGAAATATGCACGCGCATGTATGGGGTGGATTTAGACAGTGGGCTATTTTCTAAACCATTGGTGTCTGTGTATTACGCGGATAACCACTGGGATAATAGGCCTGGAGGGAAGATGTTCGGATTCAACCCCGAGGCAGCATCCATTCTAGAAAGAAAGTATCCATTCACAAAAGGGAAGTGGAACATCAACAAGCAGATCTGCGTGACCACCAGGAGGATAGAAGACTTTAACCCTACCACCAATATTATACCGGCCAATAGGAGACTACCACACTCATTAGTGGCCGAACACCGCCCAGTAAAAGGGGAAAGAATGGAATGGCTGGTTAATAAGATAAACGGCCACCACGTGCTCCTGGTCAGTGGCTATAATCTTGTACTGCCTACTAAGAGAGTCACTTGGGTAGCGCCACTAGGTGTCCGCGGAGCGGACTACACATACAACCTAGAGTTGGGTCTGCCAGCAACGCTTGGCAGGTATGACCTAGTGGTCATAAACATCCACACACCTTTTCGCATACACCATTACCAACAGTGCGTAGACCACGCAATGAAACTGCAAATGCTCGGGGGTGACTCATTGAGACTGCTCAAACCGGGTGGCTCTCTATTGATCAGAGCATATGGTTACGCAGATAGAACCAGTGAACGAGTCATCTGCGTGTTGGGACGCAAGTTCAGATCGTCTAGAGCGTTGAAACCACCATGTGTCACCAGCAACACTGAGATGTTTTTCCTATTCAGCAACTTTGACAATGGCAGAAGGAATTTCACAACTCATGTCATGAATAATCAACTGAATGCAGCCTTTGTAGGACAGGCCACCCGAGCAGGATGTGCACCGTCGTACCGGGTAAAACGCATGGACATCGCGAAGAACGATGAAGAGTGCGTAGTTAACGCCGCTAACCCTCGCGGGTTACCGGGTGACGGTGTTTGCAAGGCAGTATACAAAAAATGGCCGGAGTCCTTTAAGAATAGTGCAACACCAGTGGGAACCGCAAAAACAGTCATGTGCGGTACGTATCCAGTAATCCACGCCGTTGGACCGAACTTCTCTAATTATTTGGAATCTGAAGGGGACCGGGAATTGGCAGCTGCCTATCGAGAAGTCGCAAAGGAAGTAACTAGACTGGGAGTAAATAGTGTAGCTATACCTCTCCTCTCCACAGGTGTATACTCAGGAGGGAAAGATAGGCTGACCCAGTCACTGAACCACCTCTTCACAGCCATGGACTCGACGGATGCAGACGTGGTCATCTACTGTCGCGACAAAGAATGGGAGAAGAAAATATCCGAGGCCATACAGATGCGGACTCAAGTGGAGTTGCTGGATGAGCACATCTCCATAGACTGCGATATTGTTCGCGTGCACCCTGACAGCAGCTTGGCAGGCAGAAAAGGATACAGCACCACGGAAGGCGCACTGTACTCATATCTAGAAGGGACTCGTTTTCACCAGACGGCAGTGGACATGGCAGAGATATATACTATGTGGCCAAAGCAAACAGAGGCCAACGAGCAAGTCTGCCTATATGCCCTGGGGGAAAGTATTGAATCGATCAGGCAGAAATGCCCGGTGGATGATGCAGATGCATCGTCTCCTCCAAAAACTGTCCCGTGCCTTTGCCGTTACGCCATGACTCCGGAACGCGTCACCCGACTTCGCATGAACCACGTCACAAGTATAATTGTGTGTTCCTCGTTTCCCCTTCCAAAGTACAAAATAGAAGGAGTGCAAAAAGTCAAATGCTCTAAGGTAATGCTATTTGACCACAACGTGCCATCACGCGTAAGTCCAAGGGAATATAGATCTTCCCCGGAGGCTGCACAGGAAGCGAGTACAACCACGTCACTGACGCATAGCCAATTCGACCTAAGCGTTGACGGCGAGATACTACCCGTCCCGTCAGATCTGGATGCTGACGCCCCAGCCCTAGAACCAGCTCTAGACGACAGGGCGACACACACGTTGCCATCCACAACCGGAAACCTTGCGGCCGTGTCTGACTGGGTAATGAGCACCGTACCTGTCGCGCCGCCCAGAAGAAGGCGAGGGAGAAACCTGACTGTGACATGCGACGAGAGAGAAGGGAACATAACACCCATGGCTAGCGTCCGATTCTTTAGGGCAGAGCTGCGTCCGGTCGTACAAGAAACAGCGGAGACGCGTGACACAGCAATGTCTCTTCAGGCACCGCCGAGTACCGCCACGGAACTGAATCATCCGCCGATCTCCTTCGGAGCACCAAGCGAGACGTTCCCCATTACATTTGGGGACTTCAACGAAGGAGAAATCGAAAGCTTGTCTTCTGAGCTGCTAACTTTCGGAGACTTCCTACCCGGAGAAGTGGATGACTTGACAGATAGCGACTGGTCCACGTGCTCAGACACGGACGACGAGTTATGACTAGACAGGGCAGGTGGGTATATATTCTCGTCGGACACCGGTCCAGGTCATTTACAACAGAAGTCAGTACGCCAGTCAGTGCTGCCGGTGAACACCCTGGAGGAAGTCCACGAGGAGAAGTGTTACCCACCTAAGTTGGATGAAGTAAAGGAGCAACTATTACTTAAGAAACTCCAGGAGAGTGCATCCATGGCCAACAGAAGCAGGTACCAGTCGCGCAAAGTAGAAAACATGAAAGCAACAATCATCCAGAGACTAAAGAGAGGCTGTAGACTATACTTAATGTCAGAGACCTCAAAAGTCCCTACTTACCGGACCACATATCCGGCGCCTGTGTACTCGCCTCCGATCAACGTCCGACTGTCCAACCCCGAGTCCGCAGTGGCAGCATGCAATGAGTTCCTAGCTAGAAACTATCCAACTGTCTCATCATACCAAATTACCGACGAGTATGATGCATATTTAGACATGGTGGACGGGTCGGAGAGTTGCCTGGATCGAGCGACATTCAATCCGTCAAAACTTAGGAGCTACCCGAAACAGCACGCTTACCATGCGCCCTCCATCAGAAGCGCTGTACCGTCCCCATTCCAGAACACACTACAGAATGTACTGGCAGCAGCCACGAAAAGAAACTGCAACGTCACACAGATGAGGGAATTACCCACTTTGGACTCAGCAGTATTCAACGTGGAGTGTTTTAAAAAATTCGCATGCAACCAAGAATACTGGGAAGAATTTGCTGCCAGCCCTATTAGGATAACAACTGAGAATTTAACAACCTATGTTACTAAACTAAAAGGGCCAAAAGCAGCAGCGCTATTTGCAAAAACCCACAATCTGCTGCCACTGCAGGAAGTACCAATGGATAGGTTCACAGTAGATATGAAAAGGGACGTGAAGGTGACTCCTGGTACAAAGCACACAGAGGAAAGACCTAAGGTGCAGGTTATACAGGCGGCTGAACCCTTGGCGACAGCATACCTATGTGGGATTCACAGAGAGCTGGTTAGGAGGCTGAACGCCGTCCTCCTACCCAATGTACATACACTATTTGATATGTCTGCCGAGGATTTCGATGCCATCATAGCCGCACACTTTAAGCCAGGAGACACTGTTTTAGAAACGGACATAGCCTCCTTTGACAAGAGCCAAGATGATTCACTTGCGCTTACTGCCTTGATGTTGTTAGAAGATTTAGGGGTGGATCACTCCCTGTTGGACTTGATAGAGGCCGCTTTTGGAGAGATTTCCAGCTGTCATCTACCGACAGGTACGCGCTTCAAGTTCGGCGCCATGATGAAATCTGGTATGTTCCTAACTCTGTTCGTCAACACATTGCTAAACATCACCATCGCTAGCCGCGTGCTGGAAGATCGTCTGACAAAATCCGCGTGCGCGGCCTTCATCGGCGACGACAACATAATACATGGAGTCGTCTCCGATGAATTGATGGCAGCCAGATGCGCCACTTGGATGAACATGGAAGTGAAGATCATAGATGCAGTTGTATCCTTGAAAGCCCCTTACTTTTGTGGAGGGTTTATACTGCACGATACTGTGACGGGAACAGCCTGCAGAGTGGCAGACCCGCTAAAAAGGCTATTCAAACTGGGCAAACCGCTAGCGGCAGGTGACGAACAAGATGAAGATAGAAGACGAGCGCTGGCTGACGAAGTGATCAGATGGCAACGAACAGGGCTAATTGATGAGTTGGAGAAAGCGGTATACTCTAGGTATGAAGTGCAGGGTATATCAGTTGTGGTAATGTCCATGGCCACCTTTGCAAGCTCCAGATCTAACTTCGAGAAGCTCAGAGGACCCGTCATAACTTTGTACGGCGGTCCTAAATAGATGGAGTACATCCCAACCCAAACTTTTTACAATAGGAGGTACCAGCCTCGACCCTGGACTCCGCGCCCCACTATCCAAGTAATCAGGCCCAGACCGCGCCCTCAGAGGCAAGCCGGGCAACTTGCCCAGCTGATCTCAGCAGTTAATAAACTGACAATGCGCGCGGTACCCCAACAGAAGCCACGCAGGAATCGGAAGAATAAGAAGCAAAAGCAAAAGCGACAGGCGCCACAAAACAACACAAACCAAAAGAAGCAGCCGCCTAAAAAGAAACCAGCTCAAAAGAAAAAGAAGCCGGGCCGCAGAGAGAGGATGTGCATGAAAATCGAAAATGATTGTATTTTTGAAGTCAAGTATGAAGGTAAGGTAACAGGTTACGCGTGCTTGGTGGGGGACAAAGTAATGAAACCAGCACACGTAAAGGGGACCATCGATAACGCGGACCTGGCCAAACTGGCCTTTAAGCGGTCATCTAAGTATGACCTTGAATGCGCGCAGATACCCGTGCACATGAAGTCCGACGCTTCGAAGTTCACCCATGAGAAACCAGAGGGGTACTACAACTGGCACCACGGAGCAGTACAGTACTCAGGAGGCCGGTTCACCATCCCCACAGGTGCTGGCAAACCAGGGGACAGCGGCAGACCGATCTTCGACAACAAGGGACGCGTGGTGGCCATAGTCTTAGGAGGAGCTAATGAAGGAGCCCGTACAGCCCTCTCGGTGGTGACCTGGAATAAAGACATTGTCACTAAAATCACCCCCGAGGGGGCCGAAGAGTGGAGTCTTGCCATCCCAGTCATGTGCCTGCTGGCAAATACCACGTTCCCCTGCTCCCAGCCCCCTTGCACTCCCTGCTGCTATGAAAGGGAACCAGAGGAAACCCTACGCATGCTTGAGGACAACGTCATGAGACCTGGGTACTATCAGCTGCTACAAGCATCCTTAACATGTTCTCCCCACCGTCAGCGACGCAGTACCAAGGACAACTTCAATGTCTATAAAGCCACAAGACCGTACTTAGCTCACTGTCCCGACTGTGGAGAAGGGCACTCGTGCCATAGTCCCGTAGCATTAGAACGCATCAGAAATGAAGCGACAGACGGGACGCTGAAAATCCAGGTCTCCTTGCAAATCGGAATAAAGACGGATGATAGCCACGATTGGACCAAGCTGCGTTACATGGACAACCACACGCCAGCGGACGCAGAGAGGGCGGGGCTATTTGTAAGAACATCAGCACCGTGCACGATTACTGGAACAATGGGACACTTCATCCTGACCCGATGTCCGAAAGGGGAAACTCTGACGGTGGGATTCACTGACAGTAGGAAGATCAGTCACTCATGTACGCACCCATTTCACCACGACCCTCCTGTGATAGGCCGGGAGAAATTCCATTCCCGACCGCAGCACGGTAAAGAGCTGCCTTGCAGCACGTACGTGCAGAGCACCGCCGCAACTACCGAGGAGATAGAGGTACACATGCCCCCAGACACCCCTGATCGCACATTGATGTCACAACAGTCCGGCAACGTAAAGATCACAGTTAATGGCCAGACGGTGCGGTACAAGTGTAATTGCGGTGGCTCAAATGAAGGACTAATAACTACAGACAAAGTGATTAATAACTGCAAAGTTGATCAATGTCATGCCGCGGTCACCAATCACAAAAAGTGGCAGTACAACTCCCCTCTGGTCCCGCGTAATGCTGAACTTGGGGACCGAAAAGGAAAAATCCACATCCCGTTTCCGCTGGCAAATGTAACATGCAGGGTGCCTAAAGCAAGGAACCCCACCGTGACGTACGGGAAAAACCAAGTCATCATGCTACTGTATCCCGACCACCCAACACTCCTGTCCTACCGGAACATGGGAGAAGAACCAAACTACCAAGAAGAGTGGGTGACGCATAAGAAGGAAGTCGTGCTAACCGTGCCGACTGAAGGGCTCGAGGTCACGTGGGGTAACAACGAGCCGTATAAGTATTGGCCGCAGTTATCTACAAACGGTACAGCCCATGGCCACCCGCATGAGATAATTCTGTATTATTATGAGCTGTACCCTACTATGACTGTAGTAGTTGTGTCAGTGGCCTCGTTCGTACTCCTGTCGATGGTGGGTGTGGCAGTGGGGATGTGCATGTGTGCACGACGCAGATGCATCACACCGTACGAACTGACACCAGGAGCTACCGTCCCTTTCCTGCTTAGCCTAATATGCTGCATCAGAACAGCTAAAGCGGCCACATACCAAGAGGCTGCGGTATACCTGTGGAATGAGCAGCAACCTTTGTTTTGGCTACAAGCCCTTATTCCGCTGGCAGCCCTGATTGTCCTATGCAACTGTCTGAGACTCTTACCATGCTGCTGTAAAACGTTGGCTTTTTTAGCCGTAATGAGCGTCGGTGCCCACACTGTGAGCGCGTACGAACACGTAACAGTGATCCCGAACACGGTGGGAGTACCGTATAAGACTCTAGTCAATAGACCGGGCTACAGTCCCATGGTATTGGAGATGGAACTACTGTCAGTCACTTTGGAGCCAACGCTATCGCTTGATTACATCACGTGCGAGTACAAAACCGTTATCCCGTCTCCGTACGTGAAATGCTGCGGTACAGCAGAGTGCAAGGACAAAAACCTACCTGACTACAGCTGTAAGGTCTTCACCGGCGTCTACCCATTTATGTGGGGCGGAGCCTACTGCTTCTGCGACGCTGAAAACACGCAATTGAGCGAAGCACACGTGGAGAAGTCCGAATCATGCAAAACAGAATTTGCATCAGCATACAGGGCTCATACCGCATCCGCATCAGCTAAGCTCCGCGTCCTTTACCAAGGAAATAACATCACTGTAACTGCCTATGCTAACGGCGACCATGCCGTCACAGTTAAGGACGCCAAATTCATTGTGGGGCCAATGTCTTCAGCCTGGACACCTTTCGACAACAAAATTGTGGTGTACAAAGGTGACGTCTATAACATGGACTACCCGCCCTTTGGCGCAGGAAGACCAGGACAATTTGGCGATATCCAAAGTCGCACACCTGAGAGTAAAGACGTCTATGCTAATACACAACTGGTACTGCAGAGACCGGCTGCGGGTACGGTACATGTGCCATACTCTCAGGCACCATCTGGCTTTAAGTATTGGCTAAAAGAACGAGGGGCGTCGCTGCAGCACACAGCACCATTTGGCTGCCAAATAGCAACAAACCCGGTAAGAGCGGTGAATTGCGCCGTAGGGAACATGCCCATCTCCATCGACATACCGGATGCGGCCTTCATTAGGGTCGTCGACGCGCCCTCTTTAACGGACATGTCGTGCGAGGTACCAGCCTGCACCCATTCCTCAGATTTCGGGGGCGTCGCCATTATTAAATATGCAGCCAGCAAGAAAGGCAAGTGTGCGGTGCATTCGATGACCAACGCCGTCACAATTCGGGAAGCTGAGATAGAAGTTGAAGGGAATTCTCAGCTGCAAATCTCTTTCTCGACGGCCTTGGCCAGCGCCGAATTCCGCGTACAAGTCTGTTCTACACAAGTACACTGTGTAGCCGAGTGCCACCCTCCGAAGGACCACATAGTCAATTACCCGGCGTCACATACCACCCTCGGGGTCCAGGACATTTCCGCTACGGCGCTGTCATGGGTGCAGAAGATCACGGGAGGCGTGGGACTGGTTGTCGCTGTTGCAGCACTGATTCTAATCGTGGTGCTATGCGTGTCGTTCAGCAGGCACTAA
		</sequence>
		<sequence>
			<taxon idref="MN783353|Brazil|BA|Feira_de_Santana|2016-10-13"/>
			ATGGATCCTGTGTACGTGGACATAGACGCTGACAGCGCCTTTTTGAAGGCCCTGCAACGTGCGTACCCCATGTTTGAGGTGGAACCCAGGCAGGTCACACCGAATGACCATGCTAATGCTAGAGCGTTCTCGCATCTAGCTATAAAACTAATAGAGCAGGAAATTGATCCCGACTCAACCATCCTGGACATCGGCAGTGCACCAGCAAGGAGGATGATGTCGGACAGGAAGTACCACTGCGTCTGCCCGATGCGCAGCGCAGAAGATCCCGAGAGACTCGCCAATTATGCGAGAAAGCTAGCATCTGCTGCAGGAAAAGTCCTGGACAGAAACATCTCTGGAAAGATCGGGGACTTACAAGCAGTAATGGCCGTGCCAGACACGGAGACGCCAACATTCTGCTTGCACACAGATGTCTCATGTAGACAGAGAGCAGACGTCGCGATATACCAAGACGTCTATGCTGTACACGCACCCACGTCGCTATACCACCAGGCGATTAAAGGGGTCCGAGTGGCGTACTGGGTAGGGTTCGACACAACCCCGTTCATGTACAATGCCATGGCGGGTGCCTACCCCTCATATTCGACAAACTGGGCAGACGAGCAGGTACTGAAGGCTAAGAACATAGGATTATGTTCAACAGACCTGACGGAAGGTAGACGAGGTAAATTGTCTATTATGAGAGGGAAGAAGCTAAAACCGTGTGACCGTGTGCTGTTCTCAGTAGGGTCAACGCTCTACCCGGAAAGCCGCAAGCTACTTAAGAGCTGGCACTTACCATCGGTGTTCCATCTAAAGGGCAAACTCAGCTTCACATGCCGCTGTGATACAGTGGTTTCGTGCGAGGGCTACGTCGTTAAGAGAATAACGATGAGCCCAGGCCTTTATGGAAAAACCACAGGGTATGCGGTAACCCACCACGCAGACGGATTCTTGATGTGCAAGACTACCGACACGGTTGACGGCGAAAGAGTGTCATTCTCGGTGTGCACATACGTGCCGGCGACCATTTGTGATCAAATGACCGGCATCCTTGCTACAGAAGTCACGCCGGAGGATGCACAGAAGCTGTTGGTGGGGCTGAACCAGAGAATAGTGGTTAACGGCAGAACGCAACGGAATACGAACACCATGAAAAACTATCTGCTTCCCGTGGTCGCCCAAGCCTTCAGTAAGTGGGCAAAGGAGTGCCGGAAAGACATGGAAGATGAAAAACTCCTGGGGGTCAGAGAAAGAACACTGACCTGCTGCTGTCTATGGGCATTCAAGAAGCAGAAAACACACACGGTCTACAAGAGGCCTGATACCCAGTCAATTCAGAAGGTTCAGGCCGAGTTTGACAGCTTTGTGGTACCGAGCCTGTGGTCGTCCGGGCTGTCAATCCCCTTGAGGACTAGAATCAAATGGTTGTTAAGCAAGGTGCCAAAAACCGACCTGATCCCATATAGCGGGGACGCCCAAGAAGCCCGGGACGCAGAAAAAGAAGCAGAGGAAGAACGAGAAGCAGAACTGACTCGTGAAGCCCTACCACCTCTACAGGCAGCACAGGAAGATGTTCAGGTCGAAATCGACGTGGAACAGCTTGAGGACAGAGCGGGTGCAGGAATAATAGAGACTCCTAGAGGAGCTATCAAAGTTACTGCCCAACCAACAGACCACGTCGTGGGAGGGTACCTGGTACTTTCCCCGCAGACCGTACTACGGAGCCAGAAGCTCAGCCTAATTCACGCTTTGGCGGAGCAAGTGAAGACGTGCACGCACAGCGGACGAGCAGGGAGGTACGCGGTCGAAGCGTACGACGGCCGAGTCCTAGTGCCCTCAGGCTATGCAATCTCGCCTGAAGACTTCCAGAGTCTAAGCGAAAGCGCAACGATGGTGTATAACGAAAGAGAGTTCGTAAACAGAAAGCTACACCACATTGCGATGCACGGACCAGCCCTGAACACCGACGAAGAGTCGTATGAGCTGGTGAGGGCAGAGAGGACAGAACACGAGTACGTCTACGATGTGGACCAGAGAAGATGCTGTAAGAAGGAAGAAGCTGCAGGACTGGTACTGGTGGGCGACTTGACTAATCCGCCCTACCACGAATTCGCATATGAAGGGCTAAAAATCCGCCCTGCCTGCCCATACAAAATTGCAGTCATAGGAGTCTTCGGAGTACCAGGATCTGGCAAGTCAGCTATTATCAAGAACCTAGTTACCAGGCAAGACCTGGTGACTAGCGGAAAGAAAGAAAACTGCCAAGAAATCACCACCGACGTGATGAGACAGAGAGGTCTAGAGATATCTGCACGTACGGTTGACTCGCTGCTCTTGAATGGATGCAACAGGCCAGTCGACGTGTTGTACGTAGACGAGGCGTTTGCGTGCCACTCTGGAACGTTACTTGCTTTGATCGCCTTGGTTAGACCAAGGCAGAAAGTTGTACTCTGTGGTGACCCGAAGCAGTGCGGCTTCTTCAATATGATGCAGATGAAAGTCAACTATAATCACAACATCTGCACCCAAGTGTACCACAAAAGTATCTCCAGGCGGTGTACACTGCCTGTGACCGCCATTGTGTCATCGTTGCATTACGAAGGCAAAATGCGCACTACGAATGAGTACAACAAGCCGATTGTAGTGGACACTACAGGCTCAACAAAACCTGACCCTGGAGATCTCGTGTTAACGTGCTTCAGAGGGTGGGTTAAACAACTGCAAATTGACTATCGTGGATACGAGGTCATGACAGCAGCCGCATCCCAAGGGTTAACCAGAAAAGGAGTTTATGCAGTTAGGCAAAAAGTTAATGAAAACCCGCTCTATGCATCAACGTCAGAGCACGTCAACGTACTCCTAACACGTACGGAAGGTAAACTGGTATGGAAGACACTTTCCGGTGACCCGTGGATAAAGACGCTGCAGAACCCACCGAAAGGAAACTTCAAAGCAACTATCAAGGAGTGGGAGGTGGAGCATGCATCAATAATGGCGGGCATCTGCAGTCACCAAATGACCTTTGATACATTCCAAAACAAAGCCAATGTTTGTTGGGCTAAGAGCTTGGTCCCTATCCTCGAAACAGCGGGGATAAAACTAAATGATAGGCAGTGGTCCCAGATAATTCAAGCCTTCAAAGAAGATAAAGCATACTCACCTGAAGTAGCCCTGAATGAAATATGCACGCGCATGTATGGGGTGGATTTAGACAGTGGGCTATTTTCTAAACCATTGGTGTCTGTGTATTACGCGGATAATCACTGGGATAATAGGCCTGGAGGGAAGATGTTCGGATTCAACCCCGAGGCAGCATCCATTCTAGAAAGAAAGTATCCATTCACAAAAGGGAAGTGGAACATCAACAAGCAGATCTGCGTGACCACCAGGAGGATAGAAGACTTTAACCCTACCACCAATATTATACCAGCCAATAGGAGACTACCACACTCATTAGTGGCCGAACACCGCCCAGTAAAAGGGGAAAGAATGGAATGGCTGGTTAATAAGATAAACGGCCACCACGTGCTCCTGGTCAGTGGCTATAATCTTGTACTGCCTACTAAGAGAGTCACTTGGGTAGCGCCACTAGGTGTCCGCGGAGCGGACTACACATACAACCTAGAGTTGGGTCTGCCAGCAACGCTTGGCAGGTATGACCTAGTGGTCATAAACATCCACACACCTTTTCGCATACACCATTACCAACAGTGCGTAGACCACGCAATGAAACTGCAAATGCTCGGGGGCGACTCATTGAGACTGCTCAAACCGGGTGGCTCTCTATTGATCAGAGCATATGGTTACGCAGATAGAACCAGTGAACGAGTCATCTGCGTGTTGGGACGCAAGTTCAGATCGTCTAGAGCGTTGAAACCACCATGTGTCACCAGCAACACTGAGATGTTTTTCCTATTCAGCAACTTTGACAATGGCAGAAGGAATTTCACAACTCATGTCATGAATAATCAACTGAATGCAGCCTTTGTAGGACAGGCCACCCGAGCAGGATGTGCACCGTCGTACCGGGTAAAACGCATGGACATCGCGAAGAACGATGAAGAGTGCGTAGTTAACGCCGCTAACCCTCGCGGGTTACCGGGTGACGGTGTTTGCAAGGCAGTATACAAAAAATGGCCGGAGTCCTTTAAGAATAGTGCAACACCAGTGGGAACCGCAAAAACAGTCATGTGCGGTACGTATCCAGTAATCCACGCCGTTGGACCGAACTTCTCTAATTATTTGGAACCTGAAGGGGACCGGGAATTGGCAGCTGCCTATCGAGAAGTCGCAAAGGAAGTAACTAGACTGGGAGTAAATAGTGTAGCTATACCTCTCCTCTCCACAGGTGTATACTCAGGAGGGAAAGATAGGCTGACCCAGTCACTGAACCACCTCTTCACAGCCATGGACTCGACGGATGCAGACGTGGTCATCTACTGTCGCGACAAAGAATGGGAGAAGAAAATATCCGAGGCCATACAGATGCGGACTCAAGTGGAGTTGCTGGATGAGCACATCTCCATAGACTGCGATATTGTTCGCGTGCACCCTGACAGCAGCTTGGCAGGCAGAAAAGGATACAGCACCACGGAAGGCGCACTGTACTCATATCTAGAAGGGACTCGTTTTCACCAGACGGCAGTGGACATGGCAGAGATATATACTATGTGGCCAAAGCAAACAGAGGCCAACGAGCAAGTCTGCCTATATGCCCTGGGGGAAAGTATTGAATCGATCAGGCAGAAATGCCCGGTGGATGATGCAGATGCATCGTCTCCTCCAAAAACTGTCCCGTGCCTTTGCCGCTACGCCATGACTCCGGAACGCGTCACCCGACTTCGCATGAACCACGTCACAAGTATAATTGTGTGTTCCTCGTTTCCCCTTCCAAAGTACAAAATAGAAGGAGTGCAAAAAGTCAAATGCTCTAAGGTAATGCTATTTGACCACAACGTGCCATCACGCGTAAGTCCAAGGGAATATAGATCTTCCCCGGAGGCTGCACAGGAAGCGAGTACAACCACGTCACTGACGCATAGCCAATTCGACCTAAGCGTTGACGGCGAGATACTACCCGTCCCGTCAGATCTGGATGCTGACGCCCCAGCCCTAGAACCAGCTCTAGACGACAGGGCGACACACACGTTGCCATCCACAACCGGAAACCTTGCGGCCGTGTCTGACTGGGTAATGAGCACCGTACCTGTCGCGCCGCCCAGAAGAAGGCGAGGGAGAAACCTGACTGTGACATGCGACGAGAGAGAAGGGAACATAACACCCATGGCTAGCGTCCGATTCTTTAGGGCAGAGCTGCGTCCGGTCGTACAAGAAACAGCGGAGACGCGTGACACAGCAATGTCTCTTCAGGCACCGCCGAGTACCGCCACGGAACTGAATCATCCGCCGATCTCCTTCGGAGCACCAAGCGAGACGTTCCCCATTACATTTGGGGACTTCAACGAAGGAGAAATCGAAAGCTTGTCTTCTGAGCTGCTAACTTTCGGAGACTTCCTACCCGGAGAAGTGGATGACTTGACAGATAGCGACTGGTCCACGTGCTCAGACACGGACGACGAGTTACGACTAGACAGGGCAGGTGGGTATATATTCTCGTCGGACACCGGTCCAGGTCATTTACAACAGAAGTCAGTACGCCAGTCAGTGCTGCCGGTGAACACCCTGGAGGAAGTCCACGAGGAGAAGTGTTACCCACCTAAGTTGGATGAAGTAAAGGAGCAACTATTACTTAAGAAACTCCAGGAGAGTGCATCCATGGCCAACAGAAGCAGGTACCAGTCGCGCAAAGTAGAAAACATGAAAGCAACAATCATCCAGAGACTAAAGAGAGGCTGTAGACTATACTTAATGTCAGAGACCTCAAAAGTCCCTACTTACCGGACCACATATCCGGCGCCTGTGTACTCGCCTCCGATCAACGTCCGACTGTCCAACCCCGAGTCCGCAGTGGCAGCATGCAATGAGTTCCTAGCTAGAAACTATCCAACTGTCTCATCATACCAAATTACCGACGAGTATGATGCATATTTAGACATGGTGGACGGGTCGGAGAGTTGCCTGGATCGAGCGACATTCAATCCGTCAAAACTTAGGAGCTACCCGAAACAGCACGCTTACCATGCGCCCTCCATCAGAAGCGCTGTACCGTCCCCATTCCAGAACACACTACAGAATGTACTGGCAGCAGCCACGAAAAGAAACTGCAACGTCACACAGATGAGGGAATTACCCACTTTGGACTCAGCAGTATTCAACGTGGAGTGTTTTAAAAAATTCGCATGCAACCAAGAATACTGGGAAGAATTTGCTGCCAGCCCTATTAGGATAACAACTGAGAATTTAACAACCTATGTTACTAAACTAAAAGGGCCAAAAGCAGCAGCGCTATTTGCAAAAACCCACAATCTGCTGCCACTGCAGGAAGTACCAATGGATAGGTTCACAGTAGATATGAAAAGGGACGTGAAGGTGACTCCTGGTACAAAGCACACAGAGGAAAGACCTAAGGTGCAGGTTATACAGGCGGCTGAACCCTTGGCGACAGCATACCTATGTGGGATTCACAGAGAGCTGGTTAGGAGGCTGAACGCCGTCCTCCTACCCAATGTACATACACTATTTGATATGTCTGCCGAGGATTTCGATGCCATCATAGCCGCACACTTTAAGCCAGGAGACACTGTTTTAGAAACGGACATAGCCTCCTTTGACAAGAGCCAAGATGATTCACTTGCGCTTACTGCCTTGATGTTGTTAGAAGATTTAGGGGTGGATCACTCCCTGTTGGACTTGATAGAGGCCGCTTTTGGAGAGATTTCCAGCTGTCATCTACCGACAGGTACGCGCTTCAAGTTCGGCGCCATGATGAAATCTGGTATGTTCCTAACTCTGTTCGTCAACACATTGCTAAACATCACCATCGCTAGCCGCGTGCTGGAAGATCGTCTGACAAAATCCGCGTGCGCGGCCTTCATCGGCGACGACAACATAATACATGGAGTCGTCTCCGATGAATTGATGGCAGCCAGATGCGCCACTTGGATGAACATGGAAGTGAAGATCATAGATGCAGTTGTATCCTTGAAAGCCCCTTACTTTTGTGGAGGGTTTATACTGCACGATACTGTGACGGGAACAGCCTGCAGAGTGGCAGACCCGCTAAAAAGGCTATTCAAACTGGGCAAACCGCTAGCGGCAGGTGACGAACAAGATGAAGATAGAAGACGAGCGCTGGCTGACGAAGTGATCAGATGGCAACGAACAGGGCTAATTGATGAGTTGGAGAAAGCGGTATACTCTAGGTATGAAGTGCAGGGTATATCAGTTGTGGTAATGTCCATGGCCACCTTTGCAAGCTCCAGATCTAACTTCGAGAAGCTCAGAGGACCCGTCATAACTTTGTACGGCGGTCCTAAATAGATGGAGTACATCCCAACCCAAACTTTTTACAATAGGAGGTACCAGCCTCGACCCTGGACTCCGCGCCCCACTATCCAAGTAATCAGGCCCAGACCGCGCCCTCAGAGGCAAGCCGGGCAACTTGCCCAGCTGATCTCAGCAGTTAATAAACTGACAATGCGCGCGGTACCCCAACAGAAGCCACGCAGGAATCGGAAGAATAAGAAGCAAAAGCAAAAGCGACAGGCGCCACAAAACAACACAAACCAAAAGAAGCAGCCGCCTAAAAAGAAACCAGCTCAAAAGAAAAAGAAGCCGGGCCGCAGAGAGAGGATGTGCATGAAAATCGAAAATGATTGTATTTTTGAAGTCAAGTATGAAGGTAAGGTAACAGGTTACGCGTGCTTGGTGGGGGACAAAGTAATGAAACCAGCACACGTAAAGGGGACCATCGATAACGCGGACCTGGCCAAACTGGCCTTTAAGCGGTCATCTAAGTATGACCTTGAATGCGCGCAGATACCCGTGCACATGAAGTCCGACGCTTCGAAGTTCACCCATGAGAAACCAGAGGGGTACTACAACTGGCACCACGGAGCAGTACAGTACTCAGGAGGCCGGTTCACCATCCCCACAGGTGCTGGCAAACCAGGGGACAGCGGCAGACCGATCTTCGACAACAAGGGACGCGTGGTGGCCATAGTCTTAGGAGGAGCTAATGAAGGAGCCCGTACAGCCCTCTCGGTGGTGACCTGGAATAAAGACATTGTCACTAAAATCACCCCCGAGGGGGCCGAAGAGTGGAGTCTTGCCATCCCAGTCATGTGCCTGCTGGCAAATACCACGTTCCCCTGCTCCCAGCCCCCTTGCACTCCCTGCTGCTATGAAAGGGAACCAGAGGAAACCCTACGCATGCTTGAGGACAACGTCATGAGACCTGGGTACTATCAGCTGCTACAAGCATCCTTAACATGTTCTCCCCACCGTCAGCGACGCAGTACCAAGGACAACTTCAATGTCTATAAAGCCACAAGACCGTACTTAGCTCACTGTCCCGACTGTGGAGAAGGGCACTCGTGCCATAGTCCCGTAGCATTAGAACGCATCAGAAATGAAGCGACAGACGGGACGCTGAAAATCCAGGTCTCCTTGCAAATCGGAATAAAGACGGATGATAGCCACGATTGGACCAAGCTGCGTTACATGGACAACCACACGCCAGCGGACGCAGAGAGGGCGGGGCTATTTGTAAGAACATCAGCACCGTGCACGATTACTGGAACAATGGGACACTTCATCCTGACCCGATGTCCGAAAGGGGAAACTCTGACGGTGGGATTCACTGACAGTAGGAAGATCAGTCACTCATGTACGCACCCATTTCACCACGACCCTCCTGTGATAGGCCGGGAGAAATTCCATTCCCGACCGCAGCACGGTAAAGAGCTGCCTTGCAGCACGTACGTGCAGAGCACCGCCGCAACTACCGAGGAGATAGAGGTACACATGCCCCCAGACACCCCTGATCGCACATTGATGTCACAACAGTCCGGCAACGTAAAGATCACAGTTAATGGCCAGACGGTGCGGTACAAGTGTAATTGCGGTGGCTCAAATGAAGGACTAATAACTACAGACAAAGTGATTAATAACTGCAAAGTTGATCAATGTCATGCCGCGGTCACCAATCACAAAAAGTGGCAGTACAACTCCCCTCTGGTCCCGCGTAATGCTGAACTTGGGGACCGAAAAGGAAAAATCCACATCCCGTTTCCGCTGGCAAATGTAACATGCAGGGTGCCTAAAGCAAGGAACCCCACCGTGACGTACGGGAAAAACCAAGTCATCATGCTACTGTATCCCGACCACCCAACACTCCTGTCCTACCGGAACATGGGAGAAGAACCAAACTACCAAGAAGAGTGGGTGACGCATAAGAAGGAAGTCGTGCTAACCGTGCCGACTGAAGGGCTCGAGGTCACGTGGGGTAACAACGAGCCGTATAAGTATTGGCCGCAGTTATCTACAAACGGTACAGCCCATGGCCACCCGCATGAGATAATTCTGTATTATTATGAGCTGTACCCTACTATGACTGTAGTAGTTGTGTCAGTGGCCTCGTTCGTACTCCTGTCGATGGTGGGTGTGGCAGTGGGGATGTGCATGTGTGCACGACGCAGATGCATCACACCGTACGAACTGACACCAGGAGCTACCGTCCCTTTCCTGCTTAGCCTAATATGCTGCATCAGAACAGCTAAAGCGGCCACATACCAAGAGGCTGCGGTATACCTGTGGAATGAGCAGCAACCTTTGTTTTGGCTACAAGCCCTTATTCCGCTGGCAGCCCTGATTGTCCTATGCAACTGTCTGAGACTCTTACCATGCTGCTGTAAAACGTTGGCTTTTTTAGCCGTAATGAGCGTCGGTGCCCACACTGTGAGCGCGTACGAACACGTAACAGTGATCCCGAACACGGTGGGAGTACCGTATAAGACTCTAGTCAATAGACCGGGCTACAGTCCCATGGTATTGGAGATGGAACTACTGTCAGTCACTTTGGAGCCAACGCTATCGCTTGATTACATCACGTGCGAGTACAAAACCGTTATCCCGTCTCCGTACGTGAAATGCTGCGGTACAGCAGAGTGCAAGGACAAAAACCTACCTGACTACAGCTGTAAGGTCTTCACCGGCGTCTACCCATTTATGTGGGGCGGAGCCTACTGCTTCTGCGACGCTGAAAACACGCAATTGAGCGAAGCACACGTGGAGAAGTCCGAATCATGCAAAACAGAATTTGCATCAGCATACAGGGCTCATACCGCATCCGCATCAGCTAAGCTCCGCGTCCTTTACCAAGGAAATAACATCACTGTAACTGCCTATGCTAACGGCGACCATGCCGTCACAGTTAAGGACGCCAAATTCATTGTGGGGCCAATGTCTTCAGCCTGGACACCTTTCGACAACAAAATTGTGGTGTACAAAGGTGACGTCTATAACATGGACTACCCGCCCTTTGGCGCAGGAAGACCAGGACAATTTGGCGATATCCAAAGTCGCACACCTGAGAGTAAAGACGTCTATGCTAATACACAACTGGTACTGCAGAGACCGGCTGCGGGTACGGTACATGTGCCATACTCTCAGGCACCATCTGGCTTTAAGTATTGGCTAAAAGAACGAGGGGCGTCGCTGCAGCACACAGCACCATTTGGCTGCCAAATAGCAACAAACCCGGTAAGAGCGGTGAATTGCGCCGTGGGGAACATGCCCATCTCCATCGACATACCGGATGCGGCCTTCATTAGGGTCGTCGACGCGCCCTCTTTAACGGACATGTCGTGCGAGGTACCAGCCTGCACCCATTCCTCAGATTTCGGGGGCGTCGCCATTATTAAATATGCAGCCAGCAAGAAAGGCAAGTGTGCGGTGCATTCGATGACCAACGCCGTCACAATTCGGGAAGCTGAGATAGAAGTTGAAGGGAATTCTCAGCTGCAAATCTCTTTCTCGACGGCCTTGGCCAGCGCCGAATTCCGCGTACAAGTCTGTTCTACACAAGTACACTGTGTAGCCGAGTGCCACCCTCCGAAGGACCACATAGTCAATTACCCGGCGTCACATACCACCCTCGGGGTCCAGGACATTTCCGCTACGGCGCTGTCATGGGTGCAGAAGATCACGGGAGGCGTGGGACTGGTTGTCGCTGTTGCAGCACTGATTCTAATCGTGGTGCTATGCGTGTCGTTCAGCAGGCACTAA
		</sequence>
		<sequence>
			<taxon idref="MN783352|Brazil|BA|Feira_de_Santana|2016-04-01"/>
			ATGGATCCTGTGTACGTGGACATAGACGCTGACAGCGCCTTTTTGAAGGCCCTGCAACGTGCGTACCCCATGTTTGAGGTGGAACCCAGGCAGGTCACACCGAATGACCATGCTAATGCTAGAGCGTTCTCGCATCTAGCTATAAAACTAATAGAGCAGGAAATTGATCCCGACTCAACCATCCTGGACATCGGCAGTGCACCAGCAAGGAGGATGATGTCGGACAGGAAGTACCACTGCGTCTGCCCGATGCGCAGCGCAGAAGATCCCGAGAGACTCGCCAATTATGCGAGAAAGCTAACATCTGCTGCAGGAAAAGTCCTGGACAGAAACATCTCTGGAAAGATCGGGGACTTACAAGCAGTAATGGCCGTGCCAGACACGGAGACGCCAACATTCTGCTTGCACACAGATGTCTCATGTAGACAGAGAGCAGACGTCGCGATATACCAAGACGTCTATGCTGTACACGCACCCACGTCGCTATACCACCAGGCGATTAAAGGGGTCCGAGTGGCGTACTGGGTAGGGTTCGACACAACCCCATTCATGTACAATGCCATGGCGGGTGCCTACCCCTCATATTCGACAAACTGGGCAGACGAGCAGGTACTGAAGGCTAAGAACATAGGATTATGTTCAACAGACCTGACGGAAGGTAGACGAGGTAAATTGTCTATTATGAGAGGGAAGAAGCTAAAACCGTGTGACCGTGTGCTGTTCTCAGTAGGGTCAACGCTCTACCCGGAAAGCCGCAAGCTACTTAAGAGCTGGCACTTACCATCGGTGTTCCATCTAAAGGGCAAACTCAGCTTCACATGCCGCTGTGATACAGTGGTTTCGTGCGAGGGCTACGTCGTTAAGAGAATAACGATGAGCCCAGGCCTTTATGGAAAAACCACAGGGTATGCGGTAACCCACCACGCAGACGGATTCTTGATGTGCAAGACTACCGACACGGTTGACGGCGAAAGAGTGTCATTCTCGGTGTGCACATACGTGCCGGCGACCATTTGTGATCAAATGACCGGCATCCTTGCTACAGAAGTCACGCCGGAGGATGCACAGAAGCTGTTGGTGGGGCTGAACCAGAGAATAGTGGTTAACGGCAGAACGCAACGGAATACGAACACCATGAAAAACTATCTGCTTCCCGTGGTCGCCCAAGCCTTCAGTAAGTGGGCAAAGGAGTGCCGGAAAGACATGGAAGATGAAAAACTCCTGGGGGTCAGAGAAAGAACACTGACCTGCTGCTGTCTATGGGCATTCAAGAAGCAGAAAACACACACGGTCTACAAGAGGCCTGATACCCAGTCAATTCAGAAGGTTCAGGCCGAGTTTGACAGCTTTGTGGTACCGAGCCTGTGGTCGTCCGGGTTGTCAATCCCCTTGAGGACTAGAATCAAATGGTTGTTAAGCAAGGTGCCAAAAACCGACCTGATCCCATATAGCGGGGACGCCCAAGAAGCCCGGGACGCAGAAAAAGAAGCAGAGGAAGAACGAGAAGCAGAACTGACTCGTGAAGCCCTACCACCTCTACAGGCAGCACAGGAAGATGTTCAGGTCGAAATCGACGTGGAACAGCTTGAGGACAGAGCGGGTGCAGGAATAATAGAGACTCCTAGAGGAGCTATCAAAGTTACTGCCCAACCAACAGACCACGTCGTGGGAGAGTACCTGGTACTTTCCCCGCAGACCGTACTACGGAGCCAGAAGCTCAGCCTAATTCACGCTTTGGCGGAGCAAGTGAAGACGTGCACGCACAGCGGACGAGTAGGGAGGTACGCGGTCGAAGCGTACGACGGCCGAGTCCTAGTGCCCTCAGGCTATGCAATCTCGCCTGAAGACTTCCAGAGTCTAAGCGAAAGCGCAACGATGGTGTATAACGAAAGAGAGTTCGTAAACAGAAAGCTACACCACATTGCGATGCACGGACCAGCCCTGAACACCGACGAAGAGTCGTATGAGCTGGTGAGGGCAGAGAGGACAGAACACGAGTACGTCTACGATGTGGACCAGAGAAGATGCTGTAAGAAGGAAGAAGCTGCAGGACTGGTACTGGTGGGCGACTTGACTAATCCGCCCTACCACGAATTCGCATATGAAGGGCTAAAAATCCGCCCTGCCTGCCCATACAAAATTGCAGTCATAGGAGTCTTCGGAGTACCAGGATCTGGCAAGTCAGCTATTATCAAGAACCTAGTTACCAGGCAAGACCTGGTGACTAGCGGAAAGAAAGAAAACTGCCAAGAAATCACCACCGACGTGATGAGACAGAGAGGTCTAGAGATATCTGCACGTACGGTTGACTCGCTGCTCTTGAATGGATGCAACAGGCCAGTCGACGTGTTGTACGTAGACGAGGCGTTTGCGTGCCACTCTGGAACGTTACTTGCTTTGATCGCCTTGGTTAGACCAAGGCAGAAAGTTGTACTCTGTGGTGACCCGAAGCAGTGCGGCTTCTTCAATATGATGCAGATGAAAGTCAACTATAATCACAACATCTGCACCCAAGTGTACCACAAAAGTATCTCCAGGCGGTGTACACTGCCTGTGACCGCCATTGTGTCATCGTTGCATTACGAAGGCAAAATGCGCACTACGAATGAGTACAACAAGCCGATTGTAGTGGACACTACAGGCTCAACAAAACCTGACCCTGGAGATCTCGTGTTAACGTGCTTCAGAGGGTGGGTTAAACAACTGCAAATTGACTATCGTGGATACGAGGTCATGACAGCAGCCGCATCCCAAGGGTTAACCAGAAAAGGAGTTTATGCAGTTAGGCAAAAAGTTAATGAAAACCCGCTCTATGCATCAACGTCAGAGCACGTCAACGTACTCCTAACACGTACGGAAGGTAAACTGGTATGGAAGACACTTTCCGGTGACCCGTGGATAAAGACGCTGCAGAACCCACCGAAAGGAAACTTCAAAGCAACTATCAAGGAGTGGGAGGTGGAGCATGCATCAATAATGGCGGGCATCTGCAGTCACCAAATGACCTTTGATACATTCCAAAACAAAGCCAATGTTTGTTGGGCTAAGAGCTTGGTCCCTATCCTCGTAACAGCGGGGATAAAACTAAATGATAGGCAGTGGTCCCAGATAATTCAAGCCTTCAAAGAAGATAAAGCATACTCACCTGAAGTAGCCCTGAATGAAATATGCACGCGCATGTATGGGGTGGATTTAGACAGTGGGCTATTTTCTAAACCATTGGTGTCTGTGTATTACGCGGATAACCACTGGGATAATAGGCCTGGAGGGAAGATGTTCGGATTCAACCCCGAGGCAGCATCCATTCTAGAAAGAAAGTATCCATTCACAAAAGGGAAGTGGAACATCAACAAGCAGATCTGCGTGACCACCAGGAGGATAGAAGACTTTAACCCTACCACCAATATTATACCGGCCAATAGGAGACTACCACACTCATTAGTGGCCGAACACCGCCCAGTAAAAGGGGAAAGAATGGAATGGCTGGTTAATAAGATAAACGGCCACCACGTGCTCCTGGTCAGTGGCTATAATCTTGTACTGCCTACTAAGAGAGTCACTTGGGTAGCGCCACTAGGTGTCCGCGGAGCGGACTACACATACAACCTAGAGTTGGGTCTGCCAGCAACGCTTGGCAGGCATGACCTAGTGGTCATAAACATCCACACACCTTTTCGCATACACCATTACCAACAGTGCGTAGACCACGCAATGAAACTGCAAATGCTCGGGGGTGACTCATTGAGACTGCTCAAACCGGGTGGCTCTCTATTGATCAGAGCATATGGTTACGCAGATAGAACCAGTGAACGAGTCATCTGCGTGTTGGGACGCAAGTTCAGATCGTCTAGAGCGTTGAAACCACCATGTGTCACCAGCAACACTGAGATGTTTTTCCTATTCAGCAACTTTGACAATGGCAGAAGGAATTTCACAACTCATGTCATGAATAATCAACTGAATGCAGCCTTTGTAGGACAGGCCACCCGAGCAGGATGTGCACCGTCGTACCGGGTAAAACGCATGGACATCGCGAAGAACGATGAAGAGTGCGTAGTTAACGCCGCTAACCCTCGCGGGTTACCGGGTGACGGTGTTTGCAAGGCAGTATACAAAAAATGGCCGGAGTCCTTTAAGAATAGTGCAACACCAGTGGGAACCGCAAAAACAGTCATGTGCGGTACGTATCCAGTAATCCACGCCGTTGGACCGAACTTCTCTAATTATTTGGAATCTGAAGGGGACCGGGAATTGGCAGCTGCCTATCGAGAAGTCGCAAAGGAAGTAACTAGACTGGGAGTAAATAGTGTAGCTATACCTCTCCTCTCCACAGGTGTATACTCAGGAGGGAAAGATAGGCTGACCCAGTCACTGAACCACCTCTTCACAGCCATGGACTCGACGGATGCAGACGTGGTCATCTACTGTCGCGACAAAGAATGGGAGAAGAAAATATCCGAGGCCATACAGATGCGGACTCAAGTGGAGTTGCTGGATGAGCACATCTCCATAGACTCCGATATTGTTCGCGTGCACCCTGACAGCAGCTTGGCAGGCAGAAAAGGATACAGCACCACGGAAGGCGCACTGTACTCATATCTAGAAGGGACTCGTTTTCACCAGACGGCAGTGGACATGGCAGAGATATATACTATGTGGCCAAAGCAAACAGAGGCCAACGAGCAAGTCTGCCTATATGCCCTGGGGGAAAGTATTGAATCGATCAGGCAGAAATGCCCGGTGGATGATGCAGATGCATCGTCTCCTCCAAAAACTGTCCCGTGCCTTTGCCGTTACGCCATGACTCCGGAACGCGTCACCCGACTTCGCATGAACCACGTCACAAGTATAATTGTGTGTTCCTCGTTTCCCCTTCCAAAGTACAAAATAGAAGGAGTGCAAAAAGTCAAATGCTCTAAGGTAATGCTATTTGACCACAACGTGCCATCACGCGTAAGTCCAAGGGAATATAGATCTTCCCCGGAGGCTGCACAGGAAGCGAGTACAACCACGTCACTGACGCATAGCCAATTCGACCTAAGCGTTGACGGCGAGATACTACCCGTCCCGTCAGATCTGGATGCTGACGCCCCAGCCCTAGAACCAGCTCTAGACGACAGGGCGACACACACGTTGCCATCCACAACCGGAAACCTTGCGGCCGTGTCTGACTGGGTAATGAGCACCGTACCTGTCGCGCCGCCCAGAAGAAGGCGAGGGAGAAACCTGACTGTGACATGCGACGAGAGAGAAGGGAACATAACACCCATGGCTAGCGTCCGATTCTTTAGGGCAGAGCTGCGTCCGGTCGTACAAGAAACAGCGGAGACGCGTGACACAGCAATGTCTCTTCAGGCACCGCCGAGTACCGCCACGGAACTGAATCATCCGCCGATCTCCTTCGGAGCACCAAGCGAGACGTTCCCCATTACATTTGGGGACTTTAACGAAGGAGAAATCGAAAGCTTGTCTTCTGAGCTGCTAACTTTCGGAGACTTCCTACCCGGAGAAGTGGATGACTTGACAGATAGCGACTGGTCCACGTGCTCAGACACGGACGACGAGTTACGACTAGACAGGGCAGGTGGGTATATATTCTCGTCGGACACCGGTCCAGGTCATTTACAACAGAAGTCAGTACGCCAGTCAGTGCTGCCGGTGAACACCCTGGAGGAAGTCCACGAGGAGAAGTGTTACCCACCTAAGTTGGATGAAGTAAAGGAGCAACTATTACTTAAGAAACTCCAGGAGAGTGCATCCATGGCCAACAGAAGCAGGTACCAGTCGCGCAAAGTAGAAAACATGAAAGCAACAATCATCCAGAGACTAAAGAGAGGCTGTAGACTATACTTAATGTCAGAGACCTCAAAAGTCCCTACTTACCGGACCACATATCCGGCGCCTGTGTACTCGCCTCCGATCAACGTCCGACTGTCCAACCCCGAGTCCGCAGTGGCAGCATGCAATGAGTTCCTAGCTAGAAACTATCCAACTGTCTCATCATACCAAATTACCGACGAGTATGATGCATATTTAGACATGGTGGACGGGTCGGAGAGTTGCCTGGATCGAGCGACATTCAATCCGTCAAAACTTAGGAGCTACCCGAAACAGCACGCTTACCATGCGCCCTCCATCAGAAGCGCTGTACCGTCCCCATTCCAGAACACACTACAGAATGTACTGGCAGCAGCCACGAAAAGAAACTGCAACGTCACACAGATGAGGGAATTACCCACTTTGGACTCAGCAGTATTCAACGTGGAGTGTTTTAAAAAATTCGCATGCAACCAAGAATACTGGGAAGAATTTGCTGCCAGCCCTATTAGGATAACAACTGAGAATTTAACAACCTATGTTACTAAACTAAAAGGGCCAAAAGCAGCAGCGCTATTTGCAAAAACCCACAATCTGCTGCCACTGCAGGAAGTACCAATGGATAGGTTCACAGTAGATATGAAAAGGGACGTGAAGGTGACTCCTGGTACAAAGCACACAGAGGAAAGACCTAAGGTGCAGGTTATACAGGCGGCTGAACCCTTGGCGACAGCATACCTATGTGGGATTCACAGAGAGCTGGTTAGGAGGCTGAACGCCGTCCTCCTACCCAATGTACATACACTATTTGATATGTCTGCCGAGGATTTCGATGCCATCATAGCCGCACACTTTAAGCCAGGAGACACTGTTTTAGAAACGGACATAGCCTCCTTTGACAAGAGCCAAGATGATTCACTTGCGCTTACTGCCTTGATGTTGTTAGAAGATTTAGGGGTGGATCACTCCCTGTTGGACTTGATAGAGGCCGCTTTTGGAGAGATTTCCAGCTGTCATCTACCGACAGGTACGCGCTTCAAGTTCGGCGCCATGATGAAATCTGGTATGTTCCTAACTCTGTTCGTCAACACATTGCTAAACATCACCATCGCTAGCCGCGTGCTGGAAGATCGTCTGACAAAATCCGCGTGCGCGGCCTTCATCGGCGACGACAACATAATACATGGAGTCGTCTCCGATGAATTGATGGCAGCCAGATGCGCCACTTGGATGAACATGGAAGTGAAGATCATAGATGCAGTTGTATCCTTGAAAGCCCCTTACTTTTGTGGAGGGTTTATACTGCACGATACTGTGACGGGAACAGCCTGCAGAGTGGCAGACCCGCTAAAAAGGCTATTCAAACTGGGCAAACCGCTAGCGGCAGGTGACGAACAAGATGAAGATAGAAGACGAGCGCTGGCTGACGAAGTGATCAGATGGCAACGAACAGGGCTAATTGATGAGTTGGAGAAAGCGGTATACTCTAGGTATGAAGTGCAGGGTATATCAGTTGTGGTAATGTCCATGGCCACCTTTGCAAGCTCCAGATCTAACTTCGAGAAGCTCAGAGGACCCGTCATAACTTTGTACGGCGGTCCTAAATAGATGGAGTACATCCCAACCCAAACTTTTTACAATAGGAGGTACCAGCCTCGACCCTGGACTCCGCGCCCCACTATCCAAGTAATCAGGCCCAGACCGCGCCCTCAGAGGCAAGCCGGGCAACTTGCCCAGCTGATCTCAGCAGTTAATAAACTGACAATGCGCGCGGTACCCCAACAGAAGCCACGCAGGAATCGGAAGAATAAGAAGCAAAAGCAAAAGCGACAGGCGCCACAAAACAACACAAACCAAAAGAAGCAGCCGCCTAAAAAGAAACCAGCTCAAAAGAAAAAGAAGCCGGGCCGCAGAGAGAGGATGTGCATGAAAATCGAAAATGATTGTATTTTTGAAGTCAAGTATGAAGGTAAGGTAACAGGTTACGCGTGCTTGGTGGGGGACAAAGTAATGAAACCAGCACACGTAAAGGGGACCATCGATAACGCGGACCTGGCCAAACTGGCCTTTAAGCGGTCATCTAAGTATGACCTTGAATGCGCGCAGATACCCGTGCACATGAAGTCCGACGCTTCGAAGTTCACCCATGAGAAACCAGAGGGGTACTACAACTGGCACCACGGAGCAGTACAGTACTCAGGAGGCCGGTTCACCATCCCCACAGGTGCTGGCAAACCAGGGGACAGCGGCAGACCGATCTTCGACAACAAGGGACGCGTGGTGGCCATAGTCTTAGGAGGAGCTAATGAAGGAGCCCGTACAGCCCTCTCGGTGGTGACCTGGAATAAAGACATTGTCACTAAAATCACCCCCGAGGGGGCCGAAGAGTGGAGTCTTGCCATCCCAGTCATGTGCCTGCTGGCAAATACCACGTTCCCCTGCTCCCAGCCCCCTTGCACTCCCTGCTGCTATGAAAGGGAACCAGAGGAAACCCTACGCATGCTTGAGGACAACGTCATGAGACCTGGGTACTATCAGCTGCTACAAGCATCCTTAACATGTTCTCCCCACCGTCAGCGACGCAGTACCAAGGACAACTTCAATGTCTATAAAGCCACAAGACCGTACTTAGCTCACTGTCCCGACTGTGGAGAAGGGCACTCGTGCCATAGTCCCGTAGCATTAGAACGCATCAGAAATGAAGCGACAGACGGGACGCTGAAAATCCAGGTCTCCTTGCAAATCGGAATAAAGACGGATGATAGCCACGATTGGACCAAGCTGCGTTACATGGACAACCACACGCCAGCGGACGCAGAGAGGGCGGGGCTATTTGTAAGAACATCAGCACCGTGCACGATTACTGGAACAATGGGACACTTCATCCTGACCCGATGTCCGAAAGGGGAAACTCTGACGGTGGGATTCACTGACAGTAGGAAGATCAGTCACTCATGTACGCACCCATTTCACCACGACCCTCCTGTGATAGGCCGGGAGAAATTCCATTCCCGACCGCAGCACGGTAAAGAGCTGCCTTGCAGCACGTACGTGCAGAGCACCGCCGCAACTACCGAGGAGATAGAGGTACACATGCCCCCAGACACCCCTGATCGCACATTGATGTCACAACAGTCCGGCAACGTAAAGATCACAGTTAATGGCCAGACGGTGCGGTACAAGTGTAATTGCGGTGGCTCAAATGAAGGACTAATAACTACAGACAAAGTGATTAATAACTGCAAAGTTGATCAATGTCATGCCGCGGTCACCAATCACAAAAAGTGGCAGTACAACTCCCCTCTGGTCCCGCGTAATGCTGAACTTGGGGACCGAAAAGGAAAAATCCACATCCCGTTTCCGCTGGCAAATGTAACATGCAGGGTGCCTAAAGCAAGGAACCCCACCGTGACGTACGGGAAAAACCAAGTCATCATGCTACTGTATCCCGACCACCCAACACTCCTGTCCTACCGGAACATGGGAGAAGAACCAAACTACCAAGAAGAGTGGGTGACGCATAAGAAGGAAGTCGTGCTAACCGTGCCGACTGAAGGGCTCGAGGTCACGTGGGGTAACAACGAGCCGTATAAGTATTGGCCGCAGTTATCTACAAACGGTACAGCCCATGGCCACCCGCATGAGATAATTCTGTATTATTATGAGCTGTACCCTACTATGACTGTAGTAGTTGTGTCAGTGGCCTCGTTCGTACTCCTGTCGATGGTGGGTGTGGCAGTGGGGATGTGCATGTGTGCACGACGCAGATGCATCACACCGTACGAACTGACACCAGGAGCTACCGTCCCTTTCCTGCTTAGCCTAATATGCTGCATCAGAACAGCTAAAGCGGCCACATACCAAGAGGCTGCGGTATACCTGTGGAATGAGCAGCAACCTTTGTTTTGGCTACAAGCCCTTATTCCGCTGGCAGCCCTGATTGTCCTATGCAACTGTCTGAGACTCTTACCATGCTGCTGTAAAACGTTGGCTTTTTTAGCCGTAATGAGCGTCGGTGCCCACACTGTGAGCGCGTACGAACACGTAACAGTGATCCCGAACACGGTGGGAGTACCGTATAAGACTCTAGTCAATAGACCGGGCTACAGTCCCATGGTATTGGAGATGGAACTACTGTCAGTCACTTTGGAGCCAACGCTATCGCTTGATTACATCACGTGCGAGTACAAAACCGTTATCCCGTCTCCGTACGTGAAATGCTGCGGTACAGCAGAGTGCAAGGACAAAAACCTACCTGACTACAGCTGTAAGGTCTTCACCGGCGTCTACCCATTTATGTGGGGCGGAGCCTACTGCTTCTGCGACGCTGAAAACACGCAATTGAGCGAAGCACACGTGGAGAAGTCCGAATCATGCAAAACAGAATTTGCATCAGCATACAGGGCTCATACCGCATCCGCATCAGCTAAGCTCCGCGTCCTTTACCAAGGAAATAACATCACTGTAACTGCCTATGCTAACGGCGACCATGCCGTCACAGTTAAGGACGCCAAATTCATTGTGGGGCCAATGTCTTCAGCCTGGACACCTTTCGACAACAAAATTGTGGTGTACAAAGGTGACGTCTATAACATGGACTACCCGCCCTTTGGCGCAGGAAGACCAGGACAATTTGGCGATATCCAAAGTCGCACACCTGAGAGTAAAGACGTCTATGCTAATACACAACTGGTACTGCAGAGACCGGCTGCGGGTACGGTACATGTGCCATACTCTCAGGCACCATCTGGCTTTAAGTATTGGCTAAAAGAACGAGGGGCGTCGCTGCAGCACACAGCACCATTTGGCTGCCAAATAGCAACAAACCCGGTAAGAGCGGTGAATTGCGCCGTAGGGAACATGCCCATCTCCATCGACATACCGGATGCGGCCTTCATTAGGGTCGTCGACGCGCCCTCTTTAACGGACATGTCGTGCGAGGTACCAGCCTGCACCCATTCCTCAGATTTCGGGGGCGTCGCCATTATTAAATATGCAGCCAGCAAGAAAGGCAAGTGTGCGGTGCATTCGATGACCAACGCCGTCACAATTCGGGAAGCTGAGATAGAAGTTGAAGGGAATTCTCAGCTGCAAATCTCTTTCTCGACGGCCTTGGCCAGCGCCGAATTCCGCGTACAAGTCTGTTCTACACAAGTACACTGTGTAGCCGAGTGCCACCCTCCGAAGGACCACATAGTCAATTACCCGGCGTCACATACCACCCTCGGGGTCCAGGACATTTCCGCTACGGCGCTGTCATGGGTGCAGAAGATCACGGGAGGCGTGGGACTGGTTGTCGCTGTTGCAGCACTGATTCTAATCGTGGTGCTATGCGTGTCGTTCAGCAGGCACTAA
		</sequence>
		<sequence>
			<taxon idref="MK993757|Brazil|RN|Natal|2016-01-13"/>
			ATGGATCCTGTGTACGTGGACATAGACGCTGACAGCGCCTTTTTGAAGGCCCTGCAACGTGCGTACCCCATGTTTGAGGTGGAACCCAGGCAGGTCACACCGAATGACCATGCTAATGCTAGAGCGTTCTCGCATCTAGCTATAAAACTAATAGAGCAGGAAATTGATCCCGACTCAACCATCCTGGACATCGGCAGTGCACCAGCAAGGAGGATGATGTCGGACAGGAAGTACCACTGCGTCTGCCCGATGCGCAGCGCAGAAGATCCCGAGAGACTCGCCAATTATGCGAGAAAGCTAGCATCTGCTGCAGGAAAAGTCCTGGACAGAAACATCTCTGGAAAGATCGGGGACTTACAAGCAGTAATGGCCGTGCCAGACACGGAGACGCCAACATTCTGCTTGCACACAGATGTCTCATGTAGACAGAGAGCAGACGTCGCGATATACCAAGACGTCTATGCTGTACACGCACCCACGTCGCTATACCACCAGGCGATTAAAGGGGTCCGAGTGGCGTACTGGGTAGGGTTCGACACAACCCCGTTCATGTACAATGCCATGGCGGGTGCCTACCCCTCATATTCGACAAACTGGGCAGACGAGCAGGTACTGAAGGCTAAGAACATAGGATTATGTTCAACAGACCTGACGGAAGGTAGACGAGGTAAATTGTCTATTATGAGAGGGAAGAAGCTAAAACCGTGTGACCGTGTGCTGTTCTCAGTAGGGTCAACGCTCTACCCGGAAAGCCGCAAGCTACTTAAGAGCTGGCACTTACCATCGGTGTTCCATCTAAAGGGCAAACTCAGCTTCACATGCCGCTGTGATACAGTGGTTTCGTGCGAGGGCTACGTCGTTAAGAGAATAACGATGAGCCCAGGCCTTTATGGAAAAACCACAGGGTATGCGGTAACCCACCACGCAGACGGATTCTTGATGTGCAAGACTACCGACACGGTTGACGGCGAAAGAGTGTCATTCTCGGTGTGCACATACGTGCCGGCGACCATTTGTGATCAAATGACCGGCATCCTTGCTACAGAAGTCACGCCGGAGGATGCACAGAAGCTGTTGGTGGGGCTGAACCAGAGAATAGTGGTTAACGGCAGAACGCAACGGAATACGAACACCATGAAAAACTATCTGCTTCCCGTGGTCGCCCAAGCCTTCAGTAAGTGGGCAAAGGAGTGCCGGAAAGACATGGAAGATGAAAAACTCCTGGGGGTCAGAGAAAGAACACTGACCTGCTGCTGTCTATGGGCATTCAAGAAGCAGAAAACACACACGGTCTACAAGAGGCCTGATACCCAGTCAATTCAGAAGGTTCAGGCCGAGTTTGACAGCTTTGTGGTACCGAGCCTGTGGTCGTCCGGGTTGTCAATCCCCTTGAGGACTAGAATCAAATGGTTGTTAAGCAAGGTGCCAAAAACCGACCTGATCCCATATAGCGGGGACGCCCAAGAAGCCCGGGACGCAGAAAAAGAAGCAGAGGAAGAACGAGAAGCAGAACTGACTCGTGAAGCCCTACCACCTCTACAGGCAGCACAGGAAGATGTTCAGGTCGAAATCGACGTGGAACAGCTTGAGGACAGAGCGGGTGCAGGAATAATAGAGACTCCTAGAGGAGCTATCAAAGTTACTGCCCAACCAACAGACCACGTCGTGGGAGAGTACCTGGTACTTTCCCCGCAGACCGTACTACGGAGCCAGAAGCTCAGCCTAATTCACGCTTTGGCGGAGCAAGTGAAGACGTGCACGCACAGCGGACGAGCAGGGAGGTACGCGGTCGAAGCGTACGACGGCCGAGTCCTAGTGCCCTCAGGCTATGCAATCTCGCCTGAAGACTTCCAGAGTCTAAGCGAAAGCGCAACGATGGTGTATAACGAAAGAGAGTTCGTAAACAGAAAGCTACATCACATTGCGATGCACGGACCAGCCCTGAACACCGACGAAGAGTCGTATGAGCTGGTGAGGGCAGAGAGGACAGAACACGAGTACGTCTACGATGTGGACCAGAGAAGATGCTGTAAGAAGGAAGAAGCTGCAGGACTGGTACTGGTGGGCGACTTGACTAATCCGCCCTACCACGAATTCGCATATGAAGGGCTAAAAATCCGCCCTGCCTGCCCATACAAAATTGCAGTCATAGGAGTCTTCGGAGTACCAGGATCTGGCAAGTCAGCTATTATCAAGAACCTAGTTACCAGGCAAGACCTGGTGACTAGCGGAAAGAAAGAAAACTGCCAAGAAATCACCACCGACGTGATGAGACAGAGAGGTCTAGAGATATCTGCACGTACGGTTGACTCGCTGCTCTTGAATGGATGCAACAGGCCAGTCGACGTGTTGTACGTAGACGAGGCGTTTGCGTGCCACTCTGGAACGTTACTTGCTTTGATCGCCTTGGTTAGACCAAGGCAGAAAGTTGTACTCTGTGGTGACCCGAAGCAGTGCGGCTTCTTCAATATGATGCAGATGAAAGTCAACTATAATCACAACATCTGCACCCAAGTGTACCACAAAAGTATCTCCAGGCGGTGTACACTGCCTGTGACCGCCATTGTGTCATCGTTGCATTACGAAGGCAAAATGCGCACTACGAATGAGTACAACAAGCCGATTGTAGTGGACACTACAGGCTCAACAAAACCTGACCCTGGAGATCTCGTGTTAACGTGCTTCAGAGGGTGGGTTAAACAACTGCAAATTGACTATCGTGGATACGAGGTCATGACAGCAGCCGCATCCCAAGGGTTAACCAGAAAAGGAGTTTATGCAGTTAGGCAAAAAGTTAATGAAAACCCGCTCTATGCATCAACGTCAGAGCACGTCAACGTACTCCTAACACGTACGGAAGGTAAACTGGTATGGAAGACACTTTCCGGTGACCCGTGGATAAAGACGCTGCAGAACCCACCGAAAGGAAACTTCAAAGCAACTATCAAGGAGTGGGAGGTGGAGCATGCATCAATAATGGCGGGCATCTGCAGTCACCAAATGACCTTTGATACATTCCAAAACAAAGCCAATGTTTGTTGGGCTAAGAGCTTGGTCCCTATCCTCGAAACAGCGGGGATAAAACTAAATGATAGGCAGTGGTCCCAGATAATTCAAGCCTTCAAAGAAGATAAAGCATACTCACCTGAAGTAGCCCTGAATGAAATATGCACGCGCATGTATGGGGTGGATTTAGACAGTGGGCTATTTTCTAAACCATTGGTGTCTGTGTATTACGCGGATAATCACTGGGATAATAGGCCTGGAGGGAAGATGTTCGGATTCAACCCCGAGGCAGCATCCATTCTAGAAAGAAAGTATCCATTCACAAAAGGGAAGTGGAACATCAACAAGCAGATCTGCGTGACCACCAGGAGGATAGAAGACTTTAACCCTACCACCAATATTATACCAGCCAATAGGAGACTACCACACTCATTAGTGGCCGAACACCGCCCAGTAAAAGGGGAAAGAATGGAATGGCTGGTTAATAAGATAAACGGCCACCACGTGCTCCTGGTCAGTGGCTATAATCTTGTACTGCCTACTAAGAGAGTCACTTGGGTAGCGCCACTAGGTGTCCGCGGAGCGGACTACACATACAACCTAGAGTTGGGTCTGCCAGCAACGCTTGGCAGGTATGACCTAGTGGTCATAAACATCCACACACCTTTTCGCATACACCATTACCAACAGTGCGTAGACCACGCAATGAAACTGCAAATGCTCGGGGGCGACTCATTGAGACTGCTCAAACCGGGTGGCTCTCTATTGATCAGAGCATACGGTTACGCAGATAGAACCAGTGAACGAGTCATCTGCGTGTTGGGACGCAAGTTCAGATCGTCTAGAGCGTTGAAACCACCATGTGTCACCAGCAACACTGAGATGTTTTTCCTATTCAGCAACTTTGACAATGGCAGAAGGAATTTCACAACTCATGTCATGAATAATCAACTGAATGCAGCCTTTGTAGGACAGGCCACCCGAGCAGGATGTGCACCGTCGTACCGGGTAAAACGCATGGACATCGCGAAGAACGATGAAGAGTGCGTAGTTAACGCCGCTAACCCTCGCGGGTTACCGGGTGACGGTGTTTGCAAGGCAGTATACAAAAAATGGCCGGAGTCCTTTAAGAATAGTGCAACACCAGTGGGAACCGCAAAAACAGTCATGTGCGGTACGTATCCAGTAATCCACGCCGTTGGACCGAACTTCTCTAATTATTTGGAATCTGAAGGGGACCGGGAATTGGCAGCTGCCTATCGAGAAGTCGCAAAGGAAGTAACTAGACTGGGAGTAAATAGTGTAGCTATACCTCTCCTCTCCACAGGTGTATACTCAGGAGGGAAAGATAGGCTGACCCAGTCACTGAACCACCTCTTCACAGCCATGGACTCGACGGATGCAGACGTGGTCATCTACTGTCGCGACAAAGAATGGGAGAAGAAAATATCCGAGGCCATACAGATGCGGACTCAAGTGGAGTTGCTGGATGAGCACATCTCCATAGACTGCGATATTGTTCGCGTGCACCCTGACAGCAGCTTGGCAGGCAGAAAAGGATACAGCACCACGGAAGGCGCACTGTACTCATATCTAGAAGGGACTCGTTTTCACCAGACGGCAGTGGACATGGCAGAGATATATACTATGTGGCCAAAGCAAATAGAGGCCAACGAGCAAGTCTGCCTATATGCCCTGGGGGAAAGTATTGAATCGATCAGGCAGAAATGCCCGGTGGATGATGCAGATGCATCGTCTCCTCCAAAAACTGTCCCGTGCCTTTGCCGTTACGCCATGACTCCGGAACGCGTCACCCGACTTCGCATGAACCACGTCACAAGTATAATTGTGTGTTCCTCGTTTCCCCTTCCAAAGTACAAAATAGAAGGAGTGCAAAAAGTCAAATGCTCTAAGGTAATGCTATTTGACCACAACGTGCCATCACGCGTAAGTCCAAGGGAATATAGATCTTCCCCGGAGGCTGCACAGGAAGCGAGTACAACCACGTCATTGACGCATAGCCAATTCGACCTAAGCGTTGACGGCGAGATACTACCCGTCCCGTCAGATCTGGATGCTGACGCCCCAGCCCTAGAACCAGCTCTAGACGACAGGGCGACACACACGTTGCCATCCACAACCGGAAACCTTGCGGCCGTGTCTGACTGGGTAATGAGCACCGTACCTGTCGCGCCGCCCAGAAGAAGGCGAGGGAGAAACCTGACTGTGACATGCGACGAGAGAGAAGGGAACATAACACCCATGGCTAGCGTCCGATTCTTTAGGGCAGAGCTGCGTCCGGTCGTACAAGAAACAGCGGAGACGCGTGACACAGCAATGTCTCTTCAGGCACCGCCGAGTACCGCCACGGAACTGAATCATCCGCCGATCTCCTTCGGAGCACCAAGCGAGACGTTCCCCATTACATTTGGGGACTTCAACGAAGGAGAAATCGAAAGCTTGTCTTCTGAGCTGCTAACTTTCGGAGACTTCCTACCCGGAGAAGTGGATGACTTGACAGATAGCGACTGGTCCACGTGCTCAGACACGGACGACGAGTTATGACTAGACAGGGCAGGTGGGTATATATTCTCGTCGGACACCGGTCCAGGTCATTTACAACAGAAGTCAGTACGCCAGTCAGTGCTGCCGGTGAACACCCTGGAGGAAGTCCACGAGGAGAAGTGTTACCCACCTAAGTTGGATGAAGTAAAGGAGCAACTATTACTTAAGAAACTCCAGGAGAGTGCATCCATGGCCAACAGAAGCAGGTACCAGTCGCGCAAAGTAGAAAACATGAAAGCAACAATCATCCAGAGACTAAAGAGAGGCTGTAGACTATACTTAATGTCAGAGACCTCAAAAGTCCCTACTTACCGGACCACATATCCGGCGCCTGTGTACTCGCCTCCGATCAACGTCCGACTGTCCAACCCCGAGTCCGCAGTGGCAGCATGCAATGAGTTCCTAGCTAGAAACTATCCAACTGTCTCATCATACCAAATTACCGACGAGTATGATGCATATTTAGACATGGTGGACGGGTCGGAGAGTTGCCTGGATCGAGCGACATTCAATCCGTCAAAACTTAGGAGCTACCCGAAACAGCACGCTTACCATGCGCCCTCCATCAGAAGCGCTGTACCGTCCCCATTCCAGAACACACTACAGAATGTACTGGCAGCAGCCACGAAAAGAAACTGCAACGTCACACAGATGAGGGAATTACCCACTTTGGACTCAGCAGTATTCAACGTGGAGTGTTTTAAAAAATTCGCATGCAACCAAGAATACTGGGAAGAATTTGCTGCCAGCCCTATTAGGATAACAACTGAGAATTTAACAACCTATGTTACTAAACTAAAAGGGCCAAAAGCAGCAGCGCTATTTGCAAAAACCCACAATCTGCTGCCACTGCAGGAAGTACCAATGGATAGGTTCACAGTAGATATGAAAAGGGACGTGAAGGTGACTCCTGGTACAAAGCACACAGAGGAAAGACCTAAGGTGCAGGTTATACAGGCGGCTGAACCCTTGGCGACAGCATACCTATGTGGGATTCACAGAGAGCTGGTTAGGAGGCTGAACGCCGTCCTCCTACCCAATGTACATACACTATTTGATATGTCTGCCGAGGATTTCGATGCCATCATAGCCGCACACTTTAAGCCAGGAGACACTGTTTTAGAAACGGACATAGCCTCCTTTGACAAGAGCCAAGATGATTCACTTGCGCTTACTGCCTTGATGTTGTTAGAAGATTTAGGGGTGGATCACTCCCTGTTGGACTTGATAGAGGCCGCTTTTGGAGAGATTTCCAGCTGTCATCTACCGACAGGTACGCGCTTCAAGTTCGGCGCCATGATGAAATCTGGTATGTTCCTAACTCTGTTCGTCAACACATTGCTAAACATCACCATCGCTAGCCGCGTGCTGGAAGATCGTCTGACAAAATCCGCGTGCGCGGCCTTCATCGGCGACGACAACATAATACATGGAGTCGTCTCCGATGAATTGATGGCAGCCAGATGCGCCACTTGGATGAACATGGAAGTGAAGATCATAGATGCAGTTGTATCCTTGAAAGCCCCTTACTTTTGTGGAGGGTTTATACTGCACGATACTGTGACGGGAACAGCCTGCAGAGTGGCAGACCCGCTAAAAAGGCTATTCAAACTGGGCAAACCGCTAGCGGCAGGTGACGAACAAGATGAAGATAGAAGACGAGCGCTGGCTGACGAAGTGATCAGATGGCAACGAACAGGGCTAATTGATGAGTTGGAGAAAGCGGTATACTCTAGGTATGAAGTGCAGGGTATATCAGTTGTGGTAATGTCCATGGCCACCTTTGCAAGCTCCAGATCTAACTTCGAGAAGCTCAGAGGACCCGTCATAACTTTGTACGGCGGTCCTAAATAGATGGAGTACATCCCAACCCAAACTTTTTACAATAGGAGGTACCAGCCTCGACCCTGGACTCCGCGCCCCACTATCCAAGTAATCAGGCCCAGACCGCGCCCTCAGAGGCAAGCCGGGCAACTTGCCCAGCTGATCTCAGCAGTTAATAAACTGACAATGCGCGCGGTACCCCAACAGAAGCCACGCAGGAATCGGAAGAATAAGAAGCAAAAGCAAAAGCGACAGGCGCCACAAAACAACACAAACCAAAAGAAGCAGCCGCTTAAAAAGAAACCAGCTCAAAAGAAAAAGAAGCCGGGCCGCAGAGAGAGGATGTGCATGAAAATCGAAAATGATTGTATTTTTGAAGTCAAGTATGAAGGTAAGGTAACAGGTTACGCGTGCTTGGTGGGGGACAAAGTAATGAAACCAGCACACGTAAAGGGGACCATCGATAACGCGGACCTGGCCAAACTGGCCTTTAAGCGGTCATCTAAGTATGACCTTGAATGCGCGCAGATACCCGTGCACATGAAGTCCGACGCTTCGAAGTTCACCCATGAGAAACCAGAGGGGTACTACAACTGGCACCACGGAGCAGTACAGTACTCAGGAGGCCGGTTCACCATCCCCACAGGTGCTGGCAAACCAGGGGACAGCGGCAGACCGATCTTCGACAACAAGGGACGCGTGGTGGCCATAGTCTTAGGAGGAGCTAATGAAGGAGCCCGTACAGCCCTCTCGGTGGTGACCTGGAATAAAGACATTGTCACTAAAATCACCCCCGAGGGGGCCGAAGAGTGGAGTCTTGCCATCCCAGTCATGTGCCTGCTGGCAAATACCACGTTCCCCTGCTCCCAGCCCCCTTGCACTCCCTGCTGCTATGAAAGGGAACCAGAGGAAACCCTACGCATGCTTGAGGACAACGTCATGAGACCTGGGTACTATCAGCTGCTACAAGCATCCTTAACATGTTCTCCCCACCGTCAGCGACGCAGTACCAAGGACAACTTCAATGTCTATAAAGCCACAAGACCGTACTTAGCTCACTGTCCCGACTGTGGAGAAGGGCACTCGTGCCATAGTCCCGTAGCATTAGAACGCATCAGAAATGAAGCGACAGACGGGACGCTGAAAATCCAGGTCTCCTTGCAAATCGGAATAAAGACGGATGATAGCCACGATTGGACCAAGCTGCGTTACATGGACAACCACACGCCAGCGGACGCAGAGAGGGCGGGGCTATTTGTAAGAACATCAGCACCGTGCGCGATTACTGGAACAATGGGACACTTCATCCTGACCCGATGTCCGAAAGGGGAAACTCTGACGGTGGGATTCACTGACAGTAGGAAGATCAGTCACTCATGTACGCACCCATTTCACCACGACCCTCCTGTGATAGGCCGGGAGAAATTCCATTCCCGACCGCAGCACGGTAAAGAGCTGCCTTGCAGCACGTACGTGCAGAGCACCGCCGCAACTACCGAGGAGATAGAGGTACACATGCCCCCAGACACCCCTGATCGCACATTGATGTCACAACAGTCCGGCAACGTAAAGATCACAGTTAATGGCCAGACGGTGCGGTACAAGTGTAATTGCGGTGGCTCAAATGAAGGACTAATAACTACAGACAAAGTGATTAATAACTGCAAAGTTGATCAATGTCATGCCGCGGTCACCAATCACAAAAAGTGGCAGTACAACTCCCCTCTGGTCCCGCGTAATGCTGAACTTGGGGACCGAAAAGGAAAAATCCACATCCCGTTTCCGCTGGCAAATGTAACATGCAGGGTGCCTAAAGCAAGGAACCCCACCGTGACGTACGGGAAAAACCAAGTCATCATGCTACTGTATCCCGACCACCCAACACTCCTGTCCTACCGGAACATGGGAGAAGAACCAAACTACCAAGAAGAGTGGGTGACGCATAAGAAGGAAGTCGTGCTAACCGTGCCGACTGAAGGGCTCGAGGTCACGTGGGGTAACAACGAGCCGTATAAGTATTGGCCGCAGTTATCTACAAACGGTACAGCCCATGGCCACCCGCATGAGATAATTCTGTATTATTATGAGCTGTACCCTACTATGACTGTAGTAGTTGTGTCAGTGGCCTCGTTCGTACTCCTGTCGATGGTGGGTGTGGCAGTGGGGATGTGCATGTGTGCACGACGCAGATGCATCACACCGTACGAACTGACACCAGGAGCTACCGTCCCTTTCCTGCTTAGCCTAATATGCTGCATCAGAACAGCTAAAGCGGCCACATACCAAGAGGCTGCGGTATACCTGTGGAATGAGCAGCAACCTTTGTTTTGGCTACAAGCCCTTATTCCGCTGGCAGCCCTGATTGTCCTATGCAACTGTCTGAGACTCTTACCATGCTGCTGTAAAACGTTGGCTTTTTTAGCCGTAATGAGCGTCGGTGCCCACACTGTGAGCGCGTACGAACACGTAACAGTGATCCCGAACACGGTGGGAGTACCGTATAAGACTCTAGTCAATAGACCGGGCTACAGTCCCATGGTATTGGAGATGGAACTACTGTCAGTCACTTTGGAGCCAACGCTATCGCTTGATTACATCACGTGCGAGTACAAAACCGTTATCCCGTCTCCGTACGTGAAATGCTGCGGTACAGCAGAGTGCAAGGACAAAAACCTACCTGACTACAGCTGTAAGGTCTTCACCGGCGTCTACCCATTTATGTGGGGCGGAGCCTACTGCTTCTGCGACGCTGAAAACACGCAATTGAGCGAAGCACACGTGGAGAAGTCCGAATCATGCAAAACAGAATTTGCATCAGCATACAGGGCTCATACCGCATCCGCATCAGCTAAGCTCCGCGTCCTTTACCAAGGAAATAACATCACTGTAACTGCCTATGCTAACGGCGACCATGCCGTCACAGTTAAGGACGCCAAATTCATTGTGGGGCCAATGTCTTCAGCCTGGACACCTTTCGACAACAAAATTGTGGTGTACAAAGGTGACGTCTATAACATGGACTACCCGCCCTTTGGCGCAGGAAGACCAGGACAATTTGGCGATATCCAAAGTCGCACACCTGAGAGTAAAGACGTCTATGCTAATACACAACTGGTACTGCAGAGACCGGCTGCGGGTACGGTACATGTGCCATACTCTCAGGCACCATCTGGCTTTAAGTATTGGCTAAAAGAACGAGGGGCGTCGCTGCAGCACACAGCACCATTTGGCTGCCAAATAGCAACAAACCCGGTAAGAGCGGTGAATTGCGCCGTAGGGAACATGCCCATCTCCATCGACATACCGGATGCGGCCTTCATTAGGGTCGTCGACGCGCCCTCTTTAACGGACATGTCGTGCGAGGTACCAGCCTGCACCCATTCCTCAGATTTCGGGGGCGTCGCCATTATTAAATATGCAGCCAGCAAGAAAGGCAAGTGTGCGGTGCATTCGATGACCAACGCCGTCACAATTCGGGAAGCTGAGATAGAAGTTGAAGGGAATTCTCAGCTGCAAATCTCTTTCTCGACGGCCTTGGCCAGCGCCGAATTCCGCGTACAAGTCTGTTCTACACAAGTACACTGTGTAGCCGAGTGCCACCCTCCGAAGGACCACATAGTCAATTACCCGGCGTCACATACCACCCTCGGGGTCCAGGACATTTCCGCTACGGCGCTGTCATGGGTGCAGAAGATCACGGGAGGCGTGGGACTGGTTGTCGCTGTTGCAGCACTGATTCTAATCGTGGTGCTATGCGTGTCGTTCAGCAGGCACTAA
		</sequence>
		<sequence>
			<taxon idref="MK993756|Brazil|RN|Natal|2016-01-14"/>
			ATGGATCCTGTGTACGTGGACATAGACGCTGACAGCGCCTTTTTGAAGGCCCTGCAACGTGCGTACCCCATGTTTGAGGTGGAACCCAGGCAGGTCACACCGAATGACCATGCTAATGCTAGAGCGTTCTCGCATCTAGCTATAAAACTAATAGAGCAGGAAATTGATCCCGACTCAACCATCCTGGACATCGGCAGTGCACCAGCAAGGAGGATGATGTCGGACAGGAAGTACCACTGCGTCTGCCCGATGCGCAGCGCAGAAGATCCCGAGAGACTCGCCAATTATGCGAGAAAGCTAGCATCTGCTGCAGGAAAAGTCCTGGACAGAAACATCTCTGGAAAGATCGGGGACTTACAAGCAGTAATGGCCGTGCCAGACACGGAGACGCCAACATTCTGCTTGCACACAGATGTCTCATGTAGACAGAGAGCAGACGTCGCGATATACCAAGACGTCTATGCTGTACACGCACCCACGTCGCTATACCACCAGGCGATTAAAGGGGTCCGAGTGGCGTACTGGGTAGGGTTCGACACAACCCCGTTCATGTACAATGCCATGGCGGGTGCCTACCCCTCATATTCGACAAACTGGGCAGACGAGCAGGTACTGAAGGCTAAGAACATAGGATTATGTTCAACAGACCTGACGGAAGGTAGACGAGGTAAATTGTCTATTATGAGAGGGAAGAAGCTAAAACCGTGTGACCGTGTGCTGTTCTCAGTAGGGTCAACGCTCTACCCGGAAAGCCGCAAGCTACTTAAGAGCTGGCACTTACCATCGGTGTTCCATCTAAAGGGCAAACTCAGCTTCACATGCCGCTGTGATACAGTGGTTTCGTGCGAGGGCTACGTCGTTAAGAGAATAACGATGAGCCCAGGCCTTTATGGAAAAACCACAGGGTATGCGGTAACCCACCACGCAGACGGATTCTTGATGTGCAAGACTACCGACACGGTTGACGGCGAAAGAGTGTCATTCTCGGTGTGCACATACGTGCCGGCGACCATTTGTGATCAAATGACCGGCATCCTTGCTACAGAAGTCACGCCGGAGGATGCACAGAAGCTGTTGGTGGGGCTGAACCAGAGAATAGTGGTTAACGGCAGAACGCAACGGAATACGAACACCATGAAAAACTATCTGCTTCCCGTGGTCGCCCAAGCCTTCAGTAAGTGGGCAAAGGAGTGCCGGAAAGACATGGAAGATGAAAAACTCCTGGGGGTCAGAGAAAGAACACTGACCTGCTGCTGTCTATGGGCATTCAAGAAGCAGAAAACACACACGGTCTACAAGAGGCCTGATACCCAGTCAATTCAGAAGGTTCAGGCCGAGTTTGACAGCTTTGTGGTACCGAGCCTGTGGTCGTCCGGGTTGTCAATCCCCTTGAGGACTAGAATCAAATGGTTGTTAAGCAAGGTGCCAAAAACCGACCTGATCCCATATAGCGGGGACGCCCAAGAAGCCCGGGACGCAGAAAAAGAAGCAGAGGAAGAACGAGAAGCAGAACTGACTCGTGAAGCCCTACCACCTCTACAGGCAGCACAGGAAGATGTTCAGGTCGAAATCGACGTGGAACAGCTTGAGGACAGAGCGGGTGCAGGAATAATAGAGACTCCTAGAGGAGCTATCAAAGTTACTGCCCAACCAACAGACCACGTCGTGGGAGAGTACCTGGTACTTTCCCCGCAGACCGTACTACGGAGCCAGAAGCTCAGCCTAATTCACGCTTTGGCGGAGCAAGTGAAGACGTGCACGCACAGCGGACGAGCAGGGAGGTACGCGGTCGAAGCGTACGACGGCCGAGTCCTAGTGCCCTCAGGCTATGCAATCTCGCCTGAAGACTTCCAGAGTCTAAGCGAAAGCGCAACGATGGTGTATAACGAAAGAGAGTTCGTAAACAGAAAGCTACATCACATTGCGATGCACGGACCAGCCCTGAACACCGACGAAGAGTCGTATGAGCTGGTGAGGGCAGAGAGGACAGAACACGAGTACGTCTACGATGTGGACCAGAGAAGATGCTGTAAGAAGGAAGAAGCTGCAGGACTGGTACTGGTGGGCGACTTGACTAATCCGCCCTACCACGAATTCGCATATGAAGGGCTAAAAATCCGCCCTGCCTGCCCATACAAAATTGCAGTCATAGGAGTCTTCGGAGTACCAGGATCTGGCAAGTCAGCTATTATCAAGAACCTAGTTACCAGGCAAGACCTGGTGACTAGCGGAAAGAAAGAAAACTGCCAAGAAATCACCACCGACGTGATGAGACAGAGAGGTCTAGAGATATCTGCACGTACGGTTGACTCGCTGCTCTTGAATGGATGCAACAGGCCAGTCGACGTGTTGTACGTAGACGAGGCGTTTGCGTGCCACTCTGGAACGTTACTTGCTTTGATCGCCTTGGTTAGACCAAGGCAGAAAGTTGTACTCTGTGGTGACCCGAAGCAGTGCGGCTTCTTCAATATGATGCAGATGAAAGTCAACTATAATCACAACATCTGCACCCAAGTGTACCACAAAAGTATCTCCAGGCGGTGTACACTGCCTGTGACCGCCATTGTGTCATCGTTGCATTACGAAGGCAAAATGCGCACTACGAATGAGTACAACAAGCCGATTGTAGTGGACACTACAGGCTCAACAAAACCTGACCCTGGAGATCTCGTGTTAACGTGCTTCAGAGGGTGGGTTAAACAACTGCAAATTGACTATCGTGGATACGAGGTCATGACAGCAGCCGCATCCCAAGGGTTAACCAGAAAAGGAGTTTATGCAGTTAGGCAAAAAGTTAATGAAAACCCGCTCTATGCATCAACGTCAGAGCACGTCAACGTACTCCTAACACGTACGGAAGGTAAACTGGTATGGAAGACACTTTCCGGTGACCCGTGGATAAAGACGCTGCAGAACCCACCGAAAGGAAACTTCAAAGCAACTATCAAGGAGTGGGAGGTGGAGCATGCATCAATAATGGCGGGCATCTGCAGTCACCAAATGACCTTTGATACATTCCAAAACAAAGCCAATGTTTGTTGGGCTAAGAGCTTGGTCCCTATCCTCGAAACAGCGGGGATAAAACTAAATGATAGGCAGTGGTCCCAGATAATTCAAGCCTTCAAAGAAGATAAAGCATACTCACCTGAAGTAGCCCTGAATGAAATATGCACGCGCATGTATGGGGTGGATTTAGACAGTGGGCTATTTTCTAAACCATTGGTGTCTGTGTATTACGCGGATAATCACTGGGATAATAGGCCTGGAGGGAAGATGTTCGGATTCAACCCCGAGGCAGCATCCATTCTAGAAAGAAAGTATCCATTCACAAAAGGGAAGTGGAACATCAACAAGCAGATCTGCGTGACCACCAGGAGGATAGAAGACTTTAACCCTACCACCAATATTATACCAGCCAATAGGAGACTACCACACTCATTAGTGGCCGAACACCGCCCAGTAAAAGGGGAAAGAATGGAATGGCTGGTTAATAAGATAAACGGCCACCACGTGCTCCTGGTCAGTGGCTATAATCTTGTACTGCCTACTAAGAGAGTCACTTGGGTAGCGCCACTAGGTGTCCGCGGAGCGGACTACACATACAACCTAGAGTTGGGTCTGCCAGCAACGCTTGGCAGGTATGACCTAGTGGTCATAAACATCCACACACCTTTTCGCATACACCATTACCAACAGTGCGTAGACCACGCAATGAAACTGCAAATGCTCGGGGGCGACTCATTGAGACTGCTCAAACCGGGTGGCTCTCTATTGATCAGAGCATACGGTTACGCAGATAGAACCAGTGAACGAGTCATCTGCGTGTTGGGACGCAAGTTCAGATCGTCTAGAGCGTTGAAACCACCATGTGTCACCAGCAACACTGAGATGTTTTTCCTATTCAGCAACTTTGACAATGGCAGAAGGAATTTCACAACTCATGTCATGAATAATCAACTGAATGCAGCCTTTGTAGGACAGGCCACCCGAGCAGGATGTGCACCGTCGTACCGGGTAAAACGCATGGACATCGCGAAGAACGATGAAGAGTGCGTAGTTAACGCCGCTAACCCTCGCGGGTTACCGGGTGACGGTGTTTGCAAGGCAGTATACAAAAAATGGCCGGAGTCCTTTAAGAATAGTGCAACACCAGTGGGAACCGCAAAAACAGTCATGTGCGGTACGTATCCAGTAATCCACGCCGTTGGACCGAACTTCTCTAATTATTTGGAATCTGAAGGGGACCGGGAATTGGCAGCTGCCTATCGAGAAGTCGCAAAGGAAGTAACTAGACTGGGAGTAAATAGTGTAGCTATACCTCTCCTCTCCACAGGTGTATACTCAGGAGGGAAAGATAGGCTGACCCAGTCACTGAACCACCTCTTCACAGCCATGGACTCGACGGATGCAGACGTGGTCATCTACTGTCGCGACAAAGAATGGGAGAAGAAAATATCCGAGGCCATACAGATGCGGACTCAAGTGGAGTTGCTGGATGAGCACATCTCCATAGACTGCGATATTGTTCGCGTGCACCCTGACAGCAGCTTGGCAGGCAGAAAAGGATACAGCACCACGGAAGGCGCACTGTACTCATATCTAGAAGGGACTCGTTTTCACCAGACGGCAGTGGACATGGCAGAGATATATACTATGTGGCCAAAGCAAATAGAGGCCAACGAGCAAGTCTGCCTATATGCCCTGGGGGAAAGTATTGAATCGATCAGGCAGAAATGCCCGGTGGATGATGCAGATGCATCGTCTCCTCCAAAAACTGTCCCGTGCCTTTGCCGTTACGCCATGACTCCGGAACGCGTCACCCGACTTCGCATGAACCACGTCACAAGTATAATTGTGTGTTCCTCGTTTCCCCTTCCAAAGTACAAAATAGAAGGAGTGCAAAAAGTCAAATGCTCTAAGGTAATGCTATTTGACCACAACGTGCCATCACGCGTAAGTCCAAGGGAATATAGATCTTCCCCGGAGGCTGCACAGGAAGCGAGTACAACCACGTCATTGACGCATAGCCAATTCGACCTAAGCGTTGACGGCGAGATACTACCCGTCCCGTCAGATCTGGATGCTGACGCCCCAGCCCTAGAACCAGCTCTAGACGACAGGGCGACACACACGTTGCCATCCACAACCGGAAACCTTGCGGCCGTGTCTGACTGGGTAATGAGCACCGTACCTGTCGCGCCGCCCAGAAGAAGGCGAGGGAGAAACCTGACTGTGACATGCGACGAGAGAGAAGGGAACATAACACCCATGGCTAGCGTCCGATTCTTTAGGGCAGAGCTGCGTCCGGTCGTACAAGAAACAGCGGAGACGCGTGACACAGCAATGTCTCTTCAGGCACCGCCGAGTACCGCCACGGAACTGAATCATCCGCCGATCTCCTTCGGAGCACCAAGCGAGACGTTCCCCATTACATTTGGGGACTTCAACGAAGGAGAAATCGAAAGCTTGTCTTCTGAGCTGCTAACTTTCGGAGACTTCCTACCCGGAGAAGTGGATGACTTGACAGATAGCGACTGGTCCACGTGCTCAGACACGGACGACGAGTTATGACTAGACAGGGCAGGTGGGTATATATTCTCGTCGGACACCGGTCCAGGTCATTTACAACAGAAGTCAGTACGCCAGTCAGTGCTGCCGGTGAACACCCTGGAGGAAGTCCACGAGGAGAAGTGTTACCCACCTAAGTTGGATGAAGTAAAGGAGCAACTATTACTTAAGAAACTCCAGGAGAGTGCATCCATGGCCAACAGAAGCAGGTACCAGTCGCGCAAAGTAGAAAACATGAAAGCAACAATCATCCAGAGACTAAAGAGAGGCTGTAGACTATACTTAATGTCAGAGACCTCAAAAGTCCCTACTTACCGGACCACATATCCGGCGCCTGTGTACTCGCCTCCGATCAACGTCCGACTGTCCAACCCCGAGTCCGCAGTGGCAGCATGCAATGAGTTCCTAGCTAGAAACTATCCAACTGTCTCATCATACCAAATTACCGACGAGTATGATGCATATTTAGACATGGTGGACGGGTCGGAGAGTTGCCTGGATCGAGCGACATTCAATCCGTCAAAACTTAGGAGCTACCCGAAACAGCACGCTTACCATGCGCCCTCCATCAGAAGCGCTGTACCGTCCCCATTCCAGAACACACTACAGAATGTACTGGCAGCAGCCACGAAAAGAAACTGCAACGTCACACAGATGAGGGAATTACCCACTTTGGACTCAGCAGTATTCAACGTGGAGTGTTTTAAAAAATTCGCATGCAACCAAGAATACTGGGAAGAATTTGCTGCCAGCCCTATTAGGATAACAACTGAGAATTTAACAACCTATGTTACTAAACTAAAAGGGCCAAAAGCAGCAGCGCTATTTGCAAAAACCCACAATCTGCTGCCACTGCAGGAAGTACCAATGGATAGGTTCACAGTAGATATGAAAAGGGACGTGAAGGTGACTCCTGGTACAAAGCACACAGAGGAAAGACCTAAGGTGCAGGTTATACAGGCGGCTGAACCCTTGGCGACAGCATACCTATGTGGGATTCACAGAGAGCTGGTTAGGAGGCTGAACGCCGTCCTCCTACCCAATGTACATACACTATTTGATATGTCTGCCGAGGATTTCGATGCCATCATAGCCGCACACTTTAAGCCAGGAGACACTGTTTTAGAAACGGACATAGCCTCCTTTGACAAGAGCCAAGATGATTCACTTGCGCTTACTGCCTTGATGTTGTTAGAAGATTTAGGGGTGGATCACTCCCTGTTGGACTTGATAGAGGCCGCTTTTGGAGAGATTTCCAGCTGTCATCTACCGACAGGTACGCGCTTCAAGTTCGGCGCCATGATGAAATCTGGTATGTTCCTAACTCTGTTCGTCAACACATTGCTAAACATCACCATCGCTAGCCGCGTGCTGGAAGATCGTCTGACAAAATCCGCGTGCGCGGCCTTCATCGGCGACGACAACATAATACATGGAGTCGTCTCCGATGAATTGATGGCAGCCAGATGCGCCACTTGGATGAACATGGAAGTGAAGATCATAGATGCAGTTGTATCCTTGAAAGCCCCTTACTTTTGTGGAGGGTTTATACTGCACGATACTGTGACGGGAACAGCCTGCAGAGTGGCAGACCCGCTAAAAAGGCTATTCAAACTGGGCAAACCGCTAGCGGCAGGTGACGAACAAGATGAAGATAGAAGACGAGCGCTGGCTGACGAAGTGATCAGATGGCAACGAACAGGGCTAATTGATGAGTTGGAGAAAGCGGTATACTCTAGGTATGAAGTGCAGGGTATATCAGTTGTGGTAATGTCCATGGCCACCTTTGCAAGCTCCAGATCTAACTTCGAGAAGCTCAGAGGACCCGTCATAACTTTGTACGGCGGTCCTAAATAGATGGAGTACATCCCAACCCAAACTTTTTACAATAGGAGGTACCAGCCTCGACCCTGGACTCCGCGCCCCACTATCCAAGTAATCAGGCCCAGACCGCGCCCTCAGAGGCAAGCCGGGCAACTTGCCCAGCTGATCTCAGCAGTTAATAAACTGACAATGCGCGCGGTACCCCAACAGAAGCCACGCAGGAATCGGAAGAATAAGAAGCAAAAGCAAAAGCGACAGGCGCCACAAAACAACACAAACCAAAAGAAGCAGCCGCTTAAAAAGAAACCAGCTCAAAAGAAAAAGAAGCCGGGCCGCAGAGAGAGGATGTGCATGAAAATCGAAAATGATTGTATTTTTGAAGTCAAGTATGAAGGTAAGGTAACAGGTTACGCGTGCTTGGTGGGGGACAAAGTAATGAAACCAGCACACGTAAAGGGGACCATCGATAACGCGGACCTGGCCAAACTGGCCTTTAAGCGGTCATCTAAGTATGACCTTGAATGCGCGCAGATACCCGTGCACATGAAGTCCGACGCTTCGAAGTTCACCCATGAGAAACCAGAGGGGTACTACAACTGGCACCACGGAGCAGTACAGTACTCAGGAGGCCGGTTCACCATCCCCACAGGTGCTGGCAAACCAGGGGACAGCGGCAGACCGATCTTCGACAACAAGGGACGCGTGGTGGCCATAGTCTTAGGAGGAGCTAATGAAGGAGCCCGTACAGCCCTCTCGGTGGTGACCTGGAATAAAGACATTGTCACTAAAATCACCCCCGAGGGGGCCGAAGAGTGGAGTCTTGCCATCCCAGTCATGTGCCTGCTGGCAAATACCACGTTCCCCTGCTCCCAGCCCCCTTGCACTCCCTGCTGCTATGAAAGGGAACCAGAGGAAACCCTACGCATGCTTGAGGACAACGTCATGAGACCTGGGTACTATCAGCTGCTACAAGCATCCTTAACATGTTCTCCCCACCGTCAGCGACGCAGTACCAAGGACAACTTCAATGTCTATAAAGCCACAAGACCGTACTTAGCTCACTGTCCCGACTGTGGAGAAGGGCACTCGTGCCATAGTCCCGTAGCATTAGAACGCATCAGAAATGAAGCGACAGACGGGACGCTGAAAATCCAGGTCTCCTTGCAAATCGGAATAAAGACGGATGATAGCCACGATTGGACCAAGCTGCGTTACATGGACAACCACACGCCAGCGGACGCAGAGAGGGCGGGGCTATTTGTAAGAACATCAGCACCGTGCGCGATTACTGGAACAATGGGACACTTCATCCTGACCCGATGTCCGAAAGGGGAAACTCTGACGGTGGGATTCACTGACAGTAGGAAGATCAGTCACTCATGTACGCACCCATTTCACCACGACCCTCCTGTGATAGGCCGGGAGAAATTCCATTCCCGACCGCAGCACGGTAAAGAGCTGCCTTGCAGCACGTACGTGCAGAGCACCGCCGCAACTACCGAGGAGATAGAGGTACACATGCCCCCAGACACCCCTGATCGCACATTGATGTCACAACAGTCCGGCAACGTAAAGATCACAGTTAATGGCCAGACGGTGCGGTACAAGTGTAATTGCGGTGGCTCAAATGAAGGACTAATAACTACAGACAAAGTGATTAATAACTGCAAAGTTGATCAATGTCATGCCGCGGTCACCAATCACAAAAAGTGGCAGTACAACTCCCCTCTGGTCCCGCGTAATGCTGAACTTGGGGACCGAAAAGGAAAAATCCACATCCCGTTTCCGCTGGCAAATGTAACATGCAGGGTGCCTAAAGCAAGGAACCCCACCGTGACGTACGGGAAAAACCAAGTCATCATGCTACTGTATCCCGACCACCCAACACTCCTGTCCTACCGGAACATGGGAGAAGAACCAAACTACCAAGAAGAGTGGGTGACGCATAAGAAGGAAGTCGTGCTAACCGTGCCGACTGAAGGGCTCGAGGTCACGTGGGGTAACAACGAGCCGTATAAGTATTGGCCGCAGTTATCTACAAACGGTACAGCCCATGGCCACCCGCATGAGATAATTCTGTATTATTATGAGCTGTACCCTACTATGACTGTAGTAGTTGTGTCAGTGGCCTCGTTCGTACTCCTGTCGATGGTGGGTGTGGCAGTGGGGATGTGCATGTGTGCACGACGCAGATGCATCACACCGTACGAACTGACACCAGGAGCTACCGTCCCTTTCCTGCTTAGCCTAATATGCTGCATCAGAACAGCTAAAGCGGCCACATACCAAGAGGCTGCGGTATACCTGTGGAATGAGCAGCAACCTTTGTTTTGGCTACAAGCCCTTATTCCGCTGGCAGCCCTGATTGTCCTATGCAACTGTCTGAGACTCTTACCATGCTGCTGTAAAACGTTGGCTTTTTTAGCCGTAATGAGCGTCGGTGCCCACACTGTGAGCGCGTACGAACACGTAACAGTGATCCCGAACACGGTGGGAGTACCGTATAAGACTCTAGTCAATAGACCGGGCTACAGTCCCATGGTATTGGAGATGGAACTACTGTCAGTCACTTTGGAGCCAACGCTATCGCTTGATTACATCACGTGCGAGTACAAAACCGTTATCCCGTCTCCGTACGTGAAATGCTGCGGTACAGCAGAGTGCAAGGACAAAAACCTACCTGACTACAGCTGTAAGGTCTTCACCGGCGTCTACCCATTTATGTGGGGCGGAGCCTACTGCTTCTGCGACGCTGAAAACACGCAATTGAGCGAAGCACACGTGGAGAAGTCCGAATCATGCAAAACAGAATTTGCATCAGCATACAGGGCTCATACCGCATCCGCATCAGCTAAGCTCCGCGTCCTTTACCAAGGAAATAACATCACTGTAACTGCCTATGCTAACGGCGACCATGCCGTCACAGTTAAGGACGCCAAATTCATTGTGGGGCCAATGTCTTCAGCCTGGACACCTTTCGACAACAAAATTGTGGTGTACAAAGGTGACGTCTATAACATGGACTACCCGCCCTTTGGCGCAGGAAGACCAGGACAATTTGGCGATATCCAAAGTCGCACACCTGAGAGTAAAGACGTCTATGCTAATACACAACTGGTACTGCAGAGACCGGCTGCGGGTACGGTACATGTGCCATACTCTCAGGCACCATCTGGCTTTAAGTATTGGCTAAAAGAACGAGGGGCGTCGCTGCAGCACACAGCACCATTTGGCTGCCAAATAGCAACAAACCCGGTAAGAGCGGTGAATTGCGCCGTAGGGAACATGCCCATCTCCATCGACATACCGGATGCGGCCTTCATTAGGGTCGTCGACGCGCCCTCTTTAACGGACATGTCGTGCGAGGTACCAGCCTGCACCCATTCCTCAGATTTCGGGGGCGTCGCCATTATTAAATATGCAGCCAGCAAGAAAGGCAAGTGTGCGGTGCATTCGATGACCAACGCCGTCACAATTCGGGAAGCTGAGATAGAAGTTGAAGGGAATTCTCAGCTGCAAATCTCTTTCTCGACGGCCTTGGCCAGCGCCGAATTCCGCGTACAAGTCTGTTCTACACAAGTACACTGTGTAGCCGAGTGCCACCCTCCGAAGGACCACATAGTCAATTACCCGGCGTCACATACCACCCTCGGGGTCCAGGACATTTCCGCTACGGCGCTGTCATGGGTGCAGAAGATCACGGGAGGCGTGGGACTGGTTGTCGCTGTTGCAGCACTGATTCTAATCGTGGTGCTATGCGTGTCGTTCAGCAGGCACTAA
		</sequence>
		<sequence>
			<taxon idref="MK993755|Brazil|RN|Natal|2016-01-14"/>
			ATGGATCCTGTGTACGTGGACATAGACGCTGACAGCGCCTTTTTGAAGGCCCTGCAACGTGCGTACCCCATGTTTGAGGTGGAACCCAGGCAGGTCACACCGAATGACCATGCTAATGCTAGAGCGTTCTCGCATCTAGCTATAAAACTAATAGAGCAGGAAATTGATCCCGACTCAACCATCCTGGACATCGGCAGTGCACCAGCAAGGAGGATGATGTCGGACAGGAAGTACCACTGCGTCTGCCCGATGCGCAGCGCAGAAGATCCCGAGAGACTCGCCAATTATGCGAGAAAGCTAGCATCTGCTGCAGGAAAAGTCCTGGACAGAAACATCTCTGGAAAGATCGGGGACTTACAAGCAGTAATGGCCGTGCCAGACACGGAGACGCCAACATTCTGCTTGCACACAGATGTCTCATGTAGACAGAGAGCAGACGTCGCGATATACCAAGACGTCTATGCTGTACACGCACCCACGTCGCTATACCACCAGGCGATTAAAGGGGTCCGAGTGGCGTACTGGGTAGGGTTCGACACAACCCCGTTCATGTACAATGCCATGGCGGGTGCCTACCCCTCATATTCGACAAACTGGGCAGACGAGCAGGTACTGAAGGCTAAGAACATAGGATTATGTTCAACAGACCTGACGGAAGGTAGACGAGGTAAATTGTCTATTATGAGAGGGAAGAAGCTAAAACCGTGTGACCGTGTGCTGTTCTCAGTAGGGTCAACGCTCTACCCGGAAAGCCGCAAGCTACTTAAGAGCTGGCACTTACCATCGGTGTTCCATCTAAAGGGCAAACTCAGCTTCACATGCCGCTGTGATACAGTGGTTTCGTGCGAGGGCTACGTCGTTAAGAGAATAACGATGAGCCCAGGCCTTTATGGAAAAACCACAGGGTATGCGGTAACCCACCACGCAGACGGATTCTTGATGTGCAAGACTACCGACACGGTTGACGGCGAAAGAGTGTCATTCTCGGTGTGCACATACGTGCCGGCGACCATTTGTGATCAAATGACCGGCATCCTTGCTACAGAAGTCACGCCGGAGGATGCACAGAAGCTGTTGGTGGGGCTGAACCAGAGAATAGTGGTTAACGGCAGAACGCAACGGAATACGAACACCATGAAAAACTATCTGCTTCCCGTGGTCGCCCAAGCCTTCAGTAAGTGGGCAAAGGAGTGCCGGAAAGACATGGAAGATGAAAAACTCCTGGGGGTCAGAGAAAGAACACTGACCTGCTGCTGTCTATGGGCATTCAAGAAGCAGAAAACACACACGGTCTACAAGAGGCCTGATACCCAGTCAATTCAGAAGGTTCAGGCCGAGTTTGACAGCTTTGTGGTACCGAGCCTGTGGTCGTCCGGGTTGTCAATCCCCTTGAGGACTAGAATCAAATGGTTGTTAAGCAAGGTGCCAAAAACCGACCTGATCCCATATAGCGGGGACGCCCAAGAAGCCCGGGACGCAGAAAAAGAAGCAGAGGAAGAACGAGAAGCAGAACTGACTCGTGAAGCCCTACCACCTCTACAGGCAGCACAGGAAGATGTTCAGGTCGAAATCGACGTGGAACAGCTTGAGGACAGAGCGGGTGCAGGAATAATAGAGACTCCTAGAGGAGCTATCAAAGTTACTGCCCAACCAACAGACCACGTCGTGGGAGAGTACCTGGTACTTTCCCCGCAGACCGTACTACGGAGCCAGAAGCTCAGCCTAATTCACGCTTTGGCGGAGCAAGTGAAGACGTGCACGCACAGCGGACGAGCAGGGAGGTACGCGGTCGAAGCGTACGACGGCCGAGTCCTAGTGCCCTCAGGCTATGCAATCTCGCCTGAAGACTTCCAGAGTCTAAGCGAAAGCGCAACGATGGTGTATAACGAAAGAGAGTTCGTAAACAGAAAGCTACATCACATTGCGATGCACGGACCAGCCCTGAACACCGACGAAGAGTCGTATGAGCTGGTGAGGGCAGAGAGGACAGAACACGAGTACGTCTACGATGTGGACCAGAGAAGATGCTGTAAGAAGGAAGAAGCTGCAGGACTGGTACTGGTGGGCGACTTGACTAATCCGCCCTACCACGAATTCGCATATGAAGGGCTAAAAATCCGCCCTGCCTGCCCATACAAAATTGCAGTCATAGGAGTCTTCGGAGTACCAGGATCTGGCAAGTCAGCTATTATCAAGAACCTAGTTACCAGGCAAGACCTGGTGACTAGCGGAAAGAAAGAAAACTGCCAAGAAATCACCACCGACGTGATGAGACAGAGAGGTCTAGAGATATCTGCACGTACGGTTGACTCGCTGCTCTTGAATGGATGCAACAGGCCGGTCGACGTGTTGTACGTAGACGAGGCGTTTGCGTGCCACTCTGGAACGTTACTTGCTTTGATCGCCTTGGTTAGACCAAGGCAGAAAGTTGTACTCTGTGGTGACCCGAAGCAGTGCGGCTTCTTCAATATGATGCAGATGAAAGTCAACTATAATCACAACATCTGCACCCAAGTGTACCACAAAAGTATCTCCAGGCGGTGTACACTGCCTGTGACCGCCATTGTGTCATCGTTGCATTACGAAGGCAAAATGCGCACTACGAATGAGTACAACAAGCCGATTGTAGTGGACACTACAGGCTCAACAAAACCTGACCCTGGAGATCTCGTGTTAACGTGCTTCAGAGGGTGGGTTAAACAACTGCAAATTGACTATCGTGGATACGAGGTCATGACAGCAGCCGCATCCCAAGGGTTAACCAGAAAAGGAGTTTATGCAGTTAGGCAAAAAGTTAATGAAAACCCGCTCTATGCATCAACGTCAGAGCACGTCAACGTACTCCTAACACGTACGGAAGGTAAACTGGTATGGAAGACACTTTCCGGTGACCCGTGGATAAAGACGCTGCAGAACCCACCGAAAGGAAACTTCAAAGCAACTATCAAGGAGTGGGAGGTGGAGCATGCATCAATAATGGCGGGCATCTGCAGTCACCAAATGACCTTTGATACATTCCAAAACAAAGCCAATGTTTGTTGGGCTAAGAGCTTGGTCCCTATCCTCGAAACAGCGGGGATAAAACTAAATGATAGGCAGTGGTCCCAGATAATTCAAGCCTTCAAAGAAGATAAAGCATACTCACCTGAAGTAGCCCTGAATGAAATATGCACGCGCATGTATGGGGTGGATTTAGACAGTGGGCTATTTTCTAAACCATTGGTGTCTGTGTATTACGCGGATAATCACTGGGATAATAGGCCTGGAGGGAAGATGTTCGGATTCAACCCCGAGGCAGCATCCATTCTAGAAAGAAAGTATCCATTCACAAAAGGGAAGTGGAACATCAACAAGCAGATCTGCGTGACCACCAGGAGGATAGAAGACTTTAACCCTACCACCAATATTATACCAGCCAATAGGAGACTACCACACTCATTAGTGGCCGAACACCGCCCAGTAAAAGGGGAAAGAATGGAATGGCTGGTTAATAAGATAAACGGCCACCACGTGCTCCTGGTCAGTGGCTATAATCTTGTACTGCCTACTAAGAGAGTCACTTGGGTAGCGCCACTAGGTGTCCGCGGAGCGGACTACACATACAACCTAGAGTTGGGTCTGCCAGCAACGCTTGGCAGGTATGACCTAGTGGTCATAAACATCCACACACCTTTTCGCATACACCATTACCAACAGTGCGTAGACCACGCAATGAAACTGCAAATGCTCGGGGGCGACTCATTGAGACTGCTCAAACCGGGTGGCTCTCTATTGATCAGAGCATACGGTTACGCAGATAGAACCAGTGAACGAGTCATCTGCGTGTTGGGACGCAAGTTCAGATCGTCTAGAGCGTTGAAACCACCATGTGTCACCAGCAACACTGAGATGTTTTTCCTATTCAGCAACTTTGACAATGGCAGAAGGAATTTCACAACTCATGTCATGAATAATCAACTGAATGCAGCCTTTGTAGGACAGGCCACCCGAGCAGGATGTGCACCGTCGTACCGGGTAAAACGCATGGACATCGCGAAGAACGATGAAGAGTGCGTAGTTAACGCCGCTAACCCTCGCGGGTTACCGGGTGACGGTGTTTGCAAGGCAGTATACAAAAAATGGCCGGAGTCCTTTAAGAATAGTGCAACACCAGTGGGAACCGCAAAAACAGTCATGTGCGGTACGTATCCAGTAATCCACGCCGTTGGACCGAACTTCTCTAATTATTTGGAATCTGAAGGGGACCGGGAATTGGCAGCTGCCTATCGAGAAGTCGCAAAGGAAGTAACTAGACTGGGAGTAAATAGTGTAGCTATACCTCTCCTCTCCACAGGTGTATACTCAGGAGGGAAAGATAGGCTGACCCAGTCACTGAACCACCTCTTCACAGCCATGGACTCGACGGATGCAGACGTGGTCATCTACTGTCGCGACAAAGAATGGGAGAAGAAAATATCCGAGGCCATACAGATGCGGACTCAAGTGGAGTTGCTGGATGAGCACATCTCCATAGACTGCGATATTGTTCGCGTGCACCCTGACAGCAGCTTGGCAGGCAGAAAAGGATACAGCACCACGGAAGGCGCACTGTACTCATATCTAGAAGGGACTCGTTTTCACCAGACGGCAGTGGACATGGCAGAGATATATACTATGTGGCCAAAGCAAATAGAGGCCAACGAGCAAGTCTGCCTATATGCCCTGGGGGAAAGTATTGAATCGATCAGGCAGAAATGCCCGGTGGATGATGCAGATGCATCGTCTCCTCCAAAAACTGTCCCGTGCCTTTGCCGTTACGCCATGACTCCGGAACGCGTCACCCGACTTCGCATGAACCACGTCACAAGTATAATTGTGTGTTCCTCGTTTCCCCTTCCAAAGTACAAAATAGAAGGAGTGCAAAAAGTCAAATGCTCTAAGGTAATGCTATTTGACCACAACGTGCCATCACGCGTAAGTCCAAGGGAATATAGATCTTCCCCGGAGGCTGCACAGGAAGCGAGTACAACCACGTCATTGACGCATAGCCAATTCGACCTAAGCGTTGACGGCGAGATACTACCCGTCCCGTCAGATCTGGATGCTGACGCCCCAGCCCTAGAACCAGCTCTAGACGACAGGGCGACACACACGTTGCCATCCACAACCGGAAACCTTGCGGCCGTGTCTGACTGGGTAATGAGCACCGTACCTGTCGCGCCGCCCAGAAGAAGGCGAGGGAGAAACCTGACTGTGACATGCGACGAGAGAGAAGGGAACATAACACCCATGGCTAGCGTCCGATTCTTTAGGGCAGAGCTGCGTCCGGTCGTACAAGAAACAGCGGAGACGCGTGACACAGCAATGTCTCTTCAGGCACCGCCGAGTACCGCCACGGAACTGAATCATCCGCCGATCTCCTTCGGAGCACCAAGCGAGACGTTCCCCATTACATTTGGGGACTTCAACGAAGGAGAAATCGAAAGCTTGTCTTCTGAGCTGCTAACTTTCGGAGACTTCCTACCCGGAGAAGTGGATGACTTGACAGATAGCGACTGGTCCACGTGCTCAGACACGGACGACGAGTTATGACTAGACAGGGCAGGTGGGTATATATTCTCGTCGGACACCGGTCCAGGTCATTTACAACAGAAGTCAGTACGCCAGTCAGTGCTGCCGGTGAACACCCTGGAGGAAGTCCACGAGGAGAAGTGTTACCCACCTAAGTTGGATGAAGTAAAGGAGCAACTATTACTTAAGAAACTCCAGGAGAGTGCATCCATGGCCAACAGAAGCAGGTACCAGTCGCGCAAAGTAGAAAACATGAAAGCAACAATCATCCAGAGACTAAAGAGAGGCTGTAGACTATACTTAATGTCAGAGACCTCAAAAGTCCCTACTTACCGGACCACATATCCGGCGCCTGTGTACTCGCCTCCGATCAACGTCCGACTGTCCAACCCCGAGTCCGCAGTGGCAGCATGCAATGAGTTCCTAGCTAGAAACTATCCAACTGTCTCATCATACCAAATTACCGACGAGTATGATGCATATTTAGACATGGTGGACGGGTCGGAGAGTTGCCTGGATCGAGCGACATTCAATCCGTCAAAACTTAGGAGCTACCCGAAACAGCACGCTTACCATGCGCCCTCCATCAGAAGCGCTGTACCGTCCCCATTCCAGAACACACTACAGAATGTACTGGCAGCAGCCACGAAAAGAAACTGCAACGTCACACAGATGAGGGAATTACCCACTTTGGACTCAGCAGTATTCAACGTGGAGTGTTTTAAAAAATTCGCATGCAACCAAGAATACTGGGAAGAATTTGCTGCCAGCCCTATTAGGATAACAACTGAGAATTTAACAACCTATGTTACTAAACTAAAAGGGCCAAAAGCAGCAGCGCTATTTGCAAAAACCCACAATCTGCTGCCACTGCAGGAAGTACCAATGGATAGGTTCACAGTAGATATGAAAAGGGACGTGAAGGTGACTCCTGGTACAAAGCACACAGAGGAAAGACCTAAGGTGCAGGTTATACAGGCGGCTGAACCCTTGGCGACAGCATACCTATGTGGGATTCACAGAGAGCTGGTTAGGAGGCTGAACGCCGTCCTCCTACCCAATGTACATACACTATTTGATATGTCTGCCGAGGATTTCGATGCCATCATAGCCGCACACTTTAAGCCAGGAGACACTGTTTTAGAAACGGACATAGCCTCCTTTGACAAGAGCCAAGATGATTCACTTGCGCTTACTGCCTTGATGTTGTTAGAAGATTTAGGGGTGGATCACTCCCTGTTGGACTTGATAGAGGCCGCTTTTGGAGAGATTTCCAGCTGTCATCTACCGACAGGTACGCGCTTCAAGTTCGGCGCCATGATGAAATCTGGTATGTTCCTAACTCTGTTCGTCAACACATTGCTAAACATCACCATCGCTAGCCGCGTGCTGGAAGATCGTCTGACAAAATCCGCGTGCGCGGCCTTCATCGGCGACGACAACATAATACATGGAGTCGTCTCCGATGAATTGATGGCAGCCAGATGCGCCACTTGGATGAACATGGAAGTGAAGATCATAGATGCAGTTGTATCCTTGAAAGCCCCTTACTTTTGTGGAGGGTTTATACTGCACGATACTGTGACGGGAACAGCCTGCAGAGTGGCAGACCCGCTAAAAAGGCTATTCAAACTGGGCAAACCGCTAGCGGCAGGTGACGAACAAGATGAAGATAGAAGACGAGCGCTGGCTGACGAAGTGATCAGATGGCAACGAACAGGGCTAATTGATGAGTTGGAGAAAGCGGTATACTCTAGGTATGAAGTGCAGGGTATATCAGTTGTGGTAATGTCCATGGCCACCTTTGCAAGCTCCAGATCTAACTTCGAGAAGCTCAGAGGACCCGTCATAACTTTGTACGGCGGTCCTAAATAGATGGAGTACATCCCAACCCAAACTTTTTACAATAGGAGGTACCAGCCTCGACCCTGGACTCCGCGCCCCACTATCCAAGTAATCAGGCCCAGACCGCGCCCTCAGAGGCAAGCCGGGCAACTTGCCCAGCTGATCTCAGCAGTTAATAAACTGACAATGCGCGCGGTACCCCAACAGAAGCCACGCAGGAATCGGAAGAATAAGAAGCAAAAGCAAAAGCGACAGGCGCCACAAAACAACACAAACCAAAAGAAGCAGCCGCTTAAAAAGAAACCAGCTCAAAAGAAAAAGAAGCCGGGCCGCAGAGAGAGGATGTGCATGAAAATCGAAAATGATTGTATTTTTGAAGTCAAGTATGAAGGTAAGGTAACAGGTTACGCGTGCTTGGTGGGGGACAAAGTAATGAAACCAGCACACGTAAAGGGGACCATCGATAACGCGGACCTGGCCAAACTGGCCTTTAAGCGGTCATCTAAGTATGACCTTGAATGCGCGCAGATACCCGTGCACATGAAGTCCGACGCTTCGAAGTTCACCCATGAGAAACCAGAGGGGTACTACAACTGGCACCACGGAGCAGTACAGTACTCAGGAGGCCGGTTCACCATCCCCACAGGTGCTGGCAAACCAGGGGACAGCGGCAGACCGATCTTCGACAACAAGGGACGCGTGGTGGCCATAGTCTTAGGAGGAGCTAATGAAGGAGCCCGTACAGCCCTCTCGGTGGTGACCTGGAATAAAGACATTGTCACTAAAATCACCCCCGAGGGGGCCGAAGAGTGGAGTCTTGCCATCCCAGTCATGTGCCTGCTGGCAAATACCACGTTCCCCTGCTCCCAGCCCCCTTGCACTCCCTGCTGCTATGAAAGGGAACCAGAGGAAACCCTACGCATGCTTGAGGACAACGTCATGAGACCTGGGTACTATCAGCTGCTACAAGCATCCTTAACATGTTCTCCCCACCGTCAGCGACGCAGTACCAAGGACAACTTCAATGTCTATAAAGCCACAAGACCGTACTTAGCTCACTGTCCCGACTGTGGAGAAGGGCACTCGTGCCATAGTCCCGTAGCATTAGAACGCATCAGAAATGAAGCGACAGACGGGACGCTGAAAATCCAGGTCTCCTTGCAAATCGGAATAAAGACGGATGATAGCCACGATTGGACCAAGCTGCGTTACATGGACAACCACACGCCAGCGGACGCAGAGAGGGCGGGGCTATTTGTAAGAACATCAGCACCGTGCGCGATTACTGGAACAATGGGACACTTCATCCTGACCCGATGTCCGAAAGGGGAAACTCTGACGGTGGGATTCACTGACAGTAGGAAGATCAGTCACTCATGTACGCACCCATTTCACCACGACCCTCCTGTGATAGGCCGGGAGAAATTCCATTCCCGACCGCAGCACGGTAAAGAGCTGCCTTGCAGCACGTACGTGCAGAGCACCGCCGCAACTACCGAGGAGATAGAGGTACACATGCCCCCAGACACCCCTGATCGCACATTGATGTCACAACAGTCCGGCAACGTAAAGATCACAGTTAATGGCCAGACGGTGCGGTACAAGTGTAATTGCGGTGGCTCAAATGAAGGACTAATAACTACAGACAAAGTGATTAATAACTGCAAAGTTGATCAATGTCATGCCGCGGTCACCAATCACAAAAAGTGGCAGTACAACTCCCCTCTGGTCCCGCGTAATGCTGAACTTGGGGACCGAAAAGGAAAAATCCACATCCCGTTTCCGCTGGCAAATGTAACATGCAGGGTGCCTAAAGCAAGGAACCCCACCGTGACGTACGGGAAAAACCAAGTCATCATGCTACTGTATCCCGACCACCCAACACTCCTGTCCTACCGGAACATGGGAGAAGAACCAAACTACCAAGAAGAGTGGGTGACGCATAAGAAGGAAGTCGTGCTAACCGTGCCGACTGAAGGGCTCGAGGTCACGTGGGGTAACAACGAGCCGTATAAGTATTGGCCGCAGTTATCTACAAACGGTACAGCCCATGGCCACCCGCATGAGATAATTCTGTATTATTATGAGCTGTACCCTACTATGACTGTAGTAGTTGTGTCAGTGGCCTCGTTCGTACTCCTGTCGATGGTGGGTGTGGCAGTGGGGATGTGCATGTGTGCACGACGCAGATGCATCACACCGTACGAACTGACACCAGGAGCTACCGTCCCTTTCCTGCTTAGCCTAATATGCTGCATCAGAACAGCTAAAGCGGCCACATACCAAGAGGCTGCGGTATACCTGTGGAATGAGCAGCAACCTTTGTTTTGGCTACAAGCCCTTATTCCGCTGGCAGCCCTGATTGTCCTATGCAACTGTCTGAGACTCTTACCATGCTGCTGTAAAACGTTGGCTTTTTTTTTTGTAATGAGCGTCGGTGCCCACACTGTGAGCGCGTACGAACACGTAACAGTGATCCCGAACACGGTGGGAGTACCGTATAAGACTCTAGTCAATAGACCGGGCTACAGTCCCATGGTATTGGAGATGGAACTACTGTCAGTCACTTTGGAGCCAACGCTATCGCTTGATTACATCACGTGCGAGTACAAAACCGTTATCCCGTCTCCGTACGTGAAATGCTGCGGTACAGCAGAGTGCAAGGACAAAAACCTACCTGACTACAGCTGTAAGGTCTTCACCGGCGTCTACCCATTTATGTGGGGCGGAGCCTACTGCTTCTGCGACGCTGAAAACACGCAATTGAGCGAAGCACACGTGGAGAAGTCCGAATCATGCAAAACAGAATTTGCATCAGCATACAGGGCTCATACCGCATCCGCATCAGCTAAGCTCCGCGTCCTTTACCAAGGAAATAACATCACTGTAACTGCCTATGCTAACGGCGACCATGCCGTCACAGTTAAGGACGCCAAATTCATTGTGGGGCCAATGTCTTCAGCCTGGACACCTTTCGACAACAAAATTGTGGTGTACAAAGGTGACGTCTATAACATGGACTACCCGCCCTTTGGCGCAGGAAGACCAGGACAATTTGGCGATATCCAAAGTCGCACACCTGAGAGTAAAGACGTCTATGCTAATACACAACTGGTACTGCAGAGACCGGCTGCGGGTACGGTACATGTGCCATACTCTCAGGCACCATCTGGCTTTAAGTATTGGCTAAAAGAACGAGGGGCGTCGCTGCAGCACACAGCACCATTTGGCTGCCAAATAGCAACAAACCCGGTAAGAGCGGTGAATTGCGCCGTAGGGAACATGCCCATCTCCATCGACATACCGGATGCGGCCTTCATTAGGGTCGTCGACGCGCCCTCTTTAACGGACATGTCGTGCGAGGTACCAGCCTGCACCCATTCCTCAGATTTCGGGGGCGTCGCCATTATTAAATATGCAGCCAGCAAGAAAGGCAAGTGTGCGGTGCATTCGATGACCAACGCCGTCACAATTCGGGAAGCTGAGATAGAAGTTGAAGGGAATTCTCAGCTGCAAATCTCTTTCTCGACGGCCTTGGCCAGCGCCGAATTCCGCGTACAAGTCTGTTCTACACAAGTACACTGTGTAGCCGAGTGCCACCCTCCGAAGGACCACATAGTCAATTACCCGGCGTCACATACCACCCTCGGGGTCCAGGACATTTCCGCTACGGCGCTGTCATGGGTGCAGAAGATCACGGGAGGCGTGGGACTGGTTGTCGCTGTTGCAGCACTGATTCTAATCGTGGTGCTATGCGTGTCGTTCAGCAGGCACTAA
		</sequence>
		<sequence>
			<taxon idref="MK156064|Brazil|BA|2018-09-26"/>
			-----------------------------------------------------------------------------------------------------------------------------------------------------------------------------------------------------------------------------------------------CGTCTGCCCGATGCGCAGCGCAGAAGATCCCGAGAGACTCGCCAATTATGCGAGAAAGCTAGCATCTGCTGCAGGAAAAGTCCTGGACAGAAACATCTCTGGAAAGATCGGGGACTTACAAGCAGTAATGGCCGTGCCAGACACGGAGACGCCAACATTCTGCTTGCACACAGATGTCTCATGTAGACAGAGAGCAGACGTCGCGATATACCAAGACGTCTATGCTGTACACGCACCCACGTCGCTATACCACCAGGCGATTAAAGGGGTCCGAGTGGCGTACTGGGTAGGGTTCGACACAACCCCGTTCATGTACAATGCCATGGCGGGTGCCTACCCCTCATATTCGACAAACTGGGCAGACGAGCAGGTACTGAAGGCTAAGAACATAGGATTATGTTCAACAGACCTGACGGAAGGTAGACGAGGTAAATTGTCTATTATGAGAGGGAAGAAGCTAAAACCGTGTGACCGTGTGCTGTTCTCAGTAGGGTCAACGCTCTACCCGGAAAGCCGCAAGCTACTTAAGAGCTGGCACTTACCATCGGTGTTCCATCTAAAGGGCAAACTCAGCTTCACATGCCGCTGTGATACAGTGGTTTCGTGCGAGGGCTACGTCGTTAAGAGAATAACGATGAGCCCAGGCCTTTATGGAAAAACCACAGGGTATGCGGTAACCCACCACGCAGACGGATTCTTGATGTGCAAGACTACCGACACGGTTGACGGCGAAAGAGTGTCATTCTCGGTGTGCACATACGTGCCGGCGACCATTTGTGATCAAATGACCGGCATCCTTGCTACAGAAGTCACGCCGGAGGATGCACAGAAGCTGTTGGTGGGGCTGAACCAGAGAATAGTGGTTAACGGCAGAACGCAACGGAATACGAACACCATGAAAAACTATCTGCTTCCCGTGGTCGCCCAAGCCTTCAGTAAGTGGGCAAAGGAGTGCCGGAAAGACATGGAAGATGAAAAACTCCTGGGGGTCAGAGAAAGAACACTGACCTGCTGCTGTCTATGGGCATTCAAGAAGCAGAAAACACACACGGTCTACAAGAGGCCTGATACCCAGTCAATTCAGAAGGTTCAGGCCGAGTTTGACAGCTTTGTGGTACCGAGCCTGTGGTCGTCCGGGTTGTCAATCCCCTTGAGGACTAGAATCAAATGGTTGTTAAGCAAGGTGCCAAAAACCGACCTGATCCCATATAGCGGGGACGCCCAAGAAGCCCGGGACGCAGAAAAAGAAGCAGAGGAAGAACGAGAAGCANNNNNNNNNNNNNNNNNNNNNNNNNNNNNNNNNNNNNNNNNNNNNNNNNNNNNNNNNNNNNNNNNNNNGGAACAGCTTGAGGACAGAGCGGGTGCAGGAATAATAGAGACTCCTAGAGGAGCTATCAAAGTTACTGCCCAACCAACAGACCACGTCGTGGGAGAGTACCTGGTACTTTCCCCGCAGACCGTACTACGGAGCCAGAAGCTCAGCCTAATTCACGCTTTGGCGGAGCAAGTGAAGACGTGCACNCACAGCGGACGAGCAGGGAGGTACGCGGTCGAAGCGTACGACGGCCGAGTCCTAGTGCCCTCAGGCTATGCAATCTCGCCTGAAGACTTCCAGAGTCTAAGCGAAAGCGCAACGATGGTGTATAACGAAAGAGAGTTCGTAAACAGAAAGCTACACCACATTGCGATGCACGGACCAGCCCTGAACACCGACGAAGAGTCGTATGAGCTGGTGAGGGCAGAGAGGACAGAACACGAGTACGTCTACGATGTGGACCAGAGAAGATGCTGTAAGAAGGAAGAAGCTGCAGGACTGGTATTGGTGGGCGACTTGACTAATCCGCCCTACCACGAATTCGCATATGAAGGGCTAAAAATCCGCCCTGCCTGCCCATACAAAATTGCAGTCATAGGAGTCTTCGGAGTACCAGGATCTGGCAAGTCAGCTATTATCAAGAACCTAGTTACCAGGCAAGACCTGGTGACTAGCGGAAAGAAAGAAAACTGCCAAGAAATCACCACCGACGTGATGAGACAGAGAGGTCTAGAGATATCTGCACGTACGGTTGACTCGCTGCTCTTGAATGGATGCAACAGGCCAGTCGACGTGTTGTACGTAGACGAGGCGTTTGCGTGCCACTCTGGAACGTTACTTGCTTTGATCGCCTTGGTTAGACCAAGGCAGAAAGTTGTACTCTGTGGTGACCCGAAGCAGTGCGGCTTCTTCAATATGATGCAGATGAAAGTCAACTATAATCACAACATCTGCACCCAAGTGTACCACAAAAGTATCTCCAGGCGGTGTACACTGCCTGTGACCGCCATTGTGTCATCGTTACATTACGAAGGCAAAATGCGCACTACGAATGAGTACAACAAGCCGATTGTAGTGGACACTACAGGCTCAACAAAACCTGACGCTGGAGATCTCGTGTTAACGTGCTTCAGAGGGTGGGTTAAACAACTGCAAATTGACTATCGTGGATACGAGGTCATGACAGCAGCCGCATCCCAAGGGTTAACCAGAAAAGGAGTTTATGCAGTTAGGCAAAAAGTTAATGAAAACCCGCTCTATGCATCAACGTCAGAGCACGTCAACGTACTCCTAACNCGTACGGAAGGTAAACTGGTATGGAAGACACTTTCCGGTGACCCGTGGATAAAGACGCTGCAGAACCCACCGAAAGGAAACTTCAAAGCAACTATCAAGGAGTGGGAGGTGGAGCATGCATCAATAATGGCGGGCATCTGCAGTCACCAAATGACCTTTGATACATTCCAAAACAAAGCCAATGTTTGTTGGGCTAAGAGCTTGGTCCCTATCCTCGAAACAGCGGGGATAAAACTAAATGATAGGCAGTGGTCCCAGATAATTCAAGCCTTCAAAGAAGATAAAGCATACTCACCTGAAGTAGCCCTGAATGAAATATGCACGCGCATGTATGGGGTGGATTTAGACAGTGGGCTATTTTCTAAACCATTGGTGTCTGTGTACTACTCGGATAACCACTGGGATAATAGGCCTGGAGGGAAGATGTTCGGATTCAACCCCGAGGCAGCATCCATTCTAGAAAGAAAGTATCCATTCACAAAAGGGAAGTGGAACATCAACAAGCAGATCTGTGTGACCACCAGGAGGATAGAAGACTTTAACCCTACCACCAATATTATACCGGCCAATAGGAGACTACCACACTCATTAGTGGCCGAACACCGCCCAGTAAAAGGGGAAAGAATGGAATGGCTGGTTAATAAGATAAACGGCCACCACGTGCTCCTGGTCAGTGGCTATAATCTTGTACTGCCTACTAAGAGAGTCACTTGGGTAGCGCCACTAGGTGTCCGCGGAGCGGACTACACATACAACCTAGAGTTGGGTCTGCCAGCAACGCTTGGCAGGTATGACCTAGTGGTCATAAACATCCACACACCTTTTCGCATACACCATTACCAACAGTGCGTAGACCACGCAATGAAACTGCAAATGCTCGGGGGTGACTCATTGAGACTGCTCAAACCGGGTGGCTCTCTATTGANNNNNNNNNNNNNNNNNNNNNNTAGAACCAGTGAACGAGTCATCTGCGTGTTGGGACGCAAGTTCAGATCGTCTAGAGCGTTGAAACCACCATGTGTCACCAGCAACACTGAGATGTTTTTCCTATTCAGCAACTTTGACAATGGCAGAAGGAATTTCACAACTCATGTCATGAATAATCAACTGAATGCAGCCTTTGTAGGACAGGCCACCCGAGCAGGATGTGCACCGTCGTACCGGGTAAAACGCATGGACATCGCGAAGAACGATNNNGNGNNNNNNNNNNNNNNNNNNNNNNNNNNNNNNNNNNNNNNNNNNNNNNNNNNNNNNNNNNNNNACAAAAAATGGCCGGAGTCCTTTAAGAATAGTGCAACACCAGTGGGAACCGCAAAAACAGTCATGTGCGGTACGTATCCAGTAATCCACGCCGTTGGACCGAATTTCTCTAATTATTTGGAATCTGAAGGGGACCGGGAATTGGCAGCTGCCTATCGAGAAGTCGCAAAGGAAGTAACTAGACTGGGAGTAAATAGTGTAGCTATACCTCTCCTCTCCACAGGTGNNNNNNNNNNNNNNNNNNNNNNNNNNNNNNNNNNNNNNNNNNNNNNNNNNNNNNNNNNNNNNNNNNNNNNNNNNNNNNNNNNNNNNNNNNNNNNNNNNNNNNNNNNNNNNNNNNNNNNNNNNNNNNNNATACAGATGCGGACTCAAGTGGAGTTGCTGGATGAGCACATCTCCATAGACTGCGATATTGTTCGCGTGCACCCTGACAGCAGCTTGGCAGGCAGAAAAGGATACAGCACCACGGAAGGCGCACTGTACTCATATCTAGANNNNNNNNNNNNNNNNNNNNNGGCAGTGGACATGGCAGAGATATATACTATGTGGCCAAAGCAAACAGAGGCCAACGAGCAAGTCTGCCTATATGCCCTGGGGGAAAGTATTGAATCGATCAGGCAGAAATGCCCGGTGGATGATGCAGACGCATCGTCTCCTCCAAAAACTGTCCCGTGCCTTTGCCGTTACGCCATGACTCCGGAACGCGTCACCNGACTTCGCATGAACCANGTCACAAGTATAATTGTGTGTTCCTCGTTTCCCCTTCCAAAGTACAAAATAGAAGGAGTGCAAAAAGTCAAATGCTCTAAGGTAATGCTATTTGACCACAACGTGCCATCACGCGTAAGTCCAAGGGAATATAGATCTTCCCCGGAGGCTGCACAGGAAGCGAGTACAACCACGTCACTGACGCATAGCCAATTCGACCTAAGCGTTGANGGCGAGATACTACCCGTCCCGTCAGATCTNGATGCTGACGCCCCAGCCCTAGAACCAGCTCNNNNNNNNNNNNNNNNNNNNNNNNNNNNNNNNNNNNNNNNNNNNNNNNNNNNNNNNNNNNNNNNNNNNNNNNNNNNNNNNNNNNNNNNNNNNNNNNNNNNNNNNNNNNNNNNNNNNNNNNNNNNNNNNNNNNNNNNNNNNNNNNNNNNNNNNNNNNNNNNNNNNNNNNNNNNNNNNNNNNNNNNNNNNNNNNNNNNNNNNNNNNNNNNNNNNNNNNNNNNNNNNNNNNNNNNNNNNNNNNNNCAGGCACCGCCGAGTACCGCCACGGAACTGAATCATCCGCCGATCTCCTTCGGAGCACCAAGCGAGACGTTCCCCATTACATTTGGGGACTTCAACGAAGGAGAAATCGAAAGCTTGTCTTCTGAGCTGCTAACTTTCGGAGACTTCCTACCCGGAGAAGTGGATGACTTGACAGATAGCGACTGGTCCACGTGCTCAGACACGGACGACGAGTTATGACTAGACAGGGCAGGTGGGTATATATTCTCGTCGGACACCGGTCCAGGTCATTTACAACAGAAGTCAGTACGCCAGTCAGTGCTGCCGGTGAACACCCTGGAGGAAGTCCACGAGGAGAAGTGTTACCCACCTAAGTTGGATGAAGTAAAGGAGCAACTATTACTTAAGAAACTCCAGGAGAGTGCATCCATGGCCAACAGAAGCAGGTACCAGTCGCGCAAAGTAGAAAACATGAAAGCAACAATCATCCAGAGACTAAAGAGAGGCTGTAGACTATACTTAATGTCAGAGACCTCAAAAGTCCCTACTTACCGGACCACATATCCGGCGCCTGTGTACTCGCCTCCGGTCAACGTCCGACTGTCCAACCCCGAGTCCGCAGTGGCAGCATGCAATGAGTTCCTAGCTAGAAACTATCCAACTGTCTCATCATACCAAATTACCGACGAGTATGATGCATATTTAGACATGGTGGACGGGTCGGAGAGTTGCCTGGATCGAGCGACATTCAATCCGTCAAAACTTAGGAGCTACCCGAAACAGCACGCTTACCATGCGCCCTCCATCAGAAGCGCTGTACCGTCCCCATTCCAGAACACACTACAGAATGTACTGGCAGCAGCCACGAAAAGAAACTGCAACGTCACACAGATGAGGGAATTACCCACTTTGGACTCAGCAGTATTCAACGTGGAGTGTTTTAAAAAATTCGCATGCAACCAAGAATACTGGGAAGAATTTGCTGCCAGCCCTATTAGGATAACAACTGAGAATTTAACAACCTATGTTACTAAACTAAAAGGGCCAAAAGCAGCAGCGCTATTTGCNNNNNNNNNNNNNNNNNNNCCACTGCAGGAAGTACCAATGGATAGGTTCACAGTAGATATGAAAAGGGACGTGAAGGTGACTCCTGGTACAAAGCACACAGAGGAAAGACCTAAGGTGCAGGTTATACAGGCGGCTGAACCCTTGGCGACAGCATACCTATGTGGGATTCACAGAGAGCTGGTTAGGAGGCTGAACGCCGTCCTCCTACCCAATGTACATACACTATTTGATATGTCTGCCGAGGATTTCGATGCCATCATAGCCGCACACTTTAAGCCAGGAGACACTGTTTTAGAAACGGACATAGCCTCCTTTGACAAGAGCCAAGATGATTCACTTGCGCTTACTGCCTTGATGTTGTTAGAAGATTTAGGGGTGGATCACTCCCTGTTGGACTTGATAGAGGCCGCTTTTGGAGAGATTTCCAGCTGTCANNNNNNNNNNNNNNNNNNNNNNNNNNNNGGCGCCATGATGAAATCTGGTATGTTCCTAACTCTGTTCGTCAACACATTGCTAAACATCACCATCGCTAGCCGCGTGCTGGAAGATCGTCTGACAAAATCCGCGTGCGCGGCCTTCATCGGCGACGACAACATAATACATGGAGTCGTCTCCGATGAATTGATGGCAGACAGATGCGCCACTTGGATGAACATGGAAGTGAAGATCATAGATGCAGTTGTATCCTTGAAAGCCCCTTACTTTTGTGGAGGGTTTATACTGCACGATACTGTGACGGGAACAGCCTGCAGAGTGGCAGACCCGCTAAAAAGGCTATTCAAACTGGGCAAACCGCTAGCGGCAGGTGACGAACAAGATGAAGATAGAAGACGAGCGCTGGCTGACGAAGTGATCAGATGGCAACGAACAGGGCTAATTGATGAGTTGGAGAAAGCGGTATACTCTAGGTATGAAGTGCAGGGTATATCAGTTGTGGTAATGTCCATGGCCACCTTTGCAAGCTCCAGATCTAACTTCGAGAAGCTCAGAGGACCCNNNNNNNNNNNNNNNNNNNNNNNNNNNNNNNNNNNNNNNNNNNNNNNNNNNNNNNNNNNNNNNNNNNNNNNNNNNNNNNNNNNNNNNNNNNNNNNNNNNNNNNNNNNNNNNNNNNNNNNNNNNNNNNNNNNNNNNNNNNNNNNNNNNNNNNNNNNNNNNNNNNNNNNNNNNNNNNNNNNNNNNNNNNNNNNNNNNNNNNNNNNNNNNNNNNNNNNNNNNNNNNNNNNNNNNNNNNNNNNNNNNNNNNNNNNNNNNNNNNNNNNNNNNNNNNNNNNNNNNNNNNNNNNNNNNNNNNNNNNNNNNNNNNNNNNNNNNNNNNNNNNNNNNNNNNNNNNNNNNNNNNNNNNNNNNNNNNNNNNNNNNNNNNNNNNNNNNNNNNNNNNNNNNNNNNNNNNNNNNNNNNNNNNNNNNNNNTTGGTGGGGGACAAAGTAATGAAACCAGCACACGTAAAGGGGACCATCGATAACGCGGACCTGGCCAAACTGGCCTTTAAGCGGTCATCTAAGTATGACCTTGAATGCGCGCAGATACCCGTGCACATGAAGTCCGACGCTTCGAAGTTCACCCATGAGAAACCAGAGGGGTACTACAACTGGCACCACGGAGCAGTACAGTACTCAGGAGGCCGGTTCACCATCCCCACAGGTGCTGGCAAACCAGGGGACAGCGGCAGACCGATCTTCGACAACAAGGGACGCGTGGTGGCCATAGTCTTAGGAGGAGCTAATGAAGGAGCCCGTACAGCCCTCTCGGTGGTGACCTGGAATAAAGACATTGTCACTAAAATCACCCCCGAGGGGGCCGAAGAGTGGAGTCTTGCCATCCCAGTCATGTGCCTGCTGGCAAATACCACGTTCCCCTGCTCCCAGCCCCCTTGCACTCCCTGCTGCTATGAAAGGGAACCAGAGGAAACCCTACGCATGCTTGAGGACAACGTCATGAGACCTGGGTACTATCAGCTGCTACAAGCATCCTTAACATGTTCTCCCCACCGTCAGCGACGCAGTACCAAGGACAACTTCAATGTCTATAAAGCCACAAGACCGTACTTAGCTCACTGTCCCGACTGCGGAGAAGGGCACTCGTGCCATAGTCCCGTAGCATTAGAACGCATCAGAAATGAAGCGACAGACGGGACGCTGAAAATCCAGGTCTCCTTGCAAATCGGAATAAAGACGGATGATAGCCACGATTGGACCAAGCTGCGTTACATGGACAACCACACGCCAGCGGACGCAGAGAGGGCGGGGCTATTTGTAAGAACATCAGCACCGTGCACGATTACTGGAACAATGGGACACTTCATCCTGACCCGATGTCCGAAAGGGGAAACTCTGACGGTGGGATTCACTGACAGTAGGAAGATCAGTCACTCATGTACGCACCCATTTCACCACGACCCTCCTGTGATAGGCCGGGAGAAATTCCATTCCCGACCGCAGCACGGTAAAGAGCTGCCTTGCAGCACGTACGTGCAGAGCACCGCCGCAACTACCGAGGAGATAGAGGTACACATGCCCCCAGACACCCCTGATCGCACACTGATGTCACAACAGTCCGGCAACGTAAAGATCACAGTTAATGGCCAGACGGTGCGGTACAAGTGTAATTGCGGTGGCTCAAATGAAGGACTAATAACTACAGACAAAGTGATTAATAACTGCAAAGTTGATCAATGTCATGCCGCGGTCACCAATCACAAAAAGTGGCAGTACAACTCCCCTCTGGTCCCGCGTAATGCTGAACTTGGGGACCGAAAAGGAAAAATCCACATCCCGTTTCCGCTGGCAAATGTAACATGCAGGGTGCCTAAAGCAAGGAACCCCACCGTGACGTACGGGAAAAACCAAGTCATCATGCTACTGTATCCCGACCACCCAACACTCCTGTCCTACCGGAACATGGGAGAAGAACCAAACTACCAAGAAGAGTGGGTGACGCATAAGAAGGAAGTCGTGCTAACCGTGCCGACTGAAGGGCTCGAGGTCACGTGGGGTAACAACGAGCCGTATAAGTATTGGCCGCAGTTATCTACAAACGGTACAGCCCATGGCCACCCGCATGAGATAATTCTGTATTATTATGAGCTGTACCCTACTATGACTGTAGTAGTTGTGTCAGTGGCCTCGTTCGTACTCCTGTCGATGGTGGGTGTGGCAGTGGGGATGTGCATGTGTGCACGACGCAGATGCANNNCACCNTACGAACTGACACCAGGAGCTACCGTCCCTTTCCTGCTTAGCCTAATATGCTGCATCAGAACAGCTAAAGCGGCCACATACCAAGAGGCTGCGGTATACCTGTGGAATGAACAGCAACCTTTGTTTTGGCTACAAGCCCTTATTCCGCTGGCAGCCCTGATTGTCCTGTGCAACTGTCTGAGACTCTTACCATGCTGCTGTAAAACGTTGGCNTTTTTAGCCGTAATGAGCGTCGGTGCCCACACTGTGAGCNCNTACGAACACGTAACAGTGATCCCGAACACGGTGAGAGTACCGTATAAGACTCTAGTCAATAGACCGGGCTACAGTCCCATGGTATTGGAGATGGAACTACTGTCAGTCACTTTGGAGCCAACGCTATCGCTTGATTACATCACGTGCGAGTACAAAACCGTTATCCCGTCTCCGTACGTGAAATGCTGCGGTACAGCAGAGTGCAAGGACAAAAACCTACCTGACTACAGCTGTAAGGTCTTCACCGGCGTCTACCCATTTATGTGGGGCGGAGCCTANNNNNNNNNNNNNNNNNNNNNNNNNNNNNNNNNNNNNNNNNNNNNNNNNNNNNNNNNNNNNNNNNNNNNNNNNNNNNNNNNNNNNNNNNNNNNNNNNNNNNNNNNNNNNNNNNNNNNNNNNNNNNNNNNNNNNNNNNNNNNNNNNNNNNNNNNNNNNNNNNNNNNNNNNNNNNNNNNNNNNNNNNNNNNNNNNNNNGCCAAATTCATTGTGGGGCCAATGTCTTCAGCCTGGACACCTTTCGACAACAAAATTGTGGTGTACNAAGGT------------------------------------------------------------------------------------------------------------------------------------------------------------------------------------------------------------------------------------------------------------------------------------------------------------------------------------------------------------------------------------------------------------------------------------------------------------------------------------------------------------------------------------------------------------------------------------------------------------------------------------------------------------------------------------------------------------------------------------------------------------------------------------------------------
		</sequence>
		<sequence>
			<taxon idref="MK156063|Brazil|BA|2018-09-26"/>
			-----------------------------------------------------------------------------------------------------------------------------------------------------------------------------------------------------------------------------------------------CGTCTGCCCGATGCGCAGCGCAGAAGATCCCGAGAGACTCGCCAATTATGCGAGAAAGCTAGCATCTGCTGCAGGAAAAGTCCTGGACAGAAACATCTCTGGAAAGATCGGGGACTTACAAGCAGTAATGGCCGTGCCAGACACGGAGACGCCAACATTCTGCTTGCACACAGATGTCTCATGTAGACAGAGAGCAGACGTCGCGATATACCAAGACGTCTATGCTGTACACGCACCCACGTCGCTATACCACCAGGCGATTAAAGGGGTCCGAGTGGCGTACTGGGTAGGGTTCGACACAACCCCGTTCATGTACAATGCCATGGCGGGTGCCTACCCCTCATATTCGACAAACTGGGCAGACGAGCAGGTACTGAAGGCTAAGAACATAGGATTATGTTCAACAGACCTGACGGAAGGTAGACGAGGTAAATTGTCTATTATGAGAGGGAAGAAGCTAAAACCGTGTGACCGTGTGCTGTTCTCAGTAGGGTCAACGCTCTACCCGGAAAGCCGCAAGCTACTTAAGAGCTGGCACTTACCATCGGTGTTCCATCTAAAGGGCAAACTCAGCTTCACATGCCGCTGTGATACAGTGGTTTCGTGCGAGGGCTACGTCGTTAAGAGAATAACGATGAGCCCAGGCCTTTATGGAAAAACCACAGGGTATGCGGTAACCCACCACGCAGACGGATTCTTGATGTGCAAGACTACCGACACGGTTGACGGCGAAAGAGTGTCATTCTCGGTGTGCACATACGTGCCGGCGACCATTTGTGATCAAATGACCGGCATCCTTGCTACAGAAGTCACGCCGGAGGATGCACAGAAGCTGTTGGTGGGGCTGAACCAGAGAATAGTGGTTAACGGCAGAACGCAACGGAATACGAACACCATGAAAAACTATCTGCTTCCCGTGGTCGCCCAAGCCTTCAGTAAGTGGGCAAAGGAGTGCCGGAAAGACATGGAAGATGAAAAACTCCTGGGGGTCAGAGAAAGAACACTGACCTGCTGCTGTCTATGGGCATTCAAGAAGCAGAAAACACACACGGTCTACAAGAGGCCTGATACCCAGTCAATTCAGAAGGTTCAGGCCGAGTTTGACAGCTTTGTGGTACCGAGCCTGTGGTCGTCCGGGTTGTCAATCCCCTTGAGGACTAGAATCAAATGGTTGTTAAGCAAGGTGCCAAAAACCGACCTGATCCCATATAGCGGGGACGCCCAAGAAGCCCGGGACGCAGAAAAAGAAGCAGAGGAAGAACGAGAAGCAGAACTGACTCGTGAAGCCCTACCACCTCTACAGGCAGCACAGGAAGATGTTCAGGTCGAAATCGACGTGGAACAGCTTGAGGACAGAGCGGGTGCAGGAATAATAGAGACTCCTAGAGGAGCTATCAAAGTTACTGCCCAACCAACAGACCACGTCGTGGGAGAGTACCTGGTACTTTCCCCGCAGACCGTACTACGGAGCCAGAAGCTCAGCCTAATTCACGCTTTGGCGGAGCAAGTGAAGACGTGCACGCACAGCGGACGAGCAGGGAGGTACGCGGTCGAAGCGTACGACGGCCGAGTCCTAGTGCCCTCAGGCTATGCAATCTCGCCTGAAGACTTCCAGAGTCTAAGCGAAAGCGCAACGATGGTGTATAACGAAAGAGAGTTCGTAAACAGAAAGCTACACCACATTGCGATGCACGGACCAGCCCTGAACACCGACGAAGAGTCGTATGAGCTGGTGAGGGCAGAGAGGACAGAACACGAGTACGTCTACGATGTGGACCAGAGAAGATGCTGTAAGAAGGAAGAAGCTGCAGGACTGGTATTGGTGGGCGACTTGACTAATCCGCCCTACCACGAATTCGCATATGAAGGGCTAAAAATCCGCCCTGCCTGCCCATACAAAATTGCAGTCATAGGAGTCTTCGGAGTACCAGGATCTGGCAAGTCAGCTATTATCAAGAACCTAGTTACCAGGCAAGACCTGGTGACTAGCGGAAAGAAAGAAAACTGCCAAGAAATCACCACCGACGTGATGAGACAGAGAGGTCTAGAGATATCTGCACGTACGGTTGACTCGCTGCTCTTGAATGGATGCAACAGGCCAGTCGACGTGTTGTACGTAGACGAGGCGTTTGCGTGCCACTCTGGAACGTTACTTGCTTTGATCGCCTTGGTTAGACCAAGGCAGAAAGTTGTACTCTGTGGTGACCCGAAGCAGTGCGGCTTCTTCAATATGATGCAGATGAAAGTCAACTATAATCACAACATCTGCACCCAAGTGTACCACAAAAGTATCTCCAGGCGGTGTACACTGCCTGTGACCGCCATTGTGTCATCGTTACATTACGAAGGCAAAATGCGCACTACGAATGAGTACAACAAGCCGATTGTAGTGGACACTACAGGCTCAACAAAACCTGACGCTGGAGATCTCGTGTTAACGTGCTTCAGAGGGTGGGTTAAACAACTGCAAATTGACTATCGTGGATACGAGGTCATGACAGCAGCCGCATCCCAAGGGTTAACCAGAAAAGGAGTTTATGCAGTTAGGCAAAAAGTTAATGAAAACCCGCTCTATGCATCAACGTCAGAGCACGTCAACGTACTCCTAACGCGTACGGAAGGTAAACTGGTATGGAAGACACTTTCCGGTGACCCGTGGATAAAGACGCTGCAGAACCCACCGAAAGGAAACTTCAAAGCAACTATCAAGGAGTGGGAGGTGGAGCATGCATCAATAATGGCGGGCATCTGCAGTCACCAAATGACCTTTGATACATTCCAAAACAAAGCCAATGTTTGTTGGGCTAAGAGCTTGGTCCCTATCCTCGAAACAGCGGGGATAAAACTAAATGATAGGCAGTGGTCCCAGATAATTCAAGCCTTCAAAGAAGATAAAGCATACTCACCTGAAGTAGCCCTGAATGAAATATGCACGCGCATGTATGGGGTGGATCTAGACAGTGGGCTATTTTCTAAACCATTGGTGTCTGTGTACTACTCGGATAACCACTGGGATAATAGGCCTGGAGGGAAGATGTTCGGATTCAACCCCGAGGCAGCATCCATTCTAGAAAGAAAGTATCCATTCACAAAAGGGAAGTGGAACATCAACAAGCAGATCTGTGTGACCACCAGGAGGATAGAAGACTTTAACCCTACCACCAATATTATACCGGCCAATAGGAGACTACCACACTCATTAGTGGCCGAACACCGCCCAGTAAAAGGGGAAAGAATGGAATGGCTGGTTAATAAGATAAACGGCCACCACGTGCTCCTGGTCAGTGGCTATAATCTTGTACTGCCTACTAAGAGAGTCACTTGGGTAGCGCCACTAGGTGTCCGCGGAGCGGACTACACATACAACCTAGAGTTGGGTCTGCCAGCAACGCTTGGCAGGTATGACCTAGTGGTCATAAACATCCACACACCTTTTCGCATACACCATTACCAACAGTGCGTAGACCACGCAATGAAACTGCAAATGCTCGGGGGTGACTCATTGAGACTGCTCAAACCGGGTGGCTCTCTATTGATCAGAGNNNNNNNNNNNNNNNNTAGAACCAGTGAACGAGTCATCTGCGTGTTGGGACGCAAGTTCAGATCGTCTAGAGCGTTGAAACCACCATGTGTCACCAGCAACACTGAGATGTTTTTCCTATTCAGCAACTTTGACAATGGCAGAAGGAATTTCACAACTCATGTCATGAATAATCAACTGAATGCAGCCTTTGTAGGACAGGCCACCCGAGCAGGATGTGCACCGTCGTACCGGGTAAAACGCATGGACATCGCGAAGAACGATGAAGAGTGCGTAGTTAACGCCGCTAACCCTCGCGGGTTACCGGGTGACGGTGTTTGCAAGGCAGTATACAAAAAATGGCCGGAGTCCTTTAAGAATAGTGCAACACCAGTGGGAACCGCAAAAACAGTCATGTGCGGTACGTATCCAGTAATCCACGCCGTTGGACCGAATTTCTCTAATTATTTGGAATCTGAAGGGGACCGGGAATTGGCAGCTGCCTATCGAGAAGTCGCAAAGGAAGTAACTAGACTGGGAGTAAATAGTGTAGCTATACCTCTCCTCTCCACAGGTGTANNNNNNNNNNNNNNNNNNNNNNNNNNNNNNNNNNNNNNNNNNNNNNNNNNNNNNNNNNNNNNNNNNNNNNNNNNNNNNNNNNNNNNNNNNNNNNNNNNNNNNNNNNNNNAGAAAATATCCGAGGCCATACAGATGCGGACNCAAGTGGAGTTGCTGGATGAGCACATCTCCATAGACTGCGATATTGTTCGCGTGCACCCTGACAGCAGCTTGGCAGGCAGAAAAGGATACAGCACCACGGAAGGCGCACTGTACTCATATCTAGAAGGGACTCGTTTTCACCAGACGGCAGTGGACATGGCAGAGATATATACTATGTGGCCAAAGCAAACAGAGGCCAACGAGCAAGTCTGCCTATATGCCCTGGGGGAAAGTATTGAATCGATCAGGCAGAAATGCCCGGTGGATGATGCAGACGCATCGTCTCCTCCAAAAACTGTCCCGTGCCTTTGCCGTTACGCCATGACTCCGGAACGCGTCACCAGACTTCGCATGAACCACGTCACAAGTATAATTGTGTGTTCCTCGTTTCCCCTTCCAAAGTACAAAATAGAAGGAGTGCAAAAAGTCAAATGCTCTAAGGTAATGCTATTTGACCACAACGTGCCATCACGCGTAAGTCCAAGGGAATATAGATCTTCCCCGGAGGCTGCACAGGAAGCGAGTACAACCACGTCACTGACGCATAGCCAATTCGACCTAAGCGTTGATGGCGAGATACTACCCGTCCCGTCAGATCTGGATGCTGACGCCCCAGCCCTAGAACCAGCTCTAGACGACAGGGCGACACACACGTTGCCATCCACAACCGGAAACCTTGCGGCCGTGTCTGACTGGGTAATGAGCACCGTACCTGTCGCGCCGCCCAGAAGAAGGCGAGGGAGAAACCTGACTGTGACATGCGACGAGAGAGAAGGGAACATAACACCCATGGCTAGCGTCCGATTCTTTAGGGCAGAGCTGCGTCCGGTCGTACAAGAAACAGCGGAGACGCGTGACACAGCAATGTCTCTTCAGGCACCGCCGAGTACCGCCACGGAACTGAATCATCCGCCGATCTCCTTCGGAGCACCAAGCGAGACGTTCCCCATTACATTTGGGGACTTCAACGAAGGAGAAATCGAAAGCTTGTCTTCTGAGCTGCTAACTTTCGGAGACTTCCTACCCGGAGAAGTGGATGACTTGACAGATAGCGACTGGTCCACGTGCTCAGACACGGACGACGAGTTATGACTAGACAGGGCAGGTGGGTATATATTCTCGTCGGACACCGGTCCAGGTCATTTACAACAGAAGTCAGTACGCCAGTCAGTGCTGCCGGTGAACACCCTGGAGGAAGTCCACGAGGAGAAGTGTTACCCACCTAAGTTGGATGAAGTAAAGGAGCAACTATTACTTAAGAAACTCCAGGAGAGTGCATCCATGGCCAACAGAAGCAGGTACCAGTCGCGCAAAGTAGAAAACATGAAAGCAACAATCATCCAGAGACTAAAGAGAGGCTGTAGACTATACTTAATGTCAGAGACCTCAAAAGTCCCTACTTACCGGACCACATATCCGGCGCCTGTGTACTCGCCTCCGGTCAACGTCCGACTGTCCAACCCCGAGTCCGCAGTGGCAGCATGCAATGAGTTCCTAGCTAGAAACTATCCAACTGTCTCATCATACCAAATTACCGACGAGTATGATGCATATTTAGACATGGTGGACGGGTCGGAGAGTTGCCTGGATCGAGCGACATTCAATCCGTCAAAACTTAGGAGCTACCCGAAACAGCACGCTTACCATGCGCCCTCCATCAGAAGCGCTGTACCGTCCCCATTCCAGAACACACTACAGAATGTACTGGCAGCAGCCACGAAAAGAAACTGCAACGTCACACAGATGAGGGAATTACCCACTTTGGACTCAGCAGTATTCAACGTGGAGTGTTTTAAAAAATTCGCATGCAACCAAGAATACTGGGAAGAATTTGCTGCCAGCCCTATTAGGATAACAACTGAGAATTTAACAACCTATGTTACTAAACTAAAAGGGCCAAAAGCAGCAGCGCTATTTGCNAAAACCCACAATCTGCTGCCACTGCAGGANGTACCAATGGATAGGTTCACAGTAGATATGAAAAGGGACGTGAAGGTGACTCCTGGTACAAAGCACACAGAGGAAAGACCTAAGGTGCAGGTTATACAGGCGGCTGAACCCTTGGCGACAGCATACCTATGTGGGATTCACAGAGAGCTGGTTAGGAGGCTGAACGCCGTCCTCCTACCCAATGTACATACACTATTTGATATGTCTGCCGAGGATTTCGATGCCATCATAGCCGCACACTTTAAGCCAGGAGACACTGTTTTAGAAACGGACATAGCCTCCTTTGACAAGAGCCAAGATGATTCACTTGCGCTTACTGCCTTGATGTTGTTAGAAGATTTAGGGGTGGATCACTCCCTGTTGGACTTGATAGAGGCCGCTTTTGGAGAGATTTCCAGCTGTCATCTACCGACAGGTACGCGCTTCAAGTTCGGCGCCATGATGAAATCTGGTATGTTCCTAACTCTGTTCGTCAACACATTGCTAAACATCACCATCGCTAGCCGCGTGCTGGAAGATCGTCTGACAAAATCCGCGTGCGCGGCCTTCATCGGCGACGACAACATAATACATGGAGTCGTCTCCGATGAATTGATGGCAGACAGATGCGCCACTTGGATGAACATGGAAGTGAAGATCATAGATGCAGTTGTATCCTTGAAAGCCCCTTACTTTTGTGGAGGGTTTATACTGCACGATACTGTGACGGGAACAGCCTGCAGAGTGGCAGACCCGCTAAAAAGGCTATTCAAACTGGGCAAACCGCTAGCGGCAGGTGACGAACAAGATGAAGATAGAAGACGAGCGCTGGCTGACGAAGTGATCAGATGGCAACGAACAGGGCTAATTGATGAGTTGGAGAAAGCGGTATACTCTAGGTATGAAGTGCAGGGTATATCAGTTGTGGTAATGTCCATGGCCACCTTTGCAAGCTCCAGATCTAACTTCGAGAAGCTCAGAGGACCCGTCATAACTTTGTACGGCGGTCCTAAATAGATGGAGTACATCCCAACCCAAACTTTTTACAATAGGAGGTACCAGCCTCGACCCTGGACTCCGCGCCCCACTATCCAAGTAATCAGGCCCAGACCGCGCCCTCAGAGGCAAGCCGGGCAACTTGCCCAGCTGATCTCAGCAGTTAATAAACTGACAATGCGCGCGGTACCCCAACAGAAGCCACGCAGGAATCGGAAGAATAAGAAGCAAAAGCAAAAGCGACAGGCGCCACAAAACAACACAAATCAAAAGAAGCAGCCGCCTAAAAAGAAACCAGCTCAAAAGAAAAAGAAGCCGGGCCGCAGAGAGAGGATGTGCATGAAAATCGAAAATGATTGTATTTTTGAAGTCAAGTATGAAGGTAAGGTAACAGGTTACGCGTGCTTGGTGGGGGACAAAGTAATGAAACCAGCACACGTAAAGGGGACCATCGATAACGCGGACCTGGCCAAACTGGCCTTTAAGCGGTCATCTAAGTATGACCTTGAATGCGCGCAGATACCCGTGCACATGAAGTCCGACGCTTCGAAGTTCACCCATGAGAAACCAGAGGGGTACTACAACTGGCACCACGGAGCAGTACAGTACTCAGGAGGCCGGTTCACCATCCCCACAGGTGCTGGCAAACCAGGGGACAGCGGCAGACCGATCTTCGACAACAAGGGACGCGTGGTGGCCATAGTCTTAGGAGGAGCTAATGAAGGAGCCCGTACAGCCCTCTCGGTGGTGACCTGGAATAAAGACATTGTCACTAAAATCACCCCCGAGGGGGCCGAAGAGTGGAGTCTTGCCATCCCAGTCATGTGCCTGCTGGCAAATACCACGTTCCCCTGCTCCCAGCCCCCTTGCACTCCCTGCTGCTATGAAAGGGAACCAGAGGAAACCCTACGCATGCTTGAGGACAACGTCATGAGACCTGGGTACTATCAGCTGCTACAAGCATCCTTAACATGTTCTCCCCACCGTCAGCGACGCAGTACCAAGGACAACTTCAATGTCTATAAAGCCACAAGACCGTACTTAGCTCACTGTCCCGACTGCGGAGAAGGGCACTCGTGCCATAGTCCCGTAGCATTAGAACGCATCAGAAATGAAGCGACAGACGGGACGCTGAAAATCCAGGTCTCCTTGCAAATCGGAATAAAGACGGATGATAGCCACGATTGGACCAAGCTGCGTTACATGGACAACCACACGCCAGCGGACGCAGAGAGGGCGGGGCTATTTGTAAGAACATCAGCACCGTGCACGATTACTGGAACAATGGGACACTTCATCCTGACCCGATGTCCGAAAGGGGAAACTCTGACGGTGGGATTCACTGACAGTAGGAAGATCAGTCACTCATGTACGCACCCATTTCACCACGACCCTCCTGTGATAGGCCGGGAGAAATTCCATTCCCGACCGCAGCACGGTAAAGANCTNCCTTGCAGCACGTACGTGCAGAGCACCGCCGCAACTACCGAGGAGATAGAGGTACACATGCCCCCAGACACCCCTGATCGCACACTGATGTCACAACAGTCCGGCAACGTAAAGATCACAGTTAATGGCCAGACGGTGCGGTACAAGTGTAATTGCGGTGGCTCAAATGAAGGACTAATAACTACAGACAAAGTGATTAATAACTGCAAAGTTGATCAATGTCATGCCGCGGTCACCAATCACAAAAAGTGGCAGTACAACTCCCCTCTGGTCCCGCGTAATGCTGAACTTGGGGACCGAAAAGGAAAAATCCACATCCCGTTTCCGCTGGCAAATGTAACATGCAGGGTGCCTAAAGCAAGGAACCCCACCGTGACGTACGGGAAAAACCAAGTCATCATGCTACTGTATCCCGACCACCCAACACTCCTGTCCTACCGGAACATGGGAGAAGAACCAAACTACCAAGAAGAGTGGGTGACGCATAAGAAGGAAGTCGTGCTAACCGTGCCGACTGAAGGGCTCGAGGTCACGTGGGGTAACAACGAGCCGTATAAGTATTGGCCGCAGTTATCTACAAACGGTACAGCCCATGGCCACCCGCATGAGATAATTCTGTATTATTATGAGCTGTACCCTACTATGACTGTAGTAGTTGTGTCAGTGGCCTCGTTCGTACTCCTGTCGATGGTGGGTGTGGCAGTGGGGATGTGCATGTGTGCACGACGCAGATGCANNNCACCNTACGAACTGACACCAGGAGCTACCGTCCCTTTCCTGCTTAGCCTAATATGCTGCATCAGAACAGCTAAAGCGGCCACATACCAAGAGGCTGCGGTATACCTGTGGAATGAACAGCAACCTTTGTTTTGGCTACAAGCCCTTATTCCGCTGGCAGCCCTGATTGTCCTGTGCAACTGTCTGAGACTCTTACCATGCTGCTGTAAAACGTTGGCTTTTTTAGCCGTAATGAGCGTCGGTGCCCACACTGTGAGCGCGTACGAACACGTAACAGTGATCCCGAACACGGTGGGAGTACCGTATAAGACTCTAGTCAATAGACCGGGCTACAGTCCCATGGTATTGGAGATGGAACTACTGTCAGTCACTTTGGAGCCAACGCTATCGCTTGATTACATCACGTGCGAGTACAAAACCGTTATCCCGTCTCCGTACGTGAAATGCTGCGGTACAGCAGAGTGCAAGGACAAAAACCTACCTGACTACAGCTGTAAGGTCTTCACCGGCGTCTACCCATTTATGTGGGGCGGAGCCTANNNNNNNNNNNNNNNNNNNNNNNNNNNNNNNNNNNNNNNNNNNNNNNNNNNNNNNNNNNNNNNNNNNNNNNNNNNNNNNNNNNNNNNNNNNNNNNNNNNNNNNNNNNNNNNNNNNNNNNNNNNNNNNNNNNNNNNNNNNNNNNNNNNNNNNNNNNNNNNNNNNNNNNNNNNNNNNNNNNNNNNNNNNNNNNNNNNNGCCAAATTCATTGTGGGGCCAATGTCTTCAGCCTGGACACCTTTCGACAACAAAATTGTGGTGTACAAAGGTGACGTCTATAACATGGACTACCCGCCCTTTGGCGCAGGAAGACCAGGACAATTTGGCGATATCCAAAGTCGCACACCTGAGAGTACAGACGTCTATGCTAATACACAACTGGTACTGCAGAGACCGGCTGCGGGTACGGTACATGTGCCATACTCTCAGGCACCATCTGGCTTTAAGTATTGGCTAAAAGAACGAGGGGCGTCGCTGCAGCACACAGCACCATTTGGCTGCCAAATAGCAACAAACCCGGTAAGAGCGGTGAATTGCGCCGTAGGGAACATGCCCATCTCCATCGACATACCGGATGCGG--------------------------------------------------------------------------------------------------------------------------------------------------------------------------------------------------------------------------------------------------------------------------------------------------------------------------------------------------------------------------------------------------------------------------------------------------------------------------------
		</sequence>
		<sequence>
			<taxon idref="MK156062|Brazil|BA|2018-09-26"/>
			-----------------------------------------------------------------------------------------------------------------------------------------------------------------------------------------------------------------------------------------------CGTCTGCCCGATGCGCAGCGCAGAAGATCCCGAGAGACTCGCCAATTATGCGAGAAAGCTAGCATCTGCTGCAGGAAAAGTCCTGGACAGAAACATCTCTGGAAAGATCGGGGACTTACAAGCAGTAATGGCCGTGCCAGACACGGAGACGCCAACATTCTGCTTGCACACAGATGTCTCATGTAGACAGAGAGCAGACGTCGCGATATACCAAGACGTCTATGCTGTACACGCACCCACGTCGCTATACCACCAGGCGATTAAAGGGGTCCGAGTGGCGTACTGGGTAGGGTTCGACACAACCCCGTTCATGTACAATGCCATGGCGGGTGCCTACCCCTCATATTCGACAAACTGGGCAGACGAGCAGGTACTGAAGGCTAAGAACATAGGATTATGTTCAACAGACCTGACGGAAGGTAGACGAGGTAAATTGTCTATTATGAGAGGGAAGAAGCTAAAACCGTGTGACCGTGTGCTGTTCTCAGTAGGGTCAACGCTCTACCCGGAAAGCCGCAAGCTACTTAAGAGCTGGCACTTACCATCGGTGTTCCATCTAAAGGGCAAACTCAGCTTCACATGCCGCTGTGATACAGTGGTTTCGTGCGAGGGCTACGTCGTTAAGAGAATAACGATGAGCCCAGGCCTTTATGGAAAAACCACAGGGTATGCGGTAACCCACCACGCAGACGGATTCTTGATGTGCAAGACTACCGACACGGTTGACGGCGAAAGAGTGTCATTCTCGGTGTGCACATACGTGCCGGCGACCATTTGTGATCAAATGACCGGCATCCTTGCTACAGAAGTCACGCCGGAGGATGCACAGAAGCTGTTGGTGGGGCTGAACCAGAGAATAGTGGTTAACGGCAGAACGCAACGGAATACGAACACCATGAAAAACTATCTGCTTCCCGTGGTCGCCCAAGCCTTCAGTAAGTGGGCAAAGGAGTGCCGGAAAGACATGGAAGATGAAAAACTCCTGGGGGTCAGAGAAAGAACACTGACCTGCTGCTGTCTATGGGCATTCAAGAAGCAGAAAACACACACGGTCTACAAGAGGCCTGATACCCAGTCAATTCAGAAGGTTCAGGCCGAGTTTGACAGCTTTGTGGTACCGAGCCTGTGGTCGTCCGGGTTGTCAATCCCCTTGAGGACTAGAATCAAATGGTTGTTAAGCAAGGTGCCAAAAACCGACCTGATCCCATATAGCGGGGACGCCCAAGAAGCCCGGGACGCAGAAAAAGAAGCAGAGGAAGAACGAGAAGCAGAACTGACTCGTGAAGCCCTACCACCTCTACAGGCAGCACAGGAAGATGTTCAGGTCGAAATCGACGTGGAACAGCTTGAGGACAGAGCGGGTGCAGGAATAATAGAGACTCCTAGAGGAGCTATCAAAGTTACTGCCCAACCAACAGACCACGTCGTGGGAGAGTACCTGGTACTTTCCCCGCAGACCGTACTACGGAGCCAGAAGCTCAGCCTAATTCACGCTTTGGCGGAGCAAGTGAAGACGTGCACGCACAGCGGACGAGCAGGGAGGTACGCGGTCGAAGCGTACGACGGCCGAGTCCTAGTGCCCTCAGGCTATGCAATCTCGCCTGAAGACTTCCAGAGTCTAAGCGAAAGCGCAACGATGGTGTATAACGAAAGAGAGTTCGTAAACAGAAAGCTACACCACATTGCGATGCACGGACCAGCCCTGAACACCGACGAAGAGTCGTATGAGCTGGTGAGGGCAGAGAGGACAGAACACGAGTACGTCTACGATGTGGACCAGAGAAGATGCTGTAAGAAGGAAGAAGCTGCAGGACTGGTATTGGTGGGCGACTTGACTAATCCGCCCTACCACGAATTCGCATATGAAGGGCTAAAAATCCGCCCTGCCTGCCCATACAAAATTGCAGTCATAGGAGTCTTCGGAGTACCAGGATCTGGCAAGTCAGCTATTATCAAGAACCTAGTTACCAGGCAAGACCTGGTGACTAGCGGAAAGAAAGAAAACTGCCAAGAAATCACCACCGACGTGATGAGACAGAGAGGTCTAGAGATATCTGCACGTACGGTTGACTCGCTGCTCTTGAATGGATGCAACAGGCCAGTCGACGTGTTGTACGTAGACGAGGCGTTTGCGTGCCACTCTGGAACGTTACTTGCTTTGATCGCCTTGGTTAGACCAAGGCAGAAAGTTGTACTCTGTGGTGACCCGAAGCAGTGCGGCTTCTTCAATATGATGCAGATGAAAGTCAACTATAATCACAACATCTGCACCCAAGTGTACCACAAAAGTATCTCCAGGCGGTGTACACTGCCTGTGACCGCCATTGTGTCATCGTTACATTACGAAGGCAAAATGCGCACTACGAATGAGTACAACAAGCCGATTGTAGTGGACACTACAGGCTCAACAAAACCTGACGCTGGAGATCTCGTGTTAACGTGCTTCAGAGGGTGGGTTAAACAACTGCAAATTGACTATCGTGGATACGAGGTCATGACAGCAGCCGCATCCCAAGGGTTAACCAGAAAAGGAGTTTATGCAGTTAGGCAAAAAGTTAATGAAAACCCGCTCTATGCATCAACGTCAGAGCACGTCAACGTACTCCTAACGCGTACGGAAGGTAAACTGGTATGGAAGACACTTTCCGGTGACCCGTGGATAAAGACGCTGCAGAACCCACCGAAAGGAAACTTCAAAGCAACTATCAAGGAGTGGGAGGTGGAGCATGCATCAATAATGGCGGGCATCTGCAGTCACCAAATGACCTTTGATACATTCCAAAACAAAGCCAATGTTTGTTGGGCTAAGAGCTTGGTCCCTATCCTCGAAACAGCGGGGATAAAACTAAATGATAGGCAGTGGTCCCAGATAATTCAAGCCTTCAAAGAAGATAAAGCATACTCACCTGAAGTAGCCCTGAATGAAATATGCACGCGCATGTATGGGGTGGATCTAGACAGTGGGCTATTTTCTAAACCATTGGTGTCTGTGTACTACTCGGATAACCACTGGGATAATAGGCCTGGAGGGAAGATGTTCGGATTCAACCCCGAGGCAGCATCCATTCTAGAAAGAAAGTATCCATTCACAAAAGGGAAGTGGAACATCAACAAGCAGATCTGTGTGACCACCAGGAGGATAGAAGACTTCAACCCTACCACCAATATTATACCGGCCAATAGGAGACTACCACACTCATTAGTGGCCGAACACCGCCCAGTAAAAGGGGAAAGAATGGAATGGCTGGTTAATAAGATAAACGGCCACCACGTGCTCCTGGTCAGTGGCTATAATCTTGTACTGCCTACTAAGAGAGTCACTTGGGTAGCGCCACTAGGTGTCCGCGGAGCGGACTACACATACAACCTAGAGTTGGGTCTGCCAGCAACGCTTGGCAGGTATGACCTAGTGGTCATAAACATCCACACACCTTTTCGCATACACCATTACCAACAGTGCGTAGACCACGCAATGAAACTGCAAATGCTCGGGGGTGACTCATTGAGACTGCTCAAACCGGGTGGCTCTCTATTGANNNNNNNNNNNNNNNNNNNNNNTAGAACCAGTGAACGAGTCATCTGCGTGTTGGGACGCAAGTTCAGATCGTCTAGAGCGTTGAAACCACCATGTGTCACCAGCAACACTGAGATGTTTTTCCTATTCAGCAACTTTGACAATGGCAGAAGGAATTTCACAACTCATGTCATGAATAATCAACTGAATGCAGCCTTTGTAGGACAGGCCACCCGAGCAGGATGTGCACCGTCGTACCGGGTAAAACGCATGGACATCGCGAAGAACGATGAAGAGTGCGTAGTTAACGCCGCTAACCCTCGCGGGTTACCGGGTGACGGTGTTTGCAAGGCAGTATACAAAAAATGGCCGGAGTCCTTTAAGAATAGTGCAACACCAGTGGGAACCGCAAAAACAGTCATGTGCGGTACGTATCCAGTAATCCACGCCGTTGGACCGAATTTCTCTAATTATTTGGAATCTGAAGGGGACCGGGAATTGGCAGCTGCCTATCGAGAAGTCGCAAAGGAAGTAACTAGACTGGGAGTAAATAGTGTAGCTATACCTCTCCTCTCCACAGGTGTANNNNNNNNNNNNNNNNNNNNNNNNNNNNNNNNNNNNNNNNNNNNNNNNNNNNNNNNNNNNNNNNNNNNNNNNNNNNNNNNNNNNNNNNNNNNNNNNNNNNNNNNNNNNNNNNNNNNNTCCNAGGCCATACAGATGCGGACTCAAGTGGAGTTGCTGGATGAGCACATCTCCATAGACTGCGATATTGTTCGCGTGCACCCTGACAGCAGCTTGGCAGGCNGNAAAGGATACAGCACCACGGAANNNNNNNNNNNNNNNNNNNNNNNNNNNNNNNNNNNNNNNNNNNNGGCAGTGGACATGGCAGAGATATATACTATGTGGCCAAAGCAAACAGAGGCCAACGAGCAAGTCTGCCTATATGCCCTGGGGGAAAGTATTGAATCGATCAGGCAGAAATGCCCGGTGGATGATGCAGACGCATCGTCTCCTCCAAAAACTGTCCCGTGCCTTTGCCGTTACGCCATGACTCCGGAACGCGTCACCAGACTTCGCATGAACCACGTCACAAGTATAATTGTGTGTTCCTCGTTTCCCCTTCCAAAGTACAAAATAGAAGGAGTGCAAAAAGTCAAATGCTCTAAGGTAATGCTATTTGACCACAACGTGCCATCACGCGTAAGTCCAAGGGAATATAGATCTTCCCCGGAGGCTGCACAGGAAGCGAGTACAACCACGTCACTGACGCATAGCCAATTCGACCTAAGCGTTGATGGCGAGATACTACCCGTCCCGTCAGATCTGGATGCTGACGCCCCAGCCCTAGAACCAGCTCTAGACGACAGGGCGACACACACGTTGCCATCCACAACCGGAAACCTTGCGGCCGTGTCTGACTGGGTAATGAGCACCGTACCTGTCGCGCCGCCCAGAAGAAGGCGAGGGAGAAACCTGACTGTGACATGCGACGAGAGAGAAGGGAACATAACACCCATGGCTAGCGTCCGATTCTTTAGGGCAGAGCTGCGTCCGGTCGTACAAGAAACAGCGGAGACGCGTGACACAGCAATGTCTCTTCAGGCACCGCCGAGTACCGCCACGGAACTGAATCATCCGCCGATCTCCTTCGGAGCACCAAGCGAGACGTTCCCCATTACATTTGGGGACTTCAACGAAGGAGAAATCGAAAGCTTGTCTTCTGAGCTGCTAACTTTCGGAGACTTCCTACCCGGAGAAGTGGATGACTTGACAGATAGCGACTGGTCCACGTGCTCAGACACGGACGACGAGTTATGACTAGACAGGGCAGGTGGGTATATATTCTCGTCGGACACCGGTCCAGGTCATTTACAACAGAAGTCAGTACGCCAGTCAGTGCTGCCGGTGAACACCCTGGAGGAAGTCCACGAGGAGAAGTGTTACCCACCTAAGTTGGATGAAGTAAAGGAGCAACTATTACTTAAGAAACTCCAGGAGAGTGCATCCATGGCCAACAGAAGCAGGTACCAGTCGCGCAAAGTAGAAAACATGAAAGCAACAATCATCCAGAGACTAAAGAGAGGCTGTAGACTATACTTAATGTCAGAGACCTCAAAAGTCCCTACTTACCGGACCACATATCCGGCGCCTGTGTACTCGCCTCCGGTCAACGTCCGACTGTCCAACCCCGAGTCCGCAGTGGCAGCATGCAATGAGTTCCTAGCTAGAAACTATCCAACTGTCTCATCATACCAAATTACCGACGAGTATGATGCATATTTAGACATGGTGGACGGGTCGGAGAGTTGCCTGGATCGAGCGACATTCAATCCGTCAAAACTTAGGAGCTACCCGAAACAGCACGCTTACCATGCGCCCTCCATCAGAAGCGCTGTACCGTCCCCATTCCAGAACACACTACAGAATGTACTGGCAGCAGCCACGAAAAGAAACTGCAACGTCACACAGATGAGGGAATTACCCACTTTGGACTCAGCAGTATTCAACGTGGAGTGTTTTAAAAAATTCGCATGCAACCAAGAATACTGGGAAGAATTTGCTGCCAGCCCTATTAGGATAACAACTGAGAATTTAACAACCTATGTTACTAAACTAAAAGGGCCAAAAGCAGCAGCGCTATTTGCAAAAANCCACAATCTGCTGCCACTGCAGGAAGTACCAATGGATAGGTTCACAGTAGATATGAAAAGGGACGTGAAGGTGACTCCTGGTACAAAGCACACAGAGGAAAGACCTAAGGTGCAGGTTATACAGGCGGCTGAACCCTTGGCGACAGCATACCTATGTGGGATTCACAGAGAGCTGGTTAGGAGGCTGAACGCCGTCCTCCTACCCAATGTACATACACTATTTGATATGTCTGCCGAGGATTTCGATGCCATCATAGCCGCACACTTTAAGCCAGGAGACACTGTTTTAGAAACGGACATAGCCTCCTTTGACAAGAGCCAAGATGATTCACTTGCGCTTACTGCCTTGATGTTGTTAGAAGATTTAGGGGTGGATCACTCCCTGTTGGACTTGATAGAGGCCGCTTTTGGAGAGATTTCCAGCTGTCATCNNNNNNNNNNNNNNNNNNNNNNNNNNGGCGCCATGATGAAATCTGGTATGTTCCTAACTCTGTTCGTCAACACATTGCTAAACATCACCATCGCTAGCCGCGTGCTGGAAGATCGTCTGACAAAATCCGCGTGCGCGGCCTTCATCGGCGACGACAACATAATACATGGAGTCGTCTCCGATGAATTGATGGCAGACAGATGCGCCACTTGGATGAACATGGAAGTGAAGATCATAGATGCAGTTGTATCCTTGAAAGCCCCTTACTTTTGTGGAGGGTTTATACTGCACGATACTGTGACGGGAACAGCCTGCAGAGTGGCAGACCCGCTAAAAAGGCTATTCAAACTGGGCAAACCGCTAGCGGCAGGTGACGAACAAGATGAAGATAGAAGACGAGCGCTGGCTGACGAAGTGATCAGATGGCAACGAACAGGGCTAATTGATGAGTTGGAGAAAGCGGTATACTCTAGGTATGAAGTGCAGGGTATATCAGTTGTGGTAATGTCCATGGCCACCTTTGCAAGCTCCAGATCTAACTTCGAGAAGCTCAGAGGACCCNNNNNNNNNNNNNNNNNNNNNNNNNNNNNNNNNNNNNNNNNNNNNNNNNNNNNNNNNNNNNNNNNNNNNNNNNNNNNNNNNNNNNNNNNNNNNNNNNNNNNNNNNNNNNNNNNNNNNNNNNNNNNNNNNNNNNNNNNNNNNNNNNNNNNNNNNNNNNNNNNNNNNNNNNCAGTTAATAAACTGACAATGCGCGCGGTACCCCAACAGAAGCCACGCAGGAATCGGAAGAATAAGAAGCAAAAGCAAAAGCGACAGGCGCCACAAAACAACACAAATCAAAAGAAGCAGCCGCCTAAAAAGAAACCAGCTCAAAAGAAAAAGAAGCCGGGCCGCAGAGAGAGGATGTGCATGAAAATCGAAAATGATTGTATTTTTGAAGTCAAGTATGAAGGTAAGGTAACAGGTTACGCGTGCTTGGTGGGGGACAAAGTAATGAAACCAGCACACGTAAAGGGGACCATCGATAACGCGGACCTGGCCAAACTGGCCTTTAAGCGGTCATCTAAGTATGACCTTGAATGCGCGCAGATACCCGTGCACATGAAGTCCGACGCTTCGAAGTTCACCCATGAGAAACCAGAGGGGTACTACAACTGGCACCACGGAGCAGTACAGTACTCAGGAGGCCGGTTCACCATCCCCACAGGTGCTGGCAAACCAGGGGACAGCGGCAGACCGATCTTCGACAACAAGGGACGCGTGGTGGCCATAGTCTTAGGAGGAGCTAATGAAGGAGCCCGTACAGCCCTCTCGGTGGTGACCTGGAATAAAGACATTGTCACTAAAATCACCCCCGAGGGGGCCGAAGAGTGGAGTCTTGCCATCCCAGTCATGTGCCTGCTGGCAAATACCACGTTCCCCTGCTCCCAGCCCCCTTGCACTCCCTGCTGCTATGAAAGGGAACCAGAGGAAACCCTACGCATGCTTGAGGACAACGTCATGAGACCTGGGTACTATCAGCTGCTACAAGCATCCTTAACATGTTCTCCCCACCGTCAGCGACGCAGTACCAAGGACAACTTCAATGTCTATAAAGCCACAAGACCGTACTTAGCTCACTGTCCCGACTGCGGAGAAGGGCACTCGTGCCATAGTCCCGTAGCATTAGAACGCATCAGAAATGAAGCGACAGACGGGACGCTGAAAATCCAGGTCTCCTTGCAAATCGGAATAAAGACGGATGATAGCCACGATTGGACCAAGCTGCGTTACATGGACAACCACACGCCAGCGGACGCAGAGAGGGCGGGGCTATTTGTAAGAACATCAGCACCGTGCACGATTACTGGAACAATGGGACACTTCATCCTGACCCGATGTCCGAAAGGGGAAACTCTGACGGTGGGATTCACTGACAGTAGGAAGATCAGTCACTCATGTACGCACCCATTTCACCACGACCCTCCTGTGATAGGCCGGGAGAAATTCCATTCCCGACCGCAGCACNGNAAAGAGCTGCCTTGCAGCACGTACGTGCAGAGCACCGCCGCAACTACCGAGGAGATAGAGGTACACATGCCCCCAGACACCCCTGATCGCACACTGATGTCACAACAGTCCGGCAACGTAAAGATCACAGTTAATGGCCAGACGGTGCGGTACAAGTGTAATTGCGGTGGCTCAAATGAAGGACTAATAACTACAGACAAAGTGATTAATAACTGCAAAGTTGATCAATGTCATGCCGCGGTCACCAATCACAAAAAGTGGCAGTACAACTCCCCTCTGGTCCCGCGTAATGCTGAACTTGGGGACCGAAAAGGAAAAATCCACATCCCGTTTCCGCTGGCAAATGTAACATGCAGGGTGCCTAAAGCAAGGAACCCCACCGTGACGTACGGGAAAAACCAAGTCATCATGCTACTGTATCCCGACCACCCAACACTCCTGTCCTACCGGAACATGGGAGAAGAACCAAACTACCAAGAAGAGTGGGTGACGCATAAGAAGGAAGTCGTGCTAACCGTGCCGACTGAAGGGCTCGAGGTCACGTGGGGTAACAACGAGCCGTATAAGTATTGGCCGCAGTTATCTACAAACGGTACAGCCCATGGCCACCCGCATGAGATAATTCTGTATTATTATGAGCTGTACCCTACTATGACTGTAGTAGTTGTGTCAGTGGCCTCGTTCGTACTCCTGTCGATGGTGGGTGTGGCAGTGGGGATGTGCATGTGTGCACGACGCAGATGCANNNNNNNNNACGAACTGACACCAGGAGCTACCGTCCCTTTCCTGCTTAGCCTAATATGCTGCATCAGAACAGCTAAAGCGGCCACATACCAAGAGGCTGCGGTATACCTGTGGAATGAACAGCAACCTTTGTTTTGGCTACAAGCCCTTATTCCGCTGGCAGCCCTGATTGTCCTGTGCAACTGTCTGAGACTCTTACCATGCTGCTGTAAAACGTTGGCNTTTTTAGCCGTAATGAGCGTCGGTGCCCACACTGTGAGCGCGTACGAACACGTAACAGTGATCCCGAACACGGTGGGAGTACCGTATAAGACTCTAGTCAATAGACCGGGCTACAGTCCCATGGTATTGGAGATGGAACTACTGTCAGTCACTTTGGAGCCAACGCTATCGCTTGATTACATCACGTGCGAGTACAAAACCGTTATCCCGTCTCCGTACGTGAAATGCTGCGGTACAGCAGAGTGCAAGGACAAAAACCTACCTGACTACAGCTGTAAGGTCTTCACCGGCGTCTACCCATTTATGTGGGGCGGAGCCTANNNNNNNNNNNNNNNNNNNNNNNNNNNNNNNNNNNNNNNNNNNNNNNNNNNNNNNNNNNNNNNNNNNNNNNNNNNNNNNNNNNNNNNNNNNNNNNNNNNNNNNNNNNNNNNNNNNNNNNNNNNNNNNNNNNNNNNNNNNNNNNNNNNNNNNNNNNNNNNNNNNNNNNNNNNNNNNNNNNNNNNNNNNNNNNNNNNNGCCAAATTCATTGTGGGGCCAATGTCTTCAGCCTGGACACCTTTCGACAACAAAATTGTGGTGTACAAAGGTGACGTCTATAACATGGACTACCCGCCCTTTGGCGCAGGAAGACCAGGACAATTTGGCGATATCCAAAGTCGCACACCTGAGAGTACAGACGTCTATGCTAATACACAACTGGTACTGCAGAGACCGGCTGCGGGTACGGTACATGTGCCATACTCTCAGGCACCATCTGGCTTTAAGTATTGGCTAAAAGAACGAGGGGCGTCGCTGCAGCACACAGCACCATTTGGCTGCCAAATAGCAACAAACCCGGTAAGAGCGGTGAATTGCGCCGTAGGGAACATGCCCATCTCCATCGACATACCGGATGCGG--------------------------------------------------------------------------------------------------------------------------------------------------------------------------------------------------------------------------------------------------------------------------------------------------------------------------------------------------------------------------------------------------------------------------------------------------------------------------------
		</sequence>
		<sequence>
			<taxon idref="MK156061|Brazil|BA|2018-09-26"/>
			-----------------------------------------------------------------------------------------------------------------------------------------------------------------------------------------------------------------------------------------------CGTCTGCCCGATGCGCAGCGCAGAAGATCCCGAGAGACTCGCCAATTATGCGAGAAAGCTAGCATCTGCTGCAGGAAAAGTCCTGGACAGAAACATCTCTGGAAAGATCGGGGACTTACAAGCAGTAATGGCCGTGCCAGACACGGAGACGCCAACATTCTGCTTGCACACAGATGTCTCATGTAGACAGAGAGCAGACGTCGCGATATACCAAGACGTCTATGCTGTACACGCACCCACGTCGCTATACCACCAGGCGATTAAAGGGGTCCGAGTGGCGTACTGGGTAGGGTTCGACACAACCCCGTTCATGTACAATGCCATGGCGGGTGCCTACCCCTCATATTCGACAAACTGGGCAGACGAGCAGGTACTGAAGGCTAAGAACATAGGATTATGTTCAACAGACCTGACGGAAGGTAGACGAGGTAAATTGTCTATTATGAGAGGGAAGAAGCTAAAACCGTGTGACCGTGTGCTGTTCTCAGTAGGGTCAACGCTCTACCCGGAAAGCCGCAAGCTACTTAAGAGCTGGCACTTACCATCGGTGTTCCATCTAAAGGGCAAACTCAGCTTCACATGCCGCTGTGATACAGTGGTTTCGTGCGAGGGCTACGTCGTTAAGAGAATAACGATGAGCCCAGGCCTTTATGGAAAAACCACAGGGTATGCGGTAACCCACCACGCAGACGGATTCTTGATGTGCAAGACTACCGACACGGTTGACGGCGAAAGAGTGTCATTCTCGGTGTGCACATACGTGCCGGCGACCATTTGTGATCAAATGACCGGCATCCTTGCTACAGAAGTCACGCCGGAGGATGCACAGAAGCTGTTGGTGGGGCTGAACCAGAGAATAGTGGTTAACGGCAGAACGCAACGGAATACGAACACCATGAAAAACTATCTGCTTCCCGTGGTCGCCCAAGCCTTCAGTAAGTGGGCAAAGGAGTGCCGGAAAGACATGGAAGATGAAAAACTCCTGGGGGTCAGAGAAAGAACACTGACCTGCTGCTGTCTATGGGCATTCAAGAAGCAGAAAACACACACGGTCTACAAGAGGCCTGATACCCAGTCAATTCAGAAGGTTCAGGCCGAGTTTGACAGCTTTGTGGTACCGAGCCTGTGGTCGTCCGGGTTGTCAATCCCCTTGAGGACTAGAATCAAATGGTTGTTAAGCAAGGTGCCAAAAACCGACCTGATCCCATATAGCGGGGACGCCCAAGAAGCCCGGGACGCAGAAAAAGAAGCAGAGGAAGAACGAGAAGCAGAACTGACTCGTGAAGCCCTACCACCTCTACAGGCAGCACAGGAAGATGTTCAGGTCGAAATCGACGTGGAACAGCTTGAGGACAGAGCGGGTGCAGGAATAATAGAGACTCCTAGAGGAGCTATCAAAGTTACTGCCCAACCAACAGACCACGTCGTGGGAGAGTACCTGGTACTTTCCCCGCAGACCGTACTACGGAGCCAGAAGCTCAGCCTAATTCACGCTTTGGCGGAGCAAGTGAAGACGTGCACGCACAGCGGACGAGCAGGGAGGTACGCGGTCGAAGCGTACGACGGCCGAGTCCTAGTGCCCTCAGGCTATGCAATCTCGCCTGAAGACTTCCAGAGTCTAAGCGAAAGCGCAACGATGGTGTATAACGAAAGAGAGTTCGTAAACAGAAAGCTACACCACATTGCGATGCACGGACCAGCCCTGAACACCGACGAAGAGTCGTATGAGCTGGTGAGGGCAGAGAGGACAGAACACGAGTACGTCTACGATGTGGACCAGAGAAGATGCTGTAAGAAGGAAGAAGCTGCAGGACTGGTATTGGTGGGCGACTTGACTAATCCGCCCTACCACGAATTCGCATATGAAGGGCTAAAAATCCGCCCTGCCTGCCCATACAAAATTGCAGTCATAGGAGTCTTCGGAGTACCAGGATCTGGCAAGTCAGCTATTATCAAGAACCTAGTTACCAGGCAAGACCTGGTGACTAGCGGAAAGAAAGAAAACTGCCAAGAAATCACCACCGACGTGATGAGACAGAGAGGTCTAGAGATATCTGCACGTACGGTTGACTCGCTGCTCTTGAATGGATGCAACAGGCCAGTCGACGTGTTGTACGTAGACGAGGCGTTTGCGTGCCACTCTGGAACGTTACTTGCTTTGATCGCCTTGGTTAGACCAAGGCAGAAAGTTGTACTCTGTGGTGACCCGAAGCAGTGCGGCTTCTTCAATATGATGCAGATGAAAGTCAACTATAATCACAACATCTGCACCCAAGTGTACCACAAAAGTATCTCCAGGCGGTGTACACTGCCTGTGACCGCCATTGTGTCATCGTTACATTACGAAGGCAAAATGCGCACTACGAATGAGTACAACAAGCCGATTGTAGTGGACACTACAGGCTCAACAAAACCTGACGCTGGAGATCTCGTGTTAACGTGCTTCAGAGGGTGGGTTAAACAACTGCAAATTGACTATCGTGGATACGAGGTCATGACAGCAGCCGCATCCCAAGGGTTAACCAGAAAAGGAGTTTATGCAGTTAGGCAAAAAGTTAATGAAAACCCGCTCTATGCATCAACGTCAGAGCACGTCAACGTACTCCTAACGCGTACGGAAGGTAAACTGGTATGGAAGACACTTTCCGGTGACCCGTGGATAAAGACGCTGCAGAACCCACCGAAAGGAAACTTCAAAGCAACTATCAAGGAGTGGGAGGTGGAGCATGCATCAATAATGGCGGGCATCTGCAGTCACCAAATGACCTTTGATACATTCCAAAACAAAGCCAATGTTTGTTGGGCTAAGAGCTTGGTCCCTATCCTCGAAACAGCGGGGATAAAACTAAATGATAGGCAGTGGTCCCAGATAATTCAAGCCTTCAAAGAAGATAAAGCATACTCACCTGAAGTAGCCCTGAATGAAATATGCACGCGCATGTATGGGGTGGATCTAGACAGTGGGCTATTTTCTAAACCATTGGTGTCTGTGTACTACTCGGATAACCACTGGGATAATAGGCCTGGAGGGAAGATGTTCGGATTCAACCCCGAGGCAGCATCCATTCTAGAAAGAAAGTATCCATTCACAAAAGGGAAGTGGAACATCAACAAGCAGATCTGTGTGACCACCAGGAGGATAGAAGACTTCAACCCTACCACCAATATTATACCGGCCAATAGGAGACTACCACACTCATTAGTGGCCGAACACCGCCCAGTAAAAGGGGAAAGAATGGAATGGCTGGTTAATAAGATAAACGGCCACCACGTGCTCCTGGTCAGTGGCTATAATCTTGTACTGCCTACTAAGAGAGTCACTTGGGTAGCGCCACTAGGTGTCCGCGGAGCGGACTACACATACAACCTAGAGTTGGGTCTGCCAGCAACGCTTGGCAGGTATGACCTAGTGGTCATAAACATCCACACACCTTTTCGCATACACCATTACCAACAGTGCGTAGACCACGCAATGAAACTGCAAATGCTCGGGGGTGACTCATTGAGACTGCTCAAACCGGGTGGCTCTCTATTGANNNNNNNNNNNNNNNNNNNNNNTAGAACCAGTGAACGAGTCATCTGCGTGTTGGGACGCAAGTTCAGATCGTCTAGAGCGTTGAAACCACCATGTGTCACCAGCAACACTGAGATGTTTTTCCTATTCAGCAACTTTGACAATGGCAGAAGGAATTTCACAACTCATGTCATGAATAATCAACTGAATGCAGCCTTTGTAGGACAGGCCACCCGAGCAGGATGTGCACCGTCGTACCGGGTAAAACGCATGGACATCGCGAAGAACGATGAAGAGTGCGTAGTTAACGCCGCTAACCCTCGCGGGTTACCGGGTGACGGTGTTTGCAAGGCAGTATACAAAAAATGGCCGGAGTCCTTTAAGAATAGTGCAACACCAGTGGGAACCGCAAAAACAGTCATGTGCGGTACGTATCCAGTAATCCACGCCGTTGGACCGAATTTCTCTAATTATTTGGAATCTGAAGGGGACCGGGAATTGGCAGCTGCCTATCGAGAAGTCGCAAAGGAAGTAACTAGACTGGGAGTAAATAGTGTAGCTATACCTCTCCTCTCCACAGGTGTNNNNNNNNNNNNNNNNNNNNNNNNNNNNNNNNNNNNNNNNNNNNNNNNNNNNNNNNNNNNNNNNNNNNNNNNNNNNNNNNNNNNNNNNNNNNNNNNNNNNNNNNNNNNNNNNNNNNNNNNNNNNNNNNNNNNNNNNNNNNNNNNNNNNNNNNNNNNNNNNNNNNNNNNNNCCNNNGNCTNNGATATTGTTNNNNNNNACCCTGACAGCNGCNNNGCAGGCAGNAAANGATNNNNNNNNNNNNNNNNNNNNNNNNNNNNNNNNNNNNNNNNNNNNNNNNNNNNNNNNNNGGCAGTGGACATGGCAGAGATATATACTATGTGGCCAAAGCAAACAGAGGCCAACGAGCAAGTCTGCCTATATGCCCTGGGGGAAAGTATTGAATCGATCAGGCAGAAATGCCCGGTGGATGATGCAGACGCATCGTCTCCTCCAAAAACTGTCCCGTGCCTTTGCCGTTACGCCATGACTCCGGAACGCGTCACCAGACTTCGCATGAACCACGTCACAAGTATAATTGTGTGTTCCTCGTTTCCCCTTCCAAAGTACAAAATAGAAGGAGTGCAAAAAGTCAAATGCTCTAAGGTAATGCTATTTGACCACAACGTGCCATCACGCGTAAGTCCAAGGGAATATAGATCTTCCCCGGAGGCTGCACAGGAAGCGAGTACAACCACGTCACTGACGCATAGCCAATTCGACCTAAGCGTTGATGGCGAGATACTACCCGTCCCGTCAGATCTGGATGCTGACGCCCCAGCCCTAGAACCAGCTCTAGACGACAGGGCGACACACACGTTGCCATCCACAACCGGAAACCTTGCGGCCGTGTCTGACTGGGTAATGAGCACCGTACCTGTCGCGCCGCCCAGAAGAAGGCGAGGGAGAAACCTGACTGTGACATGCGACGAGAGAGAAGGGAACATAACACCCATGGCTAGCGTCCGATTCTTTAGGGCAGAGCTGCGTCCGGTCGTACAAGAAACAGCGGAGACGCGTGACACAGCAATGTCTCTTCAGGCACCGCCGAGTACCGCCACGGAACTGAATCATCCGCCGATCTCCTTCGGAGCACCAAGCGAGACGTTCCCCATTACATTTGGGGACTTCAACGAAGGAGAAATCGAAAGCTTGTCTTCTGAGCTGCTAACTTTCGGAGACTTCCTACCCGGAGAAGTGGATGACTTGACAGATAGCGACTGGTCCACGTGCTCAGACACGGACGACGAGTTATGACTAGACAGGGCAGGTGGGTATATATTCTCGTCGGACACCGGTCCAGGTCATTTACAACAGAAGTCAGTACGCCAGTCAGTGCTGCCGGTGAACACCCTGGAGGAAGTCCACGAGGAGAAGTGTTACCCACCTAAGTTGGATGAAGTAAAGGAGCAACTATTACTTAAGAAACTCCAGGAGAGTGCATCCATGGCCAACAGAAGCAGGTACCAGTCGCGCAAAGTAGAAAACATGAAAGCAACAATCATCCAGAGACTAAAGAGAGGCTGTAGACTATACTTAATGTCAGAGACCTCAAAAGTCCCTACTTACCGGACCACATATCCGGCGCCTGTGTACTCGCCTCCGGTCAACGTCCGACTGTCCAACCCCGAGTCCGCAGTGGCAGCATGCAATGAGTTCCTAGCTAGAAACTATCCAACTGTCTCATCATACCAAATTACCGACGAGTATGATGCATATTTAGACATGGTGGACGGGTCGGAGAGTTGCCTGGATCGAGCGACATTCAATCCGTCAAAACTTAGGAGCTACCCGAAACAGCACGCTTACCATGCGCCCTCCATCAGAAGCGCTGTACCGTCCCCATTCCAGAACACACTACAGAATGTACTGGCAGCAGCCACGAAAAGAAACTGCAACGTCACACAGATGAGGGAATTACCCACTTTGGACTCAGCAGTATTCAACGTGGAGTGTTTTAAAAAATTCGCATGCAACCAAGAATACTGGGAAGAATTTGCTGCCAGCCCTATTAGGATAACAACTGAGAATTTAACAACCTATGTTACTAAACTAAAAGGGCCAAAAGCAGCAGCGCTATTTGCNNNNNNNNNNNNNNNNCTGCCACTGCAGGAAGTACCAATGGATAGGTTCACAGTAGATATGAAAAGGGACGTGAAGGTGACTCCTGGTACAAAGCACACAGAGGAAAGACCTAAGGTGCAGGTTATACAGGCGGCTGAACCCTTGGCGACAGCATACCTATGTGGGATTCACAGAGAGCTGGTTAGGAGGCTGAACGCCGTCCTCCTACCCAATGTACATACACTATTTGATATGTCTGCCGAGGATTTCGATGCCATCATAGCCGCACACTTTAAGCCAGGAGACACTGTTTTAGAAACGGACATAGCCTCCTTTGACAAGAGCCAAGATGATTCACTTGCGCTTACTGCCTTGATGTTGTTAGAAGATTTAGGGGTGGATCACTCCCTGTTGGACTTGATAGAGGCCGCTTTTGGAGAGATTTCCAGCTGTCANNNNNNNNNNNNNNNNNNNNNNNNNNNNGGCGCCATGATGAAATCTGGTATGTTCCTAACTCTGTTCGTCAACACATTGCTAAACATCACCATCGCTAGCCGCGTGCTGGAAGATCGTCTGACAAAATCCGCGTGCGCGGCCTTCATCGGCGACGACAACATAATACATGGAGTCGTCTCCGATGAATTGATGGCAGACAGATGCGCCACTTGGATGAACATGGAAGTGAAGATCATAGATGCAGTTGTATCCTTGAAAGCCCCTTACTTTTGTGGAGGGTTTATACTGCACGATACTGTGACGGGAACAGCCTGCAGAGTGGCAGACCCGCTAAAAAGGCTATTCAAACTGGGCAAACCGCTAGCGGCAGGTGACGAACAAGATGAAGATAGAAGACGAGCGCTGGCTGACGAAGTGATCAGATGGCAACGAACAGGGCTAATTGATGAGTTGGAGAAAGCGGTATACTCTAGGTATGAAGTGCAGGGTATATCAGTTGTGGTAATGTCCATGGCCACCTTTGCAAGCTCCAGATCTAACTTCGAGAAGCTCAGAGGACCCNNNNNNNNNNNNNNNNNNNNNNNNNNNNNNNNNNNNNNNNNNNNNNNNNNNNNNNNNNNNNNNNNNNNNNNNNNNNNNNNNNNNNNNNNNNNNNNNNNNNNNNNNNNNNNNNNNNNNNNNNNNNNNNNNNNNNNNNNNNNNNNNNNNNNNNNNNNNNNNNNNNNNNNNNCAGTTAATAAACTGACAATGCGCGCGGTACCCCAACAGAAGCCACGCAGGAATCGGAAGAATAAGAAGCAAAAGCAAAAGCGACAGGCGCCACAAAACAACACAAATCAAAAGAAGCAGCCGCCTAAAAAGAAACCAGCTCAAAAGAAAAAGAAGCCGGGCCGCAGAGAGAGGATGTGCATGAAAATCGAAAATGATTGTATTTTTGAAGTCAAGTATGAAGGTAAGGTAACAGGTTACGCGTGCTTGGTGGGGGACAAAGTAATGAAACCAGCACACGTAAAGGGGACCATCGATAACGCGGACCTGGCCAAACTGGCCTTTAAGCGGTCATCTAAGTATGACCTTGAATGCGCGCAGATACCCGTGCACATGAAGTCCGACGCTTCGAAGTTCACCCATGAGAAACCAGAGGGGTACTACAACTGGCACCACGGAGCAGTACAGTACTCAGGAGGCCGGTTCACCATCCCCACAGGTGCTGGCAAACCAGGGGACAGCGGCAGACCGATCTTCGACAACAAGGGACGCGTGGTGGCCATAGTCTTAGGAGGAGCTAATGAAGGAGCCCGTACAGCCCTCTCGGTGGTGACCTGGAATAAAGACATTGTCACTAAAATCACCCCCGAGGGGGCCGAAGAGTGGAGTCTTGCCATCCCAGTCATGTGCCTGCTGGCAAATACCACGTTCCCCTGCTCCCAGCCCCCTTGCACTCCCTGCTGCTATGAAAGGGAACCAGAGGAAACCCTACGCATGCTTGAGGACAACGTCATGAGACCTGGGTACTATCAGCTGCTACAAGCATCCTTAACATGTTCTCCCCACCGTCAGCGACGCAGTACCAAGGACAACTTCAATGTCTATAAAGCCACAAGACCGTACTTAGCTCACTGTCCCGACTGCGGAGAAGGGCACTCGTGCCATAGTCCCGTAGCATTAGAACGCATCAGAAATGAAGCGACAGACGGGACGCTGAAAATCCAGGTCTCCTTGCAAATCGGAATAAAGACGGATGATAGCCACGATTGGACCAAGCTGCGTTACATGGACAACCACACGCCAGCGGACGCAGAGAGGGCGGGGCTATTTGTAAGAACATCAGCACCGTGCACGATTACTGGAACAATGGGACACTTCATCCTGACCCGATGTCCGAAAGGGGAAACTCTGACGGTGGGATTCACTGACAGTAGGAAGATCAGTCACTCATGTACGCACCCATTTCACCACGACCCTCCTGTGATAGGCCGGGAGAAATTCCATTCCCGACCGCAGCACNNNNNAGAGCTGCCTTGCAGCACGTACGTGCAGAGCACCGCCGCAACTACCGAGGAGATAGAGGTACACATGCCCCCAGACACCCCTGATCGCACACTGATGTCACAACAGTCCGGCAACGTAAAGATCACAGTTAATGGCCAGACGGTGCGGTACAAGTGTAATTGCGGTGGCTCAAATGAAGGACTAATAACTACAGACAAAGTGATTAATAACTGCAAAGTTGATCAATGTCATGCCGCGGTCACCAATCACAAAAAGTGGCAGTACAACTCCCCTCTGGTCCCGCGTAATGCTGAACTTGGGGACCGAAAAGGAAAAATCCACATCCCGTTTCCGCTGGCAAATGTAACATGTAGGGTGCCTAAAGCAAGGAACCCCACCGTGACGTACGGGAAAAACCAAGTCATCATGCTACTGTATCCCGACCACCCAACACTCCTGTCCTACCGGAACATGGGAGAAGAACCAAACTACCAAGAAGAGTGGGTGACGCATAAGAAGGAAGTCGTGCTAACCGTGCCGACTGAAGGGCTCGAGGTCACGTGGGGTAACAACGAGCCGTATAAGTATTGGCCGCAGTTATCTACAAACGGTACAGCCCATGGCCACCCGCATGAGATAATTCTGTATTATTATGAGCTGTACCCTACTATGACTGTAGTAGTTGTGTCAGTGGCCTCGTTCGTACTCCTGTCGATGGTGGGTGTGGCAGTGGGGATGTGCATGTGTGCACGACGCAGATGCANNNNNNNNNNNNNNNNNNNNNNNNNNNNNNNNNNNNNNNNNNNNNNNNNNNNNNNNNNNNNNNNNNNNNNNNNNNNNNNNNNNNNNNNNNNNNNNNNNNNNNNNNNNNNNNNNNNNNNNNNNNNNNNNNNNNNNNNNNNNNNNNNNNNNNNNNNNNNNNNNNNNNNNNNNNNNNNNNNNNNNNNNNNNNNNNNNNNNNNNNNNNNNNNNNNNNNNNNNNNNNNNNNNNNNNNNNNNNNNNNNNNNNNNNNNNNNNNNAGCGCGTACGAACACGTAACAGTGATCCCGAACACGGTGGGAGTACCGTATAAGACTCTAGTCAATAGACCGGGCTACAGTCCCATGGTATTGGAGATGGAACTACTGTCAGTCACTTTGGAGCCAACGCTATCGCTTGATTACATCACGTGCGAGTACAAAACCGTTATCCCGTCTCCGTACGTGAAATGCTGCGGTACAGCAGAGTGCAAGGACAAAAACCTACCTGACTACAGCTGTAAGGTCTTCACCGGCGTCTACCCATTTATGTGGGGCGGAGCCTANNNNNNNNNNNNNNNNNNNNNNNNNNNNNNNNNNNNNNNNNNNNNNNNNNNNNNNNNNNNNNNNNNNNNNNNNNNNNNNNNNNNNNNNNNNNNNNNNNNNNNNNNNNNNNNNNNNNNNNNNNNNNNNNNNNNNNNNNNNNNNNNNNNNNNNNNNNNNNNNNNNNNNNNNNNNNNNNNNNNNNNNNNNNNNNNNNNNGCCAAATTCATTGTGGGGCCAATGTCTTCAGCCTGGACACCTTTCGACAACAAAATTGTGGTGTACAAAGGTGACGTCTATAACATGGACTACCCGCCCTTTGGCGCAGGAAGACCAGGACAATTTGGCGATATCCAAAGTCGCACACCTGAGAGTACAGACGTCTATGCTAATACACAACTGGTACTGCAGAGACCGGCTGCGGGTACGGTACATGTGCCATACTCTCAGGCACCATCTGGCTTTAAGTATTGGCTAAAAGAACGAGGGGCGTCGCTGCAGCACACAGCACCATTTGGCTGCCAAATAGCAACAAACCCGGTAAGAGCGGTGAATTGCGCCGTAGGGAACATGCCCATCTCCATCGACATACCGGA-------------------------------------------------------------------------------------------------------------------------------------------------------------------------------------------------------------------------------------------------------------------------------------------------------------------------------------------------------------------------------------------------------------------------------------------------------------------------------------
		</sequence>
		<sequence>
			<taxon idref="MK156060|Brazil|BA|2018-09-26"/>
			-----------------------------------------------------------------------------------------------------------------------------------------------------------------------------------------------------------------------------------------------CGTCTGCCCGATGCGCAGCGCAGAAGATCCCGAGAGACTCGCCAATTATGCGAGAAAGCTAGCATCTGCTGCAGGAAAAGTCCTGGACAGAAACATCTCTGGAAAGATCGGGGACTTACAAGCAGTAATGGCCGTGCCAGACACGGAGACGCCAACATTCTGCTTGCACACAGATGTCTCATGTAGACAGAGAGCAGACGTCGCGATATACCAAGACGTCTATGCTGTACACGCACCCACGTCGCTATACCACCAGGCGATTAAAGGGGTCCGAGTGGCGTACTGGGTAGGGTTCGACACAACCCCGTTCATGTACAATGCCATGGCGGGTGCCTACCCCTCATATTCGACAAACTGGGCAGACGAGCAGGTACTGAAGGCTAAGAACATAGGATTATGTTCAACAGACCTGACGGAAGGTAGACGAGGTAAATTGTCTATTATGAGAGGGAAGAAGCTAAAACCGTGTGACCGTGTGCTGTTCTCAGTAGGGTCAACGCTCTACCCGGAAAGCCGCAAGCTACTTAAGAGCTGGCACTTACCATCGGTGTTCCATCTAAAGGGCAAACTCAGCTTCACATGCCGCTGTGATACAGTGGTTTCGTGCGAGGGCTACGTCGTTAAGAGAATAACGATGAGCCCAGGCCTTTATGGAAAAACCACAGGGTATGCGGTAACCCACCACGCAGACGGATTCTTGATGTGCAAGACTACCGACACGGTTGACGGCGAAAGAGTGTCATTCTCGGTGTGCACATACGTGCCGGCGACCATTTGTGATCAAATGACCGGCATCCTTGCTACAGAAGTCACGCCGGAGGATGCACAGAAGCTGTTGGTGGGGCTGAACCAGAGAATAGTGGTTAACGGCAGAACGCAACGGAATACGAACACCATGAAAAACTATCTGCTTCCCGTGGTCGCCCAAGCCTTCAGTAAGTGGGCAAAGGAGTGCCGGAAAGACATGGAAGATGAAAAACTCCTGGGGGTCAGAGAAAGAACACTGACCTGCTGCTGTCTATGGGCATTCAAGAAGCAGAAAACACACACGGTCTACAAGAGGCCTGATACCCAGTCAATTCAGAAGGTTCAGGCCGAGTTTGACAGCTTTGTGGTACCGAGCCTGTGGTCGTCCGGGTTGTCAATCCCCTTGAGGACTAGAATCAAATGGTTGTTAAGCAAGGTGCCAAAAACCGACCTGATCCCATATAGCGGGGACGCCCAAGAAGCCCGGGACGCAGAAAAAGAAGCAGAGGAAGAACGAGAAGCAGAACTGACTCGTGAAGCCCTACCACCTCTACAGGCAGCACAGGAAGATGTTCAGGTCGAAATCGACGTGGAACAGCTTGAGGACAGAGCGGGTGCAGGAATAATAGAGACTCCTAGAGGAGCTATCAAAGTTACTGCCCAACCAACAGACCACGTCGTGGGAGAGTACCTGGTACTTTCCCCGCAGACCGTACTACGGAGCCAGAAGCTCAGCCTAATTCACGCTTTGGCGGAGCAAGTGAAGACGTGNNNNCACAGCGGACGAGCAGGGAGGTACGCGGTCGAAGCGTACGACGGCCGAGTCCTAGTGCCCTCAGGCTATGCAATCTCGCCTGAAGACTTCCAGAGTCTAAGCGAAAGCGCAACGATGGTGTATAACGAAAGAGAGTTCGTAAACAGAAAGCTACACCACATTGCGATGCACGGACCAGCCCTGAACACCGACGAAGAGTCGTATGAGCTGGTGAGGGCAGAGAGGACAGAACACGAGTACGTCTACGATGTGGACCAGAGAAGATGCTGTAAGAAGGAAGAAGCTGCAGGACTGGTACTGGTGGGCGACTTGACTAATCCGCCCTACCACGAATTCGCATATGAAGGGCTAAAAATCCGCCCTGCCTGCCCATACAAAATTGCAGTCATAGGAGTCTTCGGAGTACCAGGATCTGGCAAGTCAGCTATTATCAAGAACCTAGTTACCAGGCAAGACCTGGTGACTAGCGGAAAGAAAGAAAACTGCCAAGAAATCACCACCGACGTGATGAGACAGAGAGGTCTAGAGATATCTGCACGTACGGTTGACTCGCTGCTCTTGAATGGATGCAACAGGCCAGTCGACGTGTTGTACGTAGACGAGGCGTTTGCGTGCCACTCTGGAACGTTACTTGCTTTGATCGCCTTGGTTAGACCAAGGCAGAAAGTTGTACTCTGTGGTGACCCGAAGCAGTGCGGCTTCTTCAATATGATGCAGATGAAAGTCAACTATAATCACAACATCTGCACCCAAGTGTACCACAAAAGTATCTCCAGGCGGTGTACACTGCCTGTGACCGCCATTGTGTCATCGTTNCATTACGAAGGCAAAATGCGCACTACGAATGAGTACAACAAGCCGATTGTAGTGGACACTACAGGCTCAACAAAACCTGACGCTGGAGATCTCGTGTTAACGTGCTTCAGAGGGTGGGTTAAACAACTGCAAATTGACTATCGTGGATACGAGGTCATGACAGCAGCCGCATCCCAAGGGTTAACCAGAAAAGGAGTTTATGCAGTTAGGCAAAAAGTTAATGAAAACCCGCTCTATGCATCAACGTCAGAGCACGTCAACGTACTCCTAACACGTACGGAAGGTAAACTGGTATGGAAGACACTTTCCGGTGACCCGTGGATAAAGACGCTGCAGAACCCACCGAAAGGAAACTTCAAAGCAACTATCAAGGAGTGGGAGGTGGAGCATGCATCAATAATGGCGGGCATCTGCAGTCACCAAATGACCTTTGATACATTCCAAAACAAAGCCAATGTTTGTTGGGCTAAGAGCTTGGTCCCTATCCTCGAAACAGCGGGGATAAAACTAAATGATAGGCAGTGGTCCCAGATAATTCAAGCCTTCAAAGAAGATAAAGCATACTCACCTGAAGTAGCCCTGAATGAAATATGCACGCGCATGTATGGGGTGGATTTAGACAGTGGGCTATTTTCTAAACCATTGGTGTCTGTGTACTACTCGGATAACCACTGGGATAATAGGCCTGGAGGGAAGATGTTCGGATTCAACCCCGAGGCAGCATCCATTCTAGAAAGAAAGTATCCATTCACAAAAGGGAAGTGGAACATCAACAAGCAGATCTGTGTGACCACCAGGAGGATAGAAGACTTTAACCCTACCACCAATATTATACCGGCCAATAGGAGACTACCACACTCATTAGTGGCCGAACACCGCCCAGTAAAAGGGGAAAGAATGGAATGGCTGGTTAATAAGATAAACGGCCACCACGTGCTCCTGGTCAGTGGCTATAATCTTGTACTGCCTACTAAGAGAGTCACTTGGGTAGCGCCACTAGGTGTCCGCGGAGCGGACTACACATACAACCTAGAGTTGGGTCTGCCAGCAACGCTTGGCAGGTATGACCTAGTGGTCATAAACATCCACACACCTTTTCGCATACACCATTACCAACAGTGCGTAGACCACGCAATGAAACTGCAAATGCTCGGGGGTGACTCATTGAGACTGCTCAAACCGGGTGGCTCTCTATTGANNNNNNNNNNNNNNNNNNNNNNTAGAACCAGTGAACGAGTCATCTGCGTGTTGGGACGCAAGTTCAGATCGTCTAGAGCGTTGAAACCACCATGTGTCACCAGCAACACTGAGATGTTTTTCCTATTCAGCAACTTTGACAATGGCAGAAGGAATTTCACAACTCATGTCATGAATAATCAACTGAATGCAGCCTTTGTAGGACAGGCCACCCGAGCAGGATGTGCACCGTCGTACCGGGTAAAACGCATGGACATCGCGAAGAACGATNNAGNGTGCNNNNNNNNNNNNNNNNNNNNNNNNNNNNNNNNNNNNNNNNNNNNNNNNNNNNNNNNNNACNAAAAATGGCCGGAGTCCTTTAAGAATAGTGCAACACCAGTGGGAACCGCAAAAACAGTCATGTGCGGTACGTATCCAGTAATCCACGCCGTTGGACCGAATTTCTCTAATTATTTGGAATCTGAAGGGGACCGGGAATTGGCAGCTGCCTATCGAGAAGTCGCAAAGGAAGTAACTAGACTGGGAGTAAATAGTGTAGCTATACCTCTCCTCTCCACAGGTNNNNNNNNNNNNNNNNNNNNNNNNNNNNNNNNNNNNNNNNNNNNNNNNNNNNNNNNNNNNNNNNNNNNNNNNNNNNNNNNNNNNNNNNNNNNNNNNNNNNNNNNNNNNNNNNNNNNNNNNNNNNNNNNNNNNNNNNNNNNNNNNNNNNNNNNNNNNNNNNNNNNNNNNNNNNNNNNNNNNNNNNNNNNNNNNNNNNNNNNNNNNNNNNNNNNNNNNNNNNNNNNNNNNNNNNNNNNNNNNNNNNNNNNNNNNNNNNNNNNNNNNNNNNNNNNNNNNNNNNNNNNNNNNNNGGCAGTGGACATGGCAGAGATATATACTATGTGGCCAAAGCAAACAGAGGCCAACGAGCAAGTCTGCCTATATGCCCTGGGGGAAAGTATTGAATCGATCAGGCAGAAATGCCCGGTGGATGATGCAGACGCATCGTCTCCTCCAAAAACTGTCCCGTGCCTTTGCCGTTACGCCATGACTCCGGAACGCGTCACCAGACTTCGCATGAACCACGTCACAAGTATAATTGTGTGTTCCTCGTTTCCCCTTCCAAAGTACAAAATAGAAGGAGTGCAAAAAGTCAAATGCTCTAAGGTAATGCTATTTGACCACAACGTGCCATCACGCGTAAGTCCAAGGGAATATAGATCTTCCCCGGAGGCTGCACAGGAAGCGAGTACAACCACGTCACTGACGCATAGCCAATTCGACCTAAGCGTTGATGGCGAGATACTACCCGTCCCGTCAGATCTGGATGCTGACGCCCCAGCCCTAGAACCAGCTCTAGACGACAGGGCGACACACACGTTGCCATCCACAACCGGAAACCTTGCGGCCGTGTCTGACTGGGTAATGAGCACCGTACCTGTCGCGCCGCCCAGAAGAAGGCGAGGGAGAAACCTGACTGTGACATGCGACGAGAGAGAAGGGAACATAACACCCATGGCTAGCGTCCGATTCTTTAGGGCAGAGCTGCGTCCGGTCGTACAAGAAACAGCGGAGACGCGTGACACAGCAATGTCTCTTCAGGCACCGCCGAGTACCGCCACGGAACTGAATCATCCGCCGATCTCCTTCGGAGCACCAAGNNNNNNNNNNNNNNNNNNNNNNNNNNNNNNNNNNNNNNNNNNNNNNNNNNNNNNNNNNNNNNNNNNNNNNNNNNNNNNNNNNNNNNNNNNNNNNNNNNNNNNNNNNNNNNNNNNNNNNNNNNNNNNNNNNNNNNNNNNNNNNNNNNNNNNNNNNNNNNNAGACAGGGCAGGTGGGTATATATTCTCGTCGGACACCGGTCCAGGTCATTTACAACAGAAGTCAGTACGCCAGTCAGTGCTGCCGGTGAACACCCTGGAGGAAGTCCACGTGGAGAAGTGTTACCCACCTAAGTTGGATGAAGTAAAGGAGCAACTATTACTTAAGAAACTCCAGGAGAGTGCATCCATGGCCAACAGAAGCAGGTACCAGTCGCGCAAAGTAGAAAACATGAAAGCAACAATCATCCAGAGACTAAAGAGAGGCTGTAGACTATACTTAATGTCAGAGACCTCAAAAGTCCCTACTTACCGGACCACATATCCGGCGCCTGTGTACTCGCCTCCGGTCAACGTCCGACTGTCCAACCCCGAGTCCGCAGTGGCAGCATGCAATGAGTTCCTAGCTAGAAACTATCCAACTGTCTCATCATACCAAATTACCGACGAGTATGATGCATATTTAGACATGGTGGACGGGTCGGAGAGTTGCCTGGATCGAGCGACATTCAATCCGTCAAAACTTAGGAGCTACCCGAAACAGCACGCTTACCATGCGCCCTCCATCAGAAGCGCTGTACCGTCCCCATTCCAGAACACACTACAGAATGTACTGGCAGCAGCCACGAAAAGAAACTGCAACGTCACACAGATGAGGGAATTACCCACTTTGGACTCAGCAGTATTCAACGTGGAGTGTTTTAAAAAATTCGCATGCAACCAAGAATACTGGGAAGAATTTGCTGCCAGCCCTATTAGGATAACAACTGAGAATTTAACAACCTATGTTACTAAACTAAAAGGGCCAAAAGCAGCAGCGCTATTTGCNNNNNNNNNNNNNNNNNNNCCACTGCAGGAAGTACCAATGGATAGGTTCACAGTAGATATGAAAAGGGACGTGAAGGTGACTCCTGGTACAAAGCACACAGAGGAAAGACCTAAGGTGCAGGTTATACAGGCGGCTGAACCCTTGGCGACAGCATACCTATGTGGGATTCACAGAGAGCTGGTTAGGAGGCTGAACGCCGTCCTCCTACCCAATGTACATACACTATTTGATATGTCTGCCGAGGATTTCGATGCCATCATAGCCGCACACTTTAAGCCAGGAGACACTGTTTTAGAAACGGACATAGCCTCCTTTGACAAGAGCCAAGATGATTCACTTGCGCTTACTGCCTTGATGTTGTTAGAAGATTTAGGGGTGGATCACTCCCTGTTGGACTTGATAGAGGCCGCTTTTGGAGAGATTTCCAGCTGTCANNNNNNNNNNNNNNNNNNNNNNNNNNNNGGCGCCATGATGAAATCTGGTATGTTCCTAACTCTGTTCGTCAACACATTGCTAAACATCACCATCGCTAGCCGCGTGCTGGAAGATCGTCTGACAAAATCCGCGTGCGCGGCCTTCATCGGCGACGACAACATAATACATGGAGTCGTCTCCGATGAATTGATGGCAGACAGATGCGCCACTTGGATGAACATGGAAGTGAAGATCATAGATGCAGTTGTATCCTTGAAAGCCCCTTACTTTTGTGGAGGGTTTATACTGCACGATACTGTGACGGGAACAGCCTGCAGAGTGGCAGACCCGCTAAAAAGGCTATTCAAACTGGGCAAACCGCTAGCGGCAGGTGACGAACAAGATGAAGATAGAAGACGAGCGCTGGCTGACGAAGTGATCAGATGGCAACGAACAGGGCTAATTGATGAGTTGGAGAAAGCGGTATACTCTAGGTATGAAGTGCAGGGTATATCAGTTGTGGTAATGTCCATGGCCACCTTTGCAAGCTCCAGATCTAACTTCGAGAAGCTCAGAGGACCCNNNNNNNNNNNNNNNNNNNNNNNNNNNNNNNNNNNNNNNNNNNNNNNNNNNNNNNNNNNNNNNNNNNNNNNNNNNNNNNNNNNNNNNNNNNNNNNNNNNNNNNNNNNNNNNNNNNNNNNNNNNNNNNNNNNNNNNNNNNNNNNNNNNNNNNNNNNNNNNNNNNNNNNNNNNNNNNNNNNNNNNNNNNNNNNNNNNNNNNNNNNNNNNNNNNNNNNNNNNNNNNNNNNNNNNNNNNNNNNNNNNNNNNNNNNNNNNNNNNNNNNNNNNNNNNNNNNNNNNNNNNNNNNNNNNNNNNNNNNNNNNNNNNNNNNNNNNNNNNNNNNNNNNNNNNNNNNNNNNNNNNNNNNNNNNNNNNNNNNNNNNNNNNNNNNNNNNNNNNNNNNNNNNNNNNNNNNNNNNNNNNNNNNNNNNNNNTTGGTGGGGGACAAAGTAATGAAACCAGCACACGTAAAGGGGACCATCGATAACGCGGACCTGGCCAAACTGGCCTTTAAGCGGTCATCTAAGTATGACCTTGAATGCGCGCAGATACCCGTGCACATGAAGTCCGACGCTTCGAAGTTCACCCATGAGAAACCAGAGGGGTACTACAACTGGCACCACGGAGCAGTACAGTATTCAGGAGGCCGGTTCACCATCCCCACAGGTGCTGGCAAACCAGGGGACAGCGGCAGACCGATCTTCGACAACAAGGGACGCGTGGTGGCCATAGTCTTAGGAGGAGCTAATGAAGGAGCCCGTACAGCCCTCTCGGTGGTGACCTGGAATAAAGACATTGTCACTAAAATCACCCCCGAGGGGGCCGAAGAGTGGAGTCTTGCCATCCCAGTCATGTGCCTGCTGGCAAATACCACGTTCCCCTGCTCCCAGCCCCCTTGCACTCCCTGCTGCTATGAAAGGGAACCAGAGGAAACCCTACGCATGCTTGAGGACAACGTCATGAGACCTGGGTACTATCAGCTGCTACAAGCATCCTTAACATGTTCTCCCCACCGTCAGCGACGCAGTACCAAGGACAACTTCAATGTCTATAAAGCCACAAGACCGTACTTAGCTCACTGTCCCGACTGTGGAGAAGGGCACTCGTGCCATAGTCCCGTAGCATTAGAACGCATCAGAAATGAAGCGACAGACGGGACGCTGAAAATCCAGGTCTCCTTGCAAATCGGAATAAAGACGGATGATAGCCACGATTGGACCAAGCTGCGTTACATGGACAACCACACGCCAGCGGACGCAGAGAGGGCGGGGCTATTTGTAAGAACATCAGCACCGTGCACGATTACTGGAACAATGGGACACTTCATCCTGACCCGATGTCCGAAAGGGGAAACTCTGACGGTGGGATTCACTGACAGTAGGAAGATCAGTCACTCATGTACGCACCCATTTCACCACGACCCTCCTGTGATAGGCCGGGAGAAATTCCATTCCCGACCGCAGCACNGTAAAGAGCTGCCTTGCAGCACGTACGTGCAGAGCACCGCCGCAACTACCGAGGAGATAGAGGTACACATGCCCCCAGACACCCCTGATCGCACACTGATGTCACAACAGTCCGGCAACGTAAAGATCACAGTTAATGGCCAGACGGTGCGGTACAAGTGTAATTGCGGTGGCTCAAATGAAGGACTAATAACTACAGACAAAGTGATTAATAACTGCAAAGTTGATCAATGTCATGCCGCGGTCACCAATCACAAAAAGTGGCAGTACAACTCCCCTCTGGTCCCGCGTAATGCTGAACTTGGGGACCGAAAAGGAAAAATCCACATCCCGTTTCCGCTGGCAAATGTAACATGCAGGGTGCCTAAAGCAAGGAACCCCACCGTGACGTACGGGAAAAACCAAGTCATCATGCTACTGTATCCCGACCACCCAACACTCCTGTCCTACCGGAACATGGGAGAAGAACCAAACTACCAAGAAGAGTGGGTGACGCATAAGAAGGAAGTCGTGCTAACCGTGCCGACTGAAGGGCTCGNNNNNNNNNNNNNNNNNNNNNNNNNNNNNNNNNNNNNNNNNNNNNNNNNNNNNNNNNNNNNNNNNNNNNNNNNNNNNNNNNNNNNNNNNNNNNNNNNNNNNNNNNNNNNNNNNNNNNNNNNNNNNNNNNNNNNNNNNNNNNNNNNNNNNNNNNNNNNNNNNNNNNNNNNNNNNNNNNNNNNNNNNNNNNNNNNNNNNNNNNNNNNNNNNNNNNNNNNNNNNNNNNNNNNNNNNNNNNNNNNNNNNNNNNNNNNNNNNNNNNNNNNNNNNNNNNNNNNNNNNNNNNNNNNNNNNNNNNNNNNNNNNNNNNNNNNNNNNNNNNNNNNNNNNNNNNNNNNNNNNNNNNNNNNNNNNNNNNNNNNNNNNNNNNNNNNNNNNNNNNNNNNNNNNNNNNNNNNNNNNNNNNNNNNNNNNNNNNNNNNNNNNNNNNNNNNNNNNNNNNNNNNNNNNNNNNNNNNNNNNNNNNNNAGCGCGTACGAACACGTAACAGTGATCCCGAACACGGTGGGAGTACCGTATAAGACTCTAGTCAATAGACCGGGCTACAGTCCCATGGTATTGGAGATGGAACTACTGTCAGTCACTTTGGAGCCAACGCTATCGCTTGATTACATCACGTGCGAGTACAAAACCGTTATCCCGTCTCCGTACGTGAAATGCTGCGGTACAGCAGAGTGCAAGGACAAAAACCTACCTGACTACAGCTGTAAGGTCTTCACCGGCGTCTACCCATTTATGTGGGGCGGAGCCTANNNNNNNNNNNNNNNNNNNNNNNNNNNNNNNNNNNNNNNNNNNNNNNNNNNNNNNNNNNNNNNNNNNNNNNNNNNNNNNNNNNNNNNNNNNNNNNNNNNNNNNNNNNNNNNNNNNNNNNNNNNNNNNNNNNNNNNNNNNNNNNNNNNNNNNNNNNNNNNNNNNNNNNNNNNNNNNNNNNNNNNNNNNNNNNNNNNNGCCAAATTCATTGTGGGGCCAATGTCTTCAGCCTGGACACCTTTCGACAACAAAATTGTGGTGTACAAAGGTGACGTCTATAACATGGACTACCCGCCCTTTGGCGCAGGAAGACCAGGACAATTTGGCGATATCCAAAGTCGCACACCTGAGAGTACAGACGTCTATGCTAATACACAACTGGTACTGCAGAGACCGGCTGCGGGTACGGTACATGTGCCATACTCTCAGGCACCATCTGGCTTTAAGTATTGGCTAAAAGAACGAGGGGCGTCGCTGCAGCACACAGCACCATTTGGCTGCCAAATAGCAACAAACCCGGTAAGAGCGGTGAATTGCGCCGTAGGGAACATGCCCATCTCCATCGACATACCGGATGCGGCCTTCATTAGGGTCGTCGACGCGCCCTCTTTAACGGACATGTCGTGCGAGGTACCANCCTGCACCCATTCCTCAGATTTCGGGGGCGTCGCCATTATTAAATATGCAGCCAGCAAGAAAGGCAAGTGTGCGGTGCATTCGATGACCAACGCCGTCACAATTCGGGAAGCTGAGATAGAAGTTGAAGGGAATTCTCAGCTGCAAATCTCTTTCTCGACGGCCTTGGCCAGCGCCGAATTCCGCGTACAAGTCTGTTCTACACAAGTACACTGTGTAG--------------------------------------------------------------------------------------------------------------------------------------------------------------------------------------------
		</sequence>
		<sequence>
			<taxon idref="MK156059|Brazil|BA|2018-09-21"/>
			-----------------------------------------------------------------------------------------------------------------------------------------------------------------------------------------------------------------------------------------------CGTCTGCCCGATGCGCAGCGCAGAAGATCCCGAGAGACTCGCCAATTATGCGAGAAAGCTAGCATCTGCTGCAGGAAAAGTCCTGGACAGAAACATCTCTGGAAAGATCGGGGACTTACAAGCAGTAATGGCCGTGCCAGACACGGAGACGCCAACATTCTGCTTGCACACAGATGTCTCATGTAGACAGAGAGCAGACGTCGCGATATACCAAGACGTCTATGCTGTACACGCACCCACGTCGCTATACCACCAGGCGATTAAAGGGGTCCGAGTGGCGTACTGGGTAGGGTTCGACACAACCCCGTTCATGTACAATGCCATGGCGGGTGCCTACCCCTCATATTCGACAAACTGGGCAGACGAGCAGGTACTGAAGGCTAAGAACATAGGATTATGTTCAACAGACCTGACGGAAGGTAGACGAGGTAAATTGTCTATTATGAGAGGGAAGAAGCTAAAACCGTGTGACCGTGTGCTGTTCTCAGTAGGGTCAACGCTCTACCCGGAAAGCCGCAAGCTACTTAAGAGCTGGCACTTACCATCGGTGTTCCATCTAAAGGGCAAACTCAGCTTCACATGCCGCTGTGATACAGTGGTTTCGTGCGAGGGCTACGTCGTTAAGAGAATAACGATGAGCCCAGGCCTTTATGGAAAAACCACAGGGTATGCGGTAACCCACCACGCAGACGGATTCTTGATGTGCAAGACTACCGACACGGTTGACGGCGAAAGAGTGTCATTCTCGGTGTGCACATACGTGCCGGCGACCATTTGTGATCAAATGACCGGCATCCTTGCTACAGAAGTCACGCCGGAGGATGCACAGAAGCTGTTGGTGGGGCTGAACCAGAGAATAGTGGTTAACGGCAGAACGCAACGGAATACGAACACCATGAAAAACTATCTGCTTCCCGTGGTCGCCCAAGCCTTCAGTAAGTGGGCAAAGGAGTGCCGGAAAGACATGGAAGATGAAAAACTCCTGGGGGTCAGAGAAAGAACACTGACCTGCTGCTGTCTATGGGCATTCAAGAAGCAGAAAACACACACGGTCTACAAGAGGCCTGATACCCAGTCAATTCAGAAGGTTCAGGCCGAGTTTGACAGCTTTGTGGTACCGAGCCTGTGGTCGTCCGGGTTGTCAATCCCCTTGAGGACTAGAATCAAATGGTTGTTAAGCAAGGTGCCAAAAACCGACCTGATCCCATATAGCGGGGACGCCCAAGAAGCCCGGGACGCAGAAAAAGAAGCAGAGGAAGAACGAGAAGCAGAACTGACTCGTGAAGCCCTACCACCTCTACAGGCAGCACAGGAAGATGTTCAGGTCGAAATCGACGTGGAACAGCTTGAGGACAGAGCGGGTGCAGGAATAATAGAGACTCCTAGAGGAGCTATCAAAGTTACTGCCCAACCAACAGACCACGTCGTGGGAGAGTACCTGGTACTTTCCCCGCAGACCGTACTACGGAGCCAGAAGCTCAGCCTAATTCACGCTTTGGCGGAGCAAGTGAAGACGTGCACGCACAGCGGACGAGCAGGGAGGTACGCGGTCGAAGCGTACGACGGCCGAGTCCTAGTGCCCTCAGGCTATGCAATCTCGCCTGAAGACTTCCAGAGTCTAAGCGAAAGCGCAACGATGGTGTATAACGAAAGAGAGTTCGTAAACAGAAAGCTACACCACATTGCGATGCACGGACCAGCCCTGAACACCGACGAAGAGTCGTATGAGCTGGTGAGGGCAGAGAGGACAGAACACGAGTACGTCTACGATGTGGACCAGAGAAGATGCTGTAAGAAGGAAGAAGCTGCAGGACTGGTATTGGTGGGCGACTTGACTAATCCGCCCTACCACGAATTCGCATATGAAGGGCTAAAAATCCGCCCTGCCTGCCCATACAAAATTGCAGTCATAGGAGTCTTCGGAGTACCAGGATCTGGCAAGTCAGCTATTATCAAGAACCTAGTTACCAGGCAAGACCTGGTGACTAGCGGAAAGAAAGAAAACTGCCAAGAAATCACCACCGACGTGATGAGACAGAGAGGTCTAGAGATATCTGCACGTACGGTTGACTCGCTGCTCTTGAATGGATGCAACAGGCCAGTCGACGTGTTGTACGTAGACGAGGCGTTTGCGTGCNNNNNNNNNNNNNNNNNNNNNNNNNNNNNNNNNNNNNNNNNNNNNNNNNNNNNNNNNNNNNNNNNNNNNNNNNNNNNNNNNNNNNNNNNNNNNNNNNNNNNNNNNNNNNNNNNNNNNNNNNNNNNNNNNNNNNNNNNNNNNNNNNNNNNNNNNNNNNNNNNNNNNNNNNNNNNNNNNNNNNNNNNNNNNNNNNNNNNNNNNNNNNNNNNNNNNNNNNNNNNNNNNNNNNNNNAGTACAACAAGCCGATTGTAGTGGACACTACAGGCTCAACAAAACCTGACGCTGGAGATCTCGTGTTAACGTGCTTCAGAGGGTGGGTTAAACAACTGCAAATTGACTATCGTGGATACGAGGTCATGACAGCAGCCGCATCCCAAGGGTTAACCAGAAAAGGAGTTTATGCAGTTAGGCAAAAAGTTAATGAAAACCCGCTCTATGCATCAACGTCAGAGCACGTCAACGNNNTCCTAACACGTACGGAAGGTAAACTGGTATGGAAGACACTTTCCGGTGACCCGTGGATAAAGACGCTGCAGAACCCACCGAAAGGAAACTTCAAAGCAACTATCAAGGAGTGGGAGGTGGAGCATGCATCAATAATGGCGGGCATCTGCAGTCACCAAATGACCTTTGATACATTCCAAAACAAAGCCAATGTTTGTTGGGCTAAGAGCTTGGTCCCTATCCTCGAAACAGCGGGGATAAAACTAAATGATAGGCAGTGGTCCCAGATAATTCAAGCCTTCAAAGAAGATAAAGCATACTCACCTGAAGTAGCCCTGAATGAAATATGCACGCGCATGTATGGGGTGGATTTAGACAGTGGGCTATTTTCTAAACCATTGGTGTCTGTGTACTACTCGGATAACCACTGGGATAATAGGCCTGGAGGGAAGATGTTCGGATTCAACCCCGAGGCAGCATCCATTCTAGAAAGAAAGTATCCATTCACAAAAGGGAAGTGGAACATCAACAAGCAGATCTGTGTGACCACCAGGAGGATAGAAGACTTTAACCCTACCACCAATATTATACCGGCCAATAGGAGACTACCACACTCATTAGTGGCCGAACACCGCCCAGTAAAAGGGGAAAGAATGGAATGGCTGGTTAATAAGATAAACGGCCACCACGTGCTCCTGGTCAGTGGCTATAATCTTGTACTGCCTACTAAGAGAGTCACTTGGGTAGCGCCACTAGGTGTCCGCGGAGCGGACTACACATACAACCTAGAGTTGGGTCTGCCAGCAACGCTTGGCAGGTATGACCTAGTGGTCATAAACATCCACACACCTTTTCGCATACACCATTACCAACAGTGCGTAGACCACGCAATGAAACTGCAAATGCTCGGGGGTGACTCATTGAGACTGCTCAAACCGGGTGGCTCTCTATTGATCAGAGCATATGGTTACGCAGATAGAACCAGTGAACGAGTCATCTGCGTGTTGGGACGCAAGTTCAGATCGTCTAGAGCGTTGAAACCACCATGTGTCACCAGCAACACTGAGATGTTTTTCCTATTCAGCAACTTTGACAATGGCAGAAGGAATTTCACAACTCATGTCATGAATAATCAACTGAATGCAGCCTTTGTAGGACAGGCCACCCGAGCAGGATGTGCACCGTCGTACCGGGTAAAACGCATGGACATCGCGAAGAACGATGNAGNGTGCNNNNNNNNNNNNNNNNNNNNNNNNNNNNNNNNNNNNNNNNNNNNNNNNNNNNNNNNNNNNNNNNNNNNNNNNNNNNNNNNNNNNNNNNNNNNNNNNNNNNNNNNNNNNNNNNNNNNNNNNNNNNNNNNNNNNNNNNNNNNNNNNNNNNNNNNNNNNNNNNNNNNNNNNNNNNNNNNNNNNNNNNNNNNNNNNNNNNNNNNNNNNNNNNNNNNNNNNNNNNNNNNNNNNNNNNNNNNNNNNNNNNNNNNNNNNNNNNNNNNNNNNNNNNNNNNNNNNNNNNNNNNNNNNNNNNNNNNNNNNNNNNNNNNNNNNNNNNNNNNNNNNNNNNNNNNNNNNNNNNNNNNNNNNNNNNNNNNNNNNNNNNNNNNNNNNNNNNNNNNNNNNNNNNNNNNNNNNNNNNNNNNNNNNNNNNNNNNNNNNNNNNNNNNNNNNNNNNNNNNNNNNNNNNNNNNNNNNNNNNNNNNNNNNNNNNNNNNNNNNNNNNNNNNNNNNNNNNNNNNNNNNNNNNNNNNNNNNNNNNNNNNNNNNNNNNNNNNNNNNNNNNNNNNNNNNNNNNNNNNNNNNNNNNNNNNGGCAGTGGACATGGCAGAGATATATACTATGTGGCCAAAGCAAACAGAGGCCAACGAGCAAGTCTGCCTATATGCCCTNGGGGAAAGTATTGAATCGATCAGGCAGAAATGCCCGGTGGATGATGCAGANGCATCGTCTCCTCCNAAAACTGTCCCGTGCCTTTGCCGTTACGCCATGACTCCGGAACGCGTCACCNGACTTCGCATGAACCNNNNNNCAAGTATAATTGTGTGTTCCTCGTTTCCCCTTCCAAAGTACAAAATAGAAGGAGTGCAAAAAGTCAAATGCTCTAAGGTAATGCTATTTGACCACAACGTGCCATCACGCGTAAGTCCAAGGGAATATAGATCTTCCCCGGAGGCTGCACAGGAAGCGAGTACAACCACGTCACTGACGCATAGCCAATTCGACCTAAGCGTTGATGGCGAGATACTACCCGTCCCGTCAGATCTGGATGCTGACGCCCCAGCCCTAGAACCAGCTCNNNNNNNNNNNNNNNNNNNNNNNNNNNNNNNNNNNNNNNNNNNNNNNNNNNNNNNNNNNNNNNNNNNNNNNNNNNNNNNNNNNNNNNNNNNNNNNNNNNNNNNNNNNNNNNNNNNNNNNNNNNNNNNNNNNNNNNNNNNNNNNNNNNNNNNNNNNNNNNNNNNNNNNNNNNNNNNNNNNNNNNNNNNNNNNNNNNNNNNNNNNNNNNNNNNNNNNNNNNNNNNNNNNNNNNNNNNNNNNNNNCAGGCACCGCCGAGTACCGCCACGGAACTGAATCATCCGCCGATCTCCTTCGGAGCACCAAGNNNNNNNNNNNNNNNNNNNNNNNNNNNNNNNNNNNNNNNNNNNNNNNNNNNNNNNNNNNNNNNNNNNNNNNNNNNNNNNNNNNNNNNNNNNNNNNNNNNNNNNNNNNNNNNNNNNNNNNNNNNNNNNNNNNNNNNNNNNNNNNNNNNNNNNNNNNNNNNAGACAGGGCAGGTGGGTATATATTCTCGTCGGACACCGGTCCAGGTCATTTACAACAGAAGTCAGTACGCCAGTCAGTGCTGCCGGTGAACACCCTGGAGGAAGTCCACGTGGAGAAGTGTTACCCACCTAAGTTGGATGAAGTAAAGGAGCAACTATTACTTAAGAAACTCCAGGAGAGTGCATCCATGGCCAACAGAAGCAGGTACCAGTCGCGCAAAGTAGAAAACATGAAAGCAACAATCATCCAGAGACTAAAGAGAGGCTGTAGACTATACTTAATGTCAGAGACCTCAAAAGTCCCTACTTACCGGACCACATATCCGGCGCCTGTGTACTCGCCTCCGGTCAACGTCCGACTGTCCAACCCCGAGTCCGCAGTGGCAGCATGCAATGAGTTCCTAGCTAGAAACTATCCAACTGTCTCATCATACCAAATTACCGACGAGTATGATGCATATTTAGACATGGTGGACGGGTCGGAGAGTTGCCTGGATCGAGCGACATTCAATCCGTCAAAACTTAGGAGCTACCCGAAACAGCACGCTTACCATGCGCCCTCCATCAGAAGCGCTGTACCGTCCCCATTCCAGAACACACTACAGAATGTACTGGCAGCAGCCACGAAAAGAAACTGCAACGTCACACAGATGAGGGAATTACCCACTTTGGACTCAGCAGTATTCAACGTGGAGTGTTTTAAAAAATTCGCATGCAACCAAGAATACTGGGAAGAATTTGCTGCCAGCCCTATTAGGATAACAACTGAGAATTTAACAACCTATGTTACTAAACTAAAAGGGCCAAAAGCAGCAGCGCTATTTGCNNNNNNCCACAATCTGCTGCCACTGCAGGAAGTACCAATGGATAGGTTCACAGTAGATATGAAAAGGGACGTGAAGGTGACTCCTGGTACAAAGCACACAGAGGAAAGACCTAAGGTGCAGGTTATACAGGCGGCTGAACCCTTGGCGACAGCATACCTATGTGGGATTCACAGAGAGCTGGTTAGGAGGCTGAACGCCGTCCTCCTACCCAATGTACATACACTATTTGATATGTCTGCCGAGGATTTCGATGCCATCATAGCCGCACACTTTAAGCCAGGAGACACTGTTTTAGAAACGGACATAGCCTCCTTTGACAAGAGCCAAGATGATTCACTTGCGCTTACTGCCTTGATGTTGTTAGAAGATTTAGGGGTGGATCACTCCCTGTTGGACTTGATAGAGGCCGCTTTTGGAGAGATTTCCAGCTGTCANNNNNNNNNNNNNNNNNNNNNNNNNNNNGGCGCCATGATGAAATCTGGTATGTTCCTAACTCTGTTCGTCAACACATTGCTAAACATCACCATCGCTAGCCGCGTGCTGGAAGATCGTCTGACAAAATCCGCGTGCGCGGCCTTCATCGGCGACGACAACATAATACATGGAGTCGTCTCCGATGAATTGATGGCAGACAGATGCGCCACTTGGATGAACATGGAAGTGAAGATCATAGATGCAGTTGTATCCTTGAAAGCCCCTTACTTTTGTGGAGGGTTTATACTGCACGATACTGTGACGGGAACAGCCTGCAGAGTGGCAGACCCGCTAAAAAGGCTATTCAAACTGGGCAAACCGCTAGCGGCAGGTGACGAACAAGATGAAGATAGAAGACGAGCGCTGGCTGACGAAGTGATCAGATGGCAACGAACAGGGCTAATTGATGAGTTGGAGAAAGCGGTATACTCTAGGTATGAAGTGCAGGGTATATCAGTTGTGGTAATGTCCATGGCCACCTTTGCAAGCTCCAGATCTAACTTCGAGAAGCTCAGAGGACCCNNNNNNNNNNNNNNNNNNNNNNNNNNNNNNNNNNNNNNNNNNNNNNNNNNNNNNNNNNNNNNNNNNNNNNNNNNNNNNNNNNNNNNNNNNNNNNNNNNNNNNNNNNNNNNNNNNNNNNNNNNNNNNNNNNNNNNNNNNNNNNNNNNNNNNNNNNNNNNNNNNNNNNNNNCAGTTAATAAACTGACAATGCGCGCGGTACCCCAACAGAAGCCACGCAGGAATCGGAAGAATAAGAAGCAAAAGCAAAAGCGACAGGCGCCACAAAACAACACAAATCAAAAGAAGCAGCCGCCTAAAAAGAAACCAGCTCAAAAGAAAAAGAAGCCGGGCCGCAGAGAGAGGATGTGCATGAAAATCGAAAATGATTGTATTTTTGAAGTCAAGTATGAAGGTAAGGTAACAGGTTACGCGTGCTTGGTGGGGGACAAAGTAATGAAACCAGCNNNNNNNNNNNNNNNNNNNNNNNNNNNNNNNNNNNNNNNNNNNNNNNNNNNNNNNNNNNNNNNNNNNNNNNNNNNNNNNNNNNNNNNNNNNNNNNNNNNNNNNNNNNNNNNNNNNNNNNNNNNNNNNNNNNNNNNNNNNNNNNNNNNNNNNNNNNNNNNNNNNNNNNNNNNNNNNNNNNNNNNNNNNNNNNNNNNNNNNNNNNNNNNNNNNNNNNNNNNNNNNNNNNNNNNNNNNNNNNNNNNNNNNNNNNNACGCGTGGTGGCCATAGTCTTAGGAGGAGCTAATGAAGGAGCCCGTACAGCCCTCTCGGTGGTGACCTGGAATAAAGACATTGTCACTAAAATCACCCCCGAGGGGGCCGAAGAGTGGAGTCTTGCCATCCCAGTCATGTGCCTGCTGGCAAATACCACGTTCCCCTGCTCCCAGCCCCCTTGCACTCCCTGCTGCTATGAAAGGGAACCAGAGGAAACCCTACGCATGCTTGAGGACAACGTCATGAGACCTGGGTACTATCAGCTGCTACAAGCATNNNNNNNNNNNNNNNNNNNNNNNNNNNNNNNNNNNNNNNNNNNNNNNNNNNNNNNNNNNNNNNNNNNNNNNNNNNNNNNNNNNNNNNNNNNNNNNNNNNNNNNNNNNNNNNNNNNNNNNNNNNNNNNNNNNNNNNNNNNNNNNNNNNNNNNNNNNNNNNNNNNNNNNNNNNNNNNNNNNNNNNNNNNNNNNNNNNNNNNNNNNNCGGATGATAGCCACGATTGGACCAAGCTGCGTTACATGGACAACCACACGCCAGCGGACGCAGAGAGGGCGGGGCTATTTGTAAGAACATCAGCACCGTGCACGATTACTGGAACAATGGGACACTTCATCCTGACCCGATGTCCGAAAGGGGAAACTCTGACGGTGGGATTCACTGACAGTAGGAAGATCAGTCACTCATGTACGCACCCATTTCACCACGACCCTCCTGTGATAGGCCGGGAGAAATTCCATTCCCGACCGCAGCACGGTAAAGANCTNCCTTGCAGCACGTACGTGCAGAGCACCGCCGCAACTACCGAGGAGATAGAGGTACACATGCCCCCAGACACCCCTGATCGCACACTGATGTCACAACAGTCCGGCAACGTAAAGATCACAGTTAATGGCCAGACGGTGCGGTACAAGTGTAATTGCGGTGGCTCAAATGAAGGACTAATAACTACAGACAAAGTGATTAATAACTGCAAAGTTGATCAATGTCATGCCGCGGTCACCAATCACAAAAAGTGGCAGTACAACTCCCCTCTGGTCCCGCGTAATGCTGAACTTGGGGACCGAAAAGGAAAAATCCACATCCCGTTTCCGCTGGCAAATGTAACATGCAGGGTGCCTAAAGCAAGGAACCCCACCGTGACGTACGGGAAAAACCAAGTCATCATGCTACTGTATCCCGACCACCCAACACTCCTGTCCTACCGGAACATGGGAGAAGAACCAAACTACCAAGAAGAGTGGGTGACGCATAAGAAGGAAGTCGTGCTAACCGTGCCGACTGAAGGGCTCGNGGTCACGTNGGGTAACAACGAGCCGTATAAGTATTGGCCGCAGTTATCTACAAACGGTACAGCCCATGGCCACCCGCATGAGATAATTCTGTATTATTATGAGCTGTACCCTACTATGACTGTAGTAGTTGTGTCAGTGGCCNNGTNNNNNNNNNNNNNNNNNNNNNNNNNNNNNNNNNNNNNNNNNNNNNNNNNNNNNNNNNNNNNNNNNNNNNNNNNNGAACTGACACCAGGAGCTACCGTCCCTTTCCTGCTTAGCCTAATATGCTGCATCAGAACAGCTAAAGCGGCCACATACCAAGAGGCTGCGGTATACCTGTGGAATGAACAGCAACCTTTGTTTTGGCTACAAGCCCTTATTCCGCTGGCAGCCCTGATTGTCCTNTGCAACTGTCNNNNNNNNNNNNNNNNNNNNNNNNNNNNNNNNNNNNNNNNNNNNNNNNNNNNNNNNNGTGCCCACACTGTGAGCGCGTACGAACACGTAACAGTGATCCCGAACACGGTGGGAGTACCGTATAAGACTCTAGTCAATAGACCGGGCTACAGTCCCATGGTATTGGAGATGGAACTACTGTCAGTCACTTTGGAGCCAACGCTATCGCTTGATTACATCACGTGCGAGTACAAAACCGTTATCCCGTCTCCGTACGTGAAATGCTGCGGTACAGCAGAGTGCAAGGACAAAAACCTACCTGACTACAGCTGTAAGGTCTTCACCGGCGTCTACCCATTTATGTGGGGCGGAGCCTANNNNNNNNNNNNNNNNNNNNNNNNNNNNNNNNNNNNNNNNNNNNNNNNNNNNNNNNNNNNNNNNNNNNNNNNNNNNNNNNNNNNNNNNNNNNNNNNNNNNNNNNNNNNNNNNNNNNNNNNNNNNNNNNNNNNNNNNNNNNNNNNNNNNNNNNNNNNNNNNNNNNNNNNNNNNNNNNNNNNNNNNNNNNNNNNNNNNGCCAAATTCATTGTGGGGCCAATGTCTTCAGCCTGGACACCTTTCGACAACAAAATTGTGGTGTACAAAGGTGACGTCTATAACATGGACTACCCGCCCTTTGGCGCAGGAAGACCAGGACAATTTGGCGATATCCAAAGTCGCACACCTGAGAGTACAGACGTCTATGCTAATACACAACTGGTACTGCAGAGACCGGCTGCGGGTACGGTACATGTGCCATACTCTCAGGCACCATCTGGCTTTAAGTATTGGCTAAAAGAACGAGGGGCGTCGCTGCAGCACACAGCACCATTTGGCTGCCAAATAGCAACAAACCCGGTAAGAGCGGTGAATTGCGCCGTAGGGAACATGCCCATCTCCATCGACATACCGGA-------------------------------------------------------------------------------------------------------------------------------------------------------------------------------------------------------------------------------------------------------------------------------------------------------------------------------------------------------------------------------------------------------------------------------------------------------------------------------------
		</sequence>
		<sequence>
			<taxon idref="MK156058|Brazil|BA|2018-09-21"/>
			-----------------------------------------------------------------------------------------------------------------------------------------------------------------------------------------------------------------------------------------------CGTCTGCCCGATGCGCAGCGCAGAAGATCCCGAGAGACTCGCCAATTATGCGAGAAAGCTAGCATCTGCTGCAGGAAAAGTCCTGGACAGAAACATCTCTGGAAAGATCGGGGACTTACAAGCAGTAATGGCCGTGCCAGACACGGAGACGCCAACATTCTGCTTGCACACAGATGTCTCATGTAGACAGAGAGCAGACGTCGCGATATACCAAGACGTCTATGCTGTACACGCACCCACGTCGCTATACCACCAGGCGATTAAAGGGGTCCGAGTGGCGTACTGGGTAGGGTTCGACACAACCCCGTTCATGTACAATGCCATGGCGGGTGCCTACCCCTCATATTCGACAAACTGGGCAGACGAGCAGGTACTGAAGGCTAAGAACATAGGATTATGTTCAACAGACCTGACGGAAGGTAGACGAGGTAAATTGTCTATTATGAGAGGGAAGAAGCTAAAACCGTGTGACCGTGTGCTGTTCTCAGTAGGGTCAACGCTCTACCCGGAAAGCCGCAAGCTACTTAAGAGCTGGCACTTACCATCGGTGTTCCATCTAAAGGGCAAACTCAGCTTCACATGCCGCTGTGATACAGTGGTTTCGTGCGAGGGCTACGTCGTTAAGAGAATAACGATGAGCCCAGGCCTTTATGGAAAAACCACAGGGTATGCGGTAACCCACCACGCAGACGGATTCTTGATGTGCAAGACTACCGACACGGTTGACGGCGAAAGAGTGTCATTCTCGGTGTGCACATACGTGCCGGCGACCATTTGTGATCAAATGACCGGCATCCTTGCTACAGAAGTCACGCCGGAGGATGCACAGAAGCTGTTGGTGGGGCTGAACCAGAGAATAGTGGTTAACGGCAGAACGCAACGGAATACGAACACCATGAAAAACTATCTGCTTCCCGTGGTCGCCCAAGCCTTCAGTAAGTGGGCAAAGGAGTGCCGGAAAGACATGGAAGATGAAAAACTCCTGGGGGTCAGAGAAAGAACACTGACCTGCTGCTGTCTATGGGCATTCAAGAAGCAGAAAACACACACGGTCTACAAGAGGCCTGATACCCAGTCAATTCAGAAGGTTCAGGCCGAGTTTGACAGCTTTGTGGTACCGAGCCTGTGGTCGTCCGGGTTGTCAATCCCCTTGAGGACTAGAATCAAATGGTTGTTAAGCAAGGTGCCAAAAACCGACCTGATCCCATATAGCGGGGACGCCCAAGAAGCCCGGGACGCAGAAAAAGAAGCAGAGGAAGAACGAGAAGCAGAACTGACTCGTGAAGCCCTACCACCTCTACAGGCAGCACAGGAAGATGTTCAGGTCGAAATCGACGTGGAACAGCTTGAGGACAGAGCGGGTGCAGGAATAATAGAGACTCCTAGAGGAGCTATCAAAGTTACTGCCCAACCAACAGACCACGTCGTGGGAGAGTACCTGGTACTTTCCCCGCAGACCGTACTACGGAGCCAGAAGCTCAGCCTAATTCACGCTTTGGCGGAGCAAGTGAAGACGTGCACGCACAGCGGACGAGCAGGGAGGTACGCGGTCGAAGCGTACGACGGCCGAGTCCTAGTGCCCTCAGGCTATGCAATCTCGCCTGAAGACTTCCAGAGTCTAAGCGAAAGCGCAACGATGGTGTATAACGAAAGAGAGTTCGTAAACAGAAAGCTACACCACATTGCGATGCACGGACCAGCCCTGAACACCGACGAAGAGTCGTATGAGCTGGTGAGGGCAGAGAGGACAGAACACGAGTACGTCTACGATGTGGACCAGAGAAGATGCTGTAAGAAGGAAGAAGCTGCAGGACTGGTATTGGTGGGCGACTTGACTAATCCGCCCTACCACGAATTCGCATATGAAGGGCTAAAAATCCGCCCTGCCTGCCCATACAAAATTGCAGTCATAGGAGTCTTCGGAGTACCAGGATCTGGCAAGTCAGCTATTATCAAGAACCTAGTTACCAGGCAAGACCTGGTGACTAGCGGAAAGAAAGAAAACTGCCAAGAAATCACCACCGACGTGATGAGACAGAGAGGTCTAGAGATATCTGCACGTACGGTTGACTCGCTGCTCTTGAATGGATGCAACAGGCCAGTCGACGTGTTGTACGTAGACGAGGCGTTTGCGTGCCACTCTGGAACGTTACTTGCTTTGATCGCCTTGGTTAGACCAAGGCAGAAAGTTGTACTCTGTGGTGACCCGAAGCAGTGCGGCTTCTTCAATATGATGCAGATGAAAGTCAACTATAATCACAACATCTGCACCCAAGTGTACCACAAAAGTATCTCCAGGCGGTGTACACTGCCTGTGACCGCCATTGTGTCATCGTTACATTACGAAGGCAAAATGCGCACTACGAATGAGTACAACAAGCCGATTGTAGTGGACACTACAGGCTCAACAAAACCTGACGCTGGAGATCTCGTGTTAACGTGCTTCAGAGGGTGGGTTAAACAACTGCAAATTGACTATCGTGGATACGAGGTCATGACAGCAGCCGCATCCCAAGGGTTAACCAGAAAAGGAGTTTATGCAGTTAGGCAAAAAGTTAATGAAAACCCGCTCTATGCATCAACGTCAGAGCACGTCAACGTACTCCTAACNCGTACGGAAGGTAAACTGGTATGGAAGACACTTTCCGGTGACCCGTGGATAAAGACGCTGCAGAACCCACCGAAAGGAAACTTCAAAGCAACTATCAAGGAGTGGGAGGTGGAGCATGCATCAATAATGGCGGGCATCTGCAGTCACCAAATGACCTTTGATACATTCCAAAACAAAGCCAATGTTTGTTGGGCTAAGAGCTTGGTCCCTATCCTCGAAACAGCGGGGATAAAACTAAATGATAGGCAGTGGTCCCAGATAATTCAAGCCTTCAAAGAAGATAAAGCATACTCACCTGAAGTAGCCCTGAATGAAATATGCACGCGCATGTATGGGGTGGATTTAGACAGTGGGCTATTTTCTAAACCATTGGTGTCTGTGTACTACTCGGATAACCACTGGGATAATAGGCCTGGAGGGAAGATGTTCGGATTCAACCCCGAGGCAGCATCCATTCTAGAAAGAAAGTATCCATTCACAAAAGGGAAGTGGAACATCAACAAGCAGATCTGTGTGACCACCAGGAGGATAGAAGACTTTAACCCTACCACCAATATTATACCGGCCAATAGGAGACTACCACACTCATTAGTGGCCGAACACCGCCCAGTAAAAGGGGAAAGAATGGAATGGCTGGTTAATAAGATAAACGGCCACCACGTGCTCCTGGTCAGTGGCTATAATCTTGTACTGCCTACTAAGAGAGTCACTTGGGTAGCGCCACTAGGTGTCCGCGGAGCGGACTACACATACAACCTAGAGTTGGGTCTGCCAGCAACGCTTGGCAGGTATGACCTAGTGGTCATAAACATCCACACACCTTTTCGCATACACCATTACCAACAGTGCGTAGACCACGCAATGAAACTGCAAATGCTCGGGGGTGACTCATTGAGACTGCTCAAACCGGGTGGCTCTCTATTGATCAGAGCATATGGTTACGCAGATAGAACCAGTGAACGAGTCATCTGCGTGTTGGGACGCAAGTTCAGATCGTCTAGAGCGTTGAAACCACCATGTGTCACCAGCAACACTGAGATGTTTTTCCTATTCAGCAACTTTGACAATGGCAGAAGGAATTTCACAACTCATGTCATGAATAATCAACTGAATGCAGCCTTTGTAGGACAGGCCACCCGAGCAGGATGTGCACCGTCGTACCGGGTAAAACGCATGGACATCGCGAAGAACGATNNAGNGTGCNNNNNNNNNNNNNNNNNNNNNNNNNNNNNNNNNNNNNNNNNNNNNNNNNNNNNNNNNNNNNNNNNNNNNNNNNNNNNNNNNNNNNNNNNNNNNNNNNNNNNNNNNNNNNNNNNNNNNNNNNNNNNNNNNNNNNNNNNNNNNNNNNNNNNNNNNNNNNNNNNNNNNNNNNNNNNNNNNNNNNNNNNNNNNNNNNNNNNNNNNNNNNNNNNNNNNNNNNNNNNNNNNNNNNNNNNNNNNNNNNNNNNNNNNNNNNNNNNNNNNNNNNNNNNNNNNNNNNNNNNNNNNNNNNNNNNNNNNNNNNNNNNNNNNNNNNNNNNNNNNNNNCANCNCTTCACAGCCATGGACTCGACGGATGCAGACGTGGTCATCTACTGTCGCGACAAAGAATGGGAGAAGAAAATATCCGAGGCCATACAGATGCGGACTCAAGTGGAGTTGCTGGATGAGCACATCTCCATAGACTGCGATATTGTTCGCGTGCACCCTGACAGCAGCTTGGCAGGCAGAAAAGGATACAGCACCACGGAAGGCGCACTGTACTCATATCTAGAAGGGACNCGNTTTCACCAGNCGGCAGTGGACATGGCAGAGATATATACTATGTGGCCAAAGCAAACAGAGGCCAACGAGCAAGTCTGCCTATATGCCCTGGGGGAAAGTATTGAATCGATCAGGCAGAAATGCCCGGTGGATGATGCAGACGCATCGTCTCCTCCAAAAACTGTCCCGTGCCTTTGCCGTTACGCCATGACTCCGGAACGCGTCACCAGACTTCGCATGAACCACGTCACAAGTATAATTGTGTGTTCCTCGTTTCCCCTTCCAAAGTACAAAATAGAAGGAGTGCAAAAAGTCAAATGCTCTAAGGTAATGCTATTTGACCACAACGTGCCATCACGCGTAAGTCCAAGGGAATATAGATCTTCCCCGGAGGCTGCACAGGAAGCGAGTACAACCACGTCACTGACGCATAGCCAATTCGACCTAAGCGTTGATGGCGAGATACTACCCGTCCCGTCAGATCTGGATGCTGACGCCCCAGCCCTAGAACCAGCTCTAGACGACAGGGCGACACACACGTTGCCATCCACAACCGGAAACCTTGCGGCCGTGTCTGACTGGGTAATGAGCACCGTACCTGTCGCGCCGCCCAGAAGAAGGCGAGGGAGAAACCTGACTGTGACATGCGACGAGAGAGAAGGGAACATAACACCCATGGCTAGCGTCCGATTCTTTAGGGCAGAGCTGCGTCCGGTCGTACAAGAAACAGCGGAGACGCGTGACACAGCAATGTCTCTTCAGGCACCGCCGAGTACCGCCACGGAACTGAATCATCCGCCGATCTCCTTCGGAGCACCAAGCGAGACGTTCCCCATTACATTTGGGGACTTCAACGAAGGAGAAATCGAAAGCTTGTCTTCTGAGCTGCTAACTTTCGGAGACTTCCTACCCGGAGAAGTGGATGACTTGACAGATAGCGACTGGTCCACGTGCTCAGACACGGACGACGAGTTATGACTAGACAGGGCAGGTGGGTATATATTCTCGTCGGACACCGGTCCAGGTCATTTACAACAGAAGTCAGTACGCCAGTCAGTGCTGCCGGTGAACACCCTGGAGGAAGTCCACGAGGAGAAGTGTTACCCACCTAAGTTGGATGAAGTAAAGGAGCAACTATTACTTAAGAAACTCCAGGAGAGTGCATCCATGGCCAACAGAAGCAGGTACCAGTCGCGCAAAGTAGAAAACATGAAAGCAACAATCATCCAGAGACTAAAGAGAGGCTGTAGACTATACTTAATGTCAGAGACCTCAAAAGTCCCTACTTACCGGACCACATATCCGGCGCCTGTGTACTCGCCTCCGGTCAACGTCCGACTGTCCAACCCCGAGTCCGCAGTGGCAGCATGCAATGAGTTCCTAGCTAGAAACTATCCAACTGTCTCATCATACCAAATTACCGACGAGTATGATGCATATTTAGACATGGTGGACGGGTCGGAGAGTTGCCTGGATCGAGCGACATTCAATCCGTCAAAACTTAGGAGCTACCCGAAACAGCACGCTTACCATGCGCCCTCCATCAGAAGCGCTGTACCGTCCCCATTCCAGAACACACTACAGAATGTACTGGCAGCAGCCACGAAAAGAAACTGCAACGTCACACAGATGAGGGAATTACCCACTTTGGACTCAGCAGTATTCAACGTGGAGTGTTTTAAAAAATTCGCATGCAACCAAGAATACTGGGAAGAATTTGCTGCCAGCCCTATTAGGATAACAACTGAGAATTTAACAACCTATGTTACTAAACTAAAAGGGCCAAAAGCAGCAGCGCTATTTGCAAAAANCCACAATCTGCTGCCACTGCAGGAAGTACCAATGGATAGGTTCACAGTAGATATGAAAAGGGACGTGAAGGTGACTCCTGGTACAAAGCACACAGAGGAAAGACCTAAGGTGCAGGTTATACAGGCGGCTGAACCCTTGGCGACAGCATACCTATGTGGGATTCACAGAGAGCTGGTTAGGAGGCTGAACGCCGTCCTCCTACCCAATGTACATACACTATTTGATATGTCTGCCGAGGATTTCGATGCCATCATAGCCGCACACTTTAAGCCAGGAGACACTGTTTTAGAAACGGACATAGCCTCCTTTGACAAGAGCCAAGATGATTCACTTGCGCTTACTGCCTTGATGTTGTTAGAAGATTTAGGGGTGGATCACTCCCTGTTGGACTTGATAGAGGCCGCTTTTGGAGAGATTTCCAGCTGTCATCTACCGNNNNNNNNNNNNNNNNNNNNNGGCGCCATGATGAAATCTGGTATGTTCCTAACTCTGTTCGTCAACACATTGCTAAACATCACCATCGCTAGCCGCGTGCTGGAAGATCGTCTGACAAAATCCGCGTGCGCGGCCTTCATCGGCGACGACAACATAATACATGGAGTCGTCTCCGATGAATTGATGGCAGACAGATGCGCCACTTGGATGAACATGGAAGTGAAGATCATAGATGCAGTTGTATCCTTGAAAGCCCCTTACTTTTGTGGAGGGTTTATACTGCACGATACTGTGACGGGAACAGCCTGCAGAGTGGCAGACCCGCTAAAAAGGCTATTCAAACTGGGCAAACCGCTAGCGGCAGGTGACGAACAAGATGAAGATAGAAGACGAGCGCTGGCTGACGAAGTGATCAGATGGCAACGAACAGGGCTAATTGATGAGTTGGAGAAAGCGGTATACTCTAGGTATGAAGTGCAGGGTATATCAGTTGTGGTAATGTCCATGGCCACCTTTGCAAGCTCCAGATCTAACTTCGAGAAGCTCAGAGGACCCNNNNNNNNNNNNNNNNNNNNNNNNNNNNNNNNNNNNNNNNNNNNNNNNNNNNNNNNNNNNNNNNNNNNNNNNNNNNNNNNNNNNNNNNNNNNNNNNNNNNNNNNNNNNNNNNNNNNNNNNNNNNNNNNNNNNNNNNNNNNNNNNNNNNNNNNNNNNNNNNNNNNNNNNNCAGTTAATAAACTGACAATGCGCGCGGTACCCCAACAGAAGCCACGCAGGAATCGGAAGAATAAGAAGCAAAAGCAAAAGCGACAGGCGCCACAAAACAACACGAATCAAAAGAAGCAGCCGCCTAAAAAGAAACCAGCTCAAAAGAAAAAGAAGCCGGGCCGCAGAGAGAGGATGTGCATGAAAATCGAAAATGATTGTATTTTTGAAGTCAAGTATGAAGGTAAGGTAACAGGTTACGCGTGCTTGGTGGGGGACAAAGTAATGAAACCAGCACACGTAAAGGGGACCATCGATAACGCGGACCTGGCCAAACTGGCCTTTAAGCGGTCATCTAAGTATGACCTTGAATGCGCGCAGATACCCGTGCACATGAAGTCCGACGCTTCGAAGTTCACCCATGAGAAACCAGAGGGGTACTACAACTGGCACCACGGAGCAGTACAGTACTCAGGAGGCCGGTTCACCATCCCCACAGGTGCTGGCAAACCAGGGGACAGCGGCAGACCGATCTTCGACAACAAGGGACGCGTGGTGGCCATAGTCTTAGGAGGAGCTAATGAAGGAGCCCGTACAGCCCTCTCGGTGGTGACCTGGAATAAAGACATTGTCACTAAAATCACCCCCGAGGGGGCCGAAGAGTGGAGTCTTGCCATCCCAGTCATGTGCCTGCTGGCAAATACCACGTTCCCCTGCTCCCAGCCCCCTTGCACTCCCTGCTGCTATGAAAGGGAACCAGAGGAAACCCTACGCATGCTTGAGGACAACGTCATGAGACCTGGGTACTATCAGCTGCTACAAGCATNNNNNNNNNNNNNNNNNNNNNNNNNNNNNNNNNNNNNNNNNNNNNNNNNNNNNNNNNNNNNNNNNNNNNNNNNNNNNNNNNNNNNNNNNNNNNNNNNNNNNNNNNNNNNNNNNNNNNNNNNNNNNNNNNNNNNNNNNNNNNNNNNNNNNNNNNNNNNNNNNNNNNNNNNNNNNNNNNNNNNNNNNNNNNNNNNNNNNATAAAGACGGATGATAGCCACGATTGGACCAAGCTGCGTTACATGGACAACCACACGCCAGCGGACGCAGAGAGGGCGGGGCTATTTGTAAGAACATCAGCACCGTGCACGATTACTGGAACAATGGGACACTTCATCCTGACCCGATGTCCGAAAGGGGAAACTCTGACGGTGGGATTCACTGACAGTAGGAAGATCAGTCACTCATGTACGCACCCATTTCACCACGACCCTCCTGTGATAGGCCGGGAGAAATTCCATTCCCGACCGCAGCACGGTAAAGANCTNCCTTGCAGCACGTACGTGCAGAGCACCGCCGCAACTACCGAGGAGATAGAGGTACACATGCCCCCAGACACCCCTGATCGCACACTGATGTCACAACAGTCCGGCAACGTAAAGATCACAGTTAATGGCCAGACGGTGCGGTACAAGTGTAATTGCGGTGGCTCAAATGAAGGACTAATAACTACAGACAAAGTGATTAATAACTGCAAAGTTGATCAATGTCATGCCGCGGTCACCAATCACAAAAAGTGGCAGTACAACTCCCCTCTGGTCCCGCGTAATGCTGAACTTGGGGACCGAAAAGGAAAAATCCACATCCCGTTTCCGCTGGCAAATGTAACATGCAGGGTGCCTAAAGCAAGGAACCCCACCGTGACGTACGGGAAAAACCAAGTCATCATGCTACTGTATCCCGACCACCCAACACTCCTGTCCTACCGGAACATGGGAGAAGAACCAAACTACCAAGAAGAGTGGGTGACGCATAAGAAGGAAGTCGTGCTAACCGTGCCGACTGAAGGGCTCGAGGTCACGTGGGGTAACAACGAGCCGTATAAGTATTGGCCGCAGTTATCTACAAACGGTACAGCCCATGGCCACCCGCATGAGATAATTCTGTATTATTATGAGCTGTACCCTACTATGACTGTAGTAGTTGTGTCAGTGGCCTCGTTCGTACTCCTGTCGATGGTGGGTGTGGCAGTGGGGATGTGCATGTGTGCACGACGCAGATGCANNNCACCNTACGAACTGACACCAGGAGCTACCGTCCCTTTCCTGCTTAGCCTAATATGCTGCATCAGAACAGCTAAAGCGGCCACATACCAAGAGGCTGCGGTATACCTGTGGAATGAACAGCAACCTTTGTTTTGGCTACAAGCCCTTATTCCGCTGGCAGCCCTGATTGTCCTNTGCAACTGTCTGAGACTCTTACCATGCTGCTNNNAAACGTNNNNNNNNNNNNNNNNNNNNNNNNNNNGTGCCCACACTGTGAGCGCGTACGAACACGTAACAGTGATCCCGAACACGGTGGGAGTACCGTATAAGACTCTAGTCAATAGACCGGGCTATAGTCCCATGGTATTGGAGATGGAACTACTGTCAGTCACTTTGGAGCCAACGCTATCGCTTGATTACATCACGTGCGAGTACAAAACCGTTATCCCGTCTCCGTACGTGAAATGCTGCGGTACAGCAGAGTGCAAGGACAAAAACCTACCTGACTACAGCTGTAAGGTCTTCACCGGCGTCTACCCATTTATGTGGGGCGGAGCCTANNNNNNNNNNNNNNNNNNNNNNNNNNNNNNNNNNNNNNNNNNNNNNNNNNNNNNNNNNNNNNNNNNNNNNNNNNNNNNNNNNNNNNNNNNNNNNNNNNNNNNNNNNNNNNNNNNNNNNNNNNNNNNNNNNNNNNNNNNNNNNNNNNNNNNNNNNNNNNNNNNNNNNNNNNNNNNNNNNNNNNNNNNNNNNNNNNNNGCCAAATTCATTGTGGGGCCAATGTCTTCAGCCTGGACACCTTTCGACAACAAAATTGTGGTGTACAAAGGTGACGTCTATAACATGGACTACCCGCCCTTTGGCGCAGGAAGACCAGGACAATTTGGCGATATCCAAAGTCGCACACCTGAGAGTACAGACGTCTATGCTAATACACAACTGGTACTGCAGAGACCGGCTGCGGGTACGGTACATGTGCCATACTCTCAGGCACCATCTGGCTTTAAGTATTGGCTAAAAGAACGAGGGGCGTCGCTGCAGCACACAGCACCATTTGGCTGCCAAATAGCAACAAACCCGGTAAGAGCGGTGAATTGCGCCGTAGGGAACATGCCCATCTCCATCGACATACCGGA-------------------------------------------------------------------------------------------------------------------------------------------------------------------------------------------------------------------------------------------------------------------------------------------------------------------------------------------------------------------------------------------------------------------------------------------------------------------------------------
		</sequence>
		<sequence>
			<taxon idref="MK156056|Brazil|BA|2018-09-21"/>
			-----------------------------------------------------------------------------------------------------------------------------------------------------------------------------------------------------------------------------------------------CGTCTGCCCGATGCGCAGCGCAGAAGATCCCGAGAGACTCGCCAATTATGCGAGAAAGCTAGCATCTGCTGCAGGAAAAGTCCTGGACAGAAACATCTCTGGAAAGATCGGGGACTTACAAGCAGTAATGGCCGTGCCAGACACGGAGACGCCAACATTCTGCTTGCACACAGATGTCTCATGTAGACAGAGAGCAGACGTCGCGATATACCAAGACGTCTATGCTGTACACGCACCCACGTCGCTATACCACCAGGCGATTAAAGGGGTCCGAGTGGCGTACTGGGTAGGGTTCGACACAACCCCGTTCATGTACAATGCCATGGCGGGTGCCTACCCCTCATATTCGACAAACTGGGCAGACGAGCAGGTACTGAAGGCTAAGAACATAGGATTATGTTCAACAGACCTGACGGAAGGTAGACGAGGTAAATTGTCTATTATGAGAGGGAAGAAGCTAAAACCGTGTGACCGTGTGCTGTTCTCAGTAGGGTCAACGCTCTACCCGGAAAGCCGCAAGCTACTTAAGAGCTGGCACTTACCATCGGTGTTCCATCTAAAGGGCAAACTCAGCTTCACATGCCGCTGTGATACAGTGGTTTCGTGCGAGGGCTACGTCGTTAAGAGAATAACGATGAGCCCAGGCCTTTATGGAAAAACCACAGGGTATGCGGTAACCCACCACGCAGACGGATTCTTGATGTGCAAGACTACCGACACGGTTGACGGCGAAAGAGTGTCATTCTCGGTGTGCACATACGTGCCGGCGACCATTTGTGATCAAATGACCGGCATCCTTGCTACAGAAGTCACGCCGGAGGATGCACAGAAGCTGTTGGTGGGGCTGAACCAGAGAATAGTGGTTAACGGCAGAACGCAACGGAATACGAACACCATGAAAAACTATCTGCTTCCCGTGGTCGCCCAAGCCTTCAGTAAGTGGGCAAAGGAGTGCCGGAAAGACATGGAAGATGAAAAACTCCTGGGGGTCAGAGAAAGAACACTGACCTGCTGCTGTCTATGGGCATTCAAGAAGCAGAAAACACACACGGTCTACAAGAGGCCTGATACCCAGTCAATTCAGAAGGTTCAGGCCGAGTTTGACAGCTTTGTGGTACCGAGCCTGTGGTCGTCCGGGTTGTCAATCCCCTTGAGGACTAGAATCAAATGGTTGTTAAGCAAGGTGCCAAAAACCGACCTGATCCCATATAGCGGGGACGCCCAAGAAGCCCGGGACGCAGAAAAAGAAGCAGAGGAAGAACGAGAAGCANNNNNNNNNNNNNNNNNNNNNNNNNNNNNNNNNNNNNNNNNNNNNNNNNNNNNNNNNNNNNNNNNNNNNNNNNNNNNNNNNNNNNNNNNNNNNNNNNNNNNNNNNNNNNNNNNNNNNNNNNNNNNNNNNNNNNNNNNNNNNNNNNNNNNNNNNNNNNNNNNNNNNNNNNNNNNNNNNNNNNNNNNNNNNNNNNNNNNNNNNNNNNNNNNNNNNNNNNNNNNNNNNNNNNNNNNNNNNNNNNNNNNNNNNNNNCACAGCGGACGAGCAGGGAGGTACGCGGTCGAAGCGTACGACGGCCGAGTCCTAGTGCCCTCAGGCTATGCAATCTCGCCTGAAGACTTCCAGAGTCTAAGCGAAAGCGCAACGATGGTGTATAACGAAAGAGAGTTCGTAAACAGAAAGCTACACCACATTGCGATGCACGGACCAGCCCTGAACACCGACGAAGAGTCGTATGAGCTGGTGAGGGCAGAGAGGACAGAACACGAGTACGTCTACGATGTGGACCAGAGAAGATGCTGTAAGAAGGAAGAAGCTGCAGGACTGGTATTGGTGGGCGACTTGACTAATCCGCCCTACCACGAATTCGCATATGAAGGGCTAAAAATCCGCCCTGCCTGCCCATACAAAATTGCAGTCATAGGAGTCTTCGGAGTACCAGGATCTGGCAAGTCAGCTATTATCAAGAACCTAGTTACCAGGCAAGACCTGGTGACTAGCGGAAAGAAAGAAAACTGCCAAGAAATCACCACCGACGTGATGAGACAGAGAGGTCTAGAGATATCTGCACGTACGGTTGACTCGCTGCTCTTGAATGGATGCAACAGGCCAGTCGACGTGTTGTACGTAGACGAGGCGTTTGNGNNNNNNNNNNNNNNNNNNNNNNNNNNNNNNNNNNNNNNNNNNNNNNNNNNNNNNNNNNNNNNNNNNNNNNNNNNNNNNNNNNNNNNNNNNNNNNNNNNNNNNNNNNNNNNNNNNNNNNNNNNNNNNNNNNNNNNNNNNNNNNNNNNNNNNNNNNNNNNNNNNNNNNNNNNNNNNNNNNNNNNNNNNNNNNNNNNNNNNNNNNNNNNNNNNNNNNNNNNNNNNNNNNNNNNNNNNNNNNNNNNNNNNNNNNNNNNNNNNNNNNNNNNNNNNNNNNNNNNNNNNNNNNNNNNNNNNNNNNNNNNNNNNNNNNNNNNNNNNNNNNNNNNNNNNNNNNNNNNNNNNNNNNNNNNNNNNNNNNNNNNNNNNNNNNNNNNNNNNNNNNNNNNNNNNNNNNNNNNNNNNNNNNNNNNNNNNNNNNNNNNNNNNNNNNNNNNNNNNNNNNNNNNNNNNNNNNNNNNNNNNNNNNNNNNNNNNNNNNNNNNNNNNNNNNNNNNNNNNNNNNNNNNNNNNNNNNNNNNNNNNNNNNNNNNNNNNNNNNNNNNNNNNNNNNNNNNNNNNNNNNNNNNNNNNNNNNNNNNNNNNNNNNNNNNNNNNNNNNNNNNNNNNNNNNNNNNNNNNNNNNNNNNNNNNNNNNNNNNNNNNNNNNNNNNNNNNNNNNNNNNNNNNNNNNNNNNNNNNNNNNNNNNNNNNNNNNNNNNNNNNNGGATAAAACTAAATGATAGGCAGTGGTCCCAGATAATTCAAGCCTTCAAAGAAGATAAAGCATACTCACCTGAAGTAGCCCTGAATGAAATATGCACGCGCATGTATGGGGTGGATTTAGACAGTGGGCTATTTTCTAAACCATTGGTGTCTGTGTACTACTCGGATAACCACTGGGATAATAGGCCTGGAGGGAAGATGTTCGGATTCAACCCCGAGGCAGCATCCATTCTAGAAAGAAAGTATCCATTCACAAAAGGGAAGTGGAACATCAACAAGNNNNNNNNNNNNNNNNNNNNNNNNNNNNNNNNNNNNNNNNNNNNNNNNNNNNNNNNNNNNNNNNNNNNNNNNNNNNNNNNNNNNNNNNNNNNNNNNNNNNNNNNNNNNNNNNNNNNNNNNNNNNNNNNNNNNNNNNNNNNNNNNNNNNNNNNNNNNNNNNNNNNNNNNNNNNNNNNNNNNNNNNNNNNNNNNNNNNNNNNNNNNNNNNNNNNNNNNNNNNNNNNNNNNNNNNNNNNNNNNNNNNNNNNNNNNNNNNNNNNNNNNNNNNNNNNNNNNNNNNGNAGGTATGACCTAGTGGTCATAAACATCCACACACCTTTTCGCATACACCATTACCAACAGTGCGTAGACCACGCAATGAAACTGCAAATGCTCGGGGGTGACTCATTGAGACTGCTCAAACCGGGTGGCTCTCTATTGATCAGAGCATATGGTTACGCAGATAGAACCAGTGAACGAGTCATCTGCGTGTTGGGACGCAAGTTCAGATCGTCTAGAGCGTTGAAACCACCATGTGTCACCAGCAACACTGAGATGTTTTTCCTATTCAGCAACTTTGACAATGGCAGAAGGAATTTCACAACTCATGTCATGAATAATCAACTGAATGCAGCCTTTGTAGGACAGGCCACCCGAGCAGGATGTGCACCGTCGTACCGGGTAAAACGCATGGACATCGCGAAGAACGATGNAGNGTGCNNNNNNNNNNNNNNNNNNNNNNNNNNNNNNNNNNNNNNNNNNNNNNNNNNNNNNNNNNNNNNNNNNNNNNNNNNNNNNNNNNNNNNNNNNNNNNNNNNNNNNNNNNNNNNNNNNNNNNNNNNNNNNNNNNNNNNNNNNNNNNNNNNNNNNNNNNNNNNNNNNNNNNNNNNNNNNNNNNNNNNNNNNNNNNNNNNNNNNNNNNNNNNNNNNNNNNNNNNNNNNNNNNNNNNNNNNNNNNNNNNNNNNNNNNNNNNNNNNNNNNNNNNNNNNNNNNNNNNNNNNNNNNNNNNNNNNNNNNNNNNNNNNNNNNNNNNNNNNNNNNNNNNNNNNNNNNNNNNNNNNNNNNNNNNNNNNNNNNNNNNNNNNNNNNNNNNNNNNNNNNNNNNNNNNNNNNNNNNNNNNNNNNNNNNNNNNNNNNNNNNNNNNNNNNNNNNNNNNNNNNNNNNNNNNNNNNNNNNNNNNNNNNNNNNNNNNNNNNNNNNNNNNNNNNNNNNNNNNNNNNNNNNNNNNNNNNNNNNNNNNNNNNNNNNNNNNNNNNNNNNNNNNNNNNNNNNNNNNNNNNNNNNNNNNNNNNNNNNNNNNNNNNNNNNNNNNNNNNNNNNNNNNNNNNNNNNNNNNNNNNNNNNNNNNNNNNNNNNNNNNNNNNNNNNNNNNNNNNNNNNNNNNNNNNNNNNNNNNNNNNNNNNNNNNNNNNNNNNNNNNNNNNNNNNNNNNNNNNNNNNNNNNNNNNNNNNNNNNNNNNNNNNNNNNNNNNNNNNNNNNNNNNNNNNNNNNNNNNNNNNNNNNNNNNNNNNNNNNNNNNNNNNNNNNNNNNNNNNNNNNNNNNNNNNNNNNNNNNNNNNNNNNNNNNNNNNNNNNNNNNNNNNNNNNNNNNNNNNNNNNNNNNNNNNNNNNNNNNNNNNNNNNNNNNNNNNNNNNNNNNNNNNNNNNNNNNNNNNNNNNNNNNNNNNNNNNNNNNNNNNNNNNNNNNNNNNNNNNNNNNNNNNNNNNNNNNNNNNNNNNNNNNNNNNNNNNNNNNNNNNNNNNNNNNNNNNNNNNNNNNNNNNNNNNNNNNNNNNNNNNNNNNNNNNNNNNNNNNNNNNNNNNNNNNNNNNNNNNNNNNNNNNNNNNNNNNNNNNNNNNNNNNNNNNNNNNNNNNNNNNNNNNNNNNNNNNNNNNNNNNNNNNNNNNNNNNNNNNNNNNNNNNNNNNNNNNNNNNNNNNNNNNNNNNNNNNNNNNNNNNNNNNNNNNNNNNNNNNNNNNNNNNNNNNNNNNNNNNNNNNNNNNNNNNNNNNNNNNNNNNNNNNNNNNNNNNNNNNNNNNNNNNNNNNNNNNNNNNNNNNNNNNNNNNNNNNNNNNNNNNNNNNNNNNNNNNNNNNNNNNNNNNNNNNNNNNNNNNNNNNNNNNNNNNNNNNNNNNNNNNNNNNNNNNNNNNNNNNNNNNNNNNNNNNNNNNNNNNNNNNNNNNNNNNNNNNNNNNNNNNNNNNNNNNNNNNNNNNNNNNNNNNNNNNNNNNNNNNNNNNNNNNNNNNNNNNNNNNNNAGACAGGGCAGGTGGGTATATATTCTCGTCGGACACCGGTCCAGGTCATTTACAACAGAAGTCAGTACGCCAGTCAGTGCTGCCGGTGAACACCCTGGAGGAAGTCCACGAGGAGAAGTGTTACCCACCTAAGTTGGATGAAGTAAAGGAGCAACTATTACTTAAGAAACTCCAGGAGAGTGCATCCATGGCCAACAGAAGCAGGTACCAGTCGCGCAAAGTAGAAAACATGAAAGCAACAATCATCCAGAGACTAAAGAGAGGCTGTAGACTATACTTAATGTCAGAGACCTCAAAAGTCCCTACTTACCGGACCACATATCCGGCGCCTGTGTACTCGCCTCCGGTCAACGTCCGACTGTCCAACCCCGAGTCCGCAGTGGCAGCATGCAATGAGTTCCTAGCTAGAAACTATCCAACTGTCTCATCATACCAAATTACCGACGAGTATGATGCATATTTAGACATGGTGGACGGGTCGGAGAGTTGCCTGGATCGAGCGACATTCAATCCGTCAAAACTTAGGAGCTACCCGAAACAGCACGCTTACCATGCGCCCTCCATCAGAAGCGCTGTACCGTCCCCATTCCAGAACACACTACAGAATGTACTGGCAGCAGCCACGAAAAGAAACTGCAACGTCACACAGATGAGGGAATTACCCACTTTGGACTCAGCAGTATTCAACGTGGAGTGTTTTAAAAAATTCGCATGCAACCAAGAATACTGGGAAGAATTTGCTGCCAGCCCTATTAGGATAACAACTGAGAATTTAACAACCTATGTTACTAAACTAAAAGGGCCAAAAGCAGCAGCGCTATTTGCNNNNNNNNNNNNNNNNNNNNNNNTGCAGGAAGTACCAATGGATAGGTTCACAGTAGATATGAAAAGGGACGTGAAGGTGACTCCTGGTACAAAGCACACAGAGGAAAGACCTAAGGTGCAGGTTATACAGGCGGCTGAACCCTTGGCGACAGCATACCTATGTGGGATTCACAGAGAGCTGGTTAGGAGGCTGAACGCCGTCCTCCTACCCAATGTACATACACTATTTGATATGTCTGCCGAGGATTTCGATGCCATCATAGCCGCACACTTTAAGCCAGGAGACACTGTTTTAGAAACGGACATAGCCTCCTTTGACAAGAGCCAAGATGATTCACTTGCGCTTACTGCCTTGATGTTGTTAGAAGATTTAGGGGTGGATCACTCCCTGTTGGACTTGATAGAGGCCGCTTTTGGAGAGATTTCCAGCTGTCANNNNNNNNNNNNNNNNNNNNNNNNNNNNGGCGCCATGATGAAATCTGGTATGTTCCTAACTCTGTTCGTCAACACATTGCTAAACATCACCATCGCTAGCCGCGTGCTGGAAGATCGTCTGACAAAATCCGCGTGCGCGGCCTTCATCGGCGACGACAACATAATACATGGAGTCGTCTCCGATGAATTGATGGCAGACAGATGCGCCACTTGGATGAACATGGAAGTGAAGATCATAGATGCAGTTGTATCCTTGAAAGCCCCTTACTTTTGTGGAGGGTTTATACTGCACGATACTGTGACGGGAACAGCCTGCAGAGTGGCAGACCCGCTAAAAAGGCTATTCAAACTGGGCAAACCGCTAGCGGCAGGTGACGAACAAGATGAAGATAGAAGACGAGCGCTGGCTGACGAAGTGATCAGATGGCAACGAACAGGGCTAATTGATGAGTTGGAGAAAGCGGTATACTCTAGGTATGAAGTGCAGGGTATATCAGTTGTGGTAATGTCCATGGCCACCTTTGCAAGCTCCAGATCTAACTTCGAGAAGCTCAGAGGACCCNNNNNNNNNNNNNNNNNNNNNNNNNNNNNNNNNNNNNNNNNNNNNNNNNNNNNNNNNNNNNNNNNNNNNNNNNNNNNNNNNNNNNNNNNNNNNNNNNNNNNNNNNNNNNNNNNNNNNNNNNNNNNNNNNNNNNNNNNNNNNNNNNNNNNNNNNNNNNNNNNNNNNNNNNNNNNNNNNNNNNNNNNNNNNNNNNNNNNNNNNNNNNNNNNNNNNNNNNNNNNNNNNNNNNNNNNNNNNNNNNNNNNNNNNNNNNNNNNNNNNNNNNNNNNNNNNNNNNNNNNNNNNNNNNNNNNNNNNNNNNNNNNNNNNNNNNNNNNNNNNNNNNNNNNNNNNNNNNNNNNNNNNNNNNNNNNNNNNNNNNNNNNNNNNNNNNNNNNNNNNNNNNNNNNNNNNNNNNNNNNNNNNNNNNNNNNNTTGGTGGGGGACAAAGTAATGAAACCAGCNNNNNNNNNNNNNNNNNNNNNNNNNNNNNNNNNNNNNNNNNNNNNNNNNNNNNNNNNNNNNNNNNNNNNNNNNNNNNNNNNNNNNNNNNNNNNNNNNNNNNNNNNNNNNNNNNNNNNNNNNNNNNNNNNNNNNNNNNNNNNNNNNNNNNNNNNNNNNNNNNNNNNNNNNNNNNNNNNNNNNNNNNNNNNNNNNNNNNNNNNNNNNNNNNNNNNNNNNNNNNNNNNNNNNNNNNNNNNNNNNNNNNNNNNNNNACGCGTGGTGGCCATAGTCTTAGGAGGAGCTAATGAAGGAGCCCGTACAGCCCTCTCGGTGGTGACCTGGAATAAAGACATTGTCACTAAAATCACCCCCGAGGGGGCCGAAGAGTGGAGTCTTGCCATCCCAGTCATGTGCCTGCTGGCAAATACCACGTTCCCCTGCTCCCAGCCCCCTTGCACTCCCTGCTGCTATGAAAGGGAACCAGAGGAAACCCTACGCATGCTTGAGGACAACGTCATGAGACCTGGGTACTATCAGCTGCTACAAGCATNNNNNNNNNNNNNNNNNNNNNNNNNNNNNNNNNNNNNNNNNNNNNNNNNNNNNNNNNNNNNNNNNNNNNNNNNNNNNNNNNNNNNNNNNNNNNNNNNNNNNNNNNNNNNNNNNNNNNNNNNNNNNNNNNNNNNNNNNNNNNNNNNNNNNNNNNNNNNNNNNNNNNNNNNNNNNNNNNNNNNNNNNNNNNNNNNNNNNATAAAGACGGATGATAGCCACGATTGGACCAAGCTGCGTTACATGGACAACCACACGCCAGCGGACGCAGAGAGGGCGGGGCTATTTGTAAGAACATCAGCACCGTGCACGATTACTGGAACAATGGGACACTTCATCCTGACCCGATGTCCGAAAGGGGAAACTCTGACGGTGGGATTCACTGACAGTAGGAAGATCAGTCACTCATGTACGCACCCATTTCACCACGACCCTCCTGTGATAGGCCGGGAGAAATTCCATTCCCGACCGCAGCACGGTAAAGAGCTGCCTTGCAGCACGTACGTGCAGAGCACCGCCGCAACTACCGAGGAGATAGAGGTACACATGCCCCCAGACACCCCTGATCGCACACTGATGTCACAACAGTCCGGCAACGTAAAGATCACAGTTAATGGCCAGACGGTGCGGTACAAGTGTAATTGCGGTGGCTCGAATGAAGGACTAATAACTACAGACAAAGTGATTAATAACTGCAAAGTTGATCAATGTCATGCCGCGGTCACCAATCACAAAAAGTGGCAGTACAACTCCCCTCTGGTCCCGCGTAATGCTGAACTTGGGGACCGAAAAGGAAAAATCCACATCCCGTTTCCGCTGGCAAATGTAACATGCAGGGTGCCTAAAGCAAGGAACCCCACCGTGACGTACGGGAAAAACCAAGTCATCATGCTACTGTATCCCGACCACCCAACACTCCTGTCCTACCGGAACATGGGAGAAGAACCAAACTACCAAGAAGAGTGGGTGACGCATAAGAAGGAAGTCGTGCTAACCGTGCCGACTGAAGGGCTCGNNNNNNNNNNNNNNNNNNNNNNNNNNNNNNNNNNNNNNNNNNNNNNNNNNNNNNNNNNNNNNNNNNNNNNNNNNNNNNNNNNNNNNNNNNNNNNNNNNNNNNNNNNNNNNNNNNNNNNNNNNNNNNNNNNNNNNNNNNNNNNNNNNNNNNNNNNNNNNNNNNNNNNNNNNNNNNNNNNNNNNNNNNNNNNNNNNNNNNNNNNNNNNNNNNNNNNNNNNNNNGAACTGACACCAGGAGCTACCGTCCCTTTCCTGCTTAGCCTAATATGCTGCATCAGAACAGCTAAAGCGGCCACATACCAAGAGGCTGCGGTATACCTGTGGAATGANCAGCAACCTTTGTTTTGGCTACAAGCCCTTATTCCGCTGGCNGNCCTGATTGTNNNNNNNNNNNNNNNNNNNNNNNNNNNNNNNNNNNNNNNNNNNNNNNNNNNNNNNNNNNNNNNNNNNNNNNNNNNNNANACTGTGAGCGCGTACGAACACGTAACAGTGATCCCGAACACGGTGAGAGTACCGTATAAGACTCTAGTCAATAGACCGGGCTACAGTCCCATGGTATTGGAGATGGAACTACTGTCAGTCACTTTGGAGCCAACGCTATCGCTTGATTACATCACGTGCGAGTACAAAACCGTTATCCCGTCTCCGTACGTGAAATGCTGCGGTACAGCAGAGTGCAAGGACAAAAACCTACCTGACTACAGCTGTAAGGTCTTCACCGGCGTCTACCCATTTATGTGGGGCGGAGCCTANNNNNNNNNNNNNNNNNNNNNNNNNNNNNNNNNNNNNNNNNNNNNNNNNNNNNNNNNNNNNNNNNNNNNNNNNNNNNNNNNNNNNNNNNNNNNNNNNNNNNNNNNNNNNNNNNNNNNNNNNNNNNNNNNNNNNNNNNNNNNNNNNNNNNNNNNNNNNNNNNNNNNNNNNNNNNNNNNNNNNNNNNNNNNNNNNNNNGCCAAATTCATTGTGGGGCCAATGTCTTCAGCCTGGACACCTTTCGACAACAAAATTGTGGTGTACAAAGGTGACGTCTATAACATGGACTACCCGCCCTTTGGCGCAGGAAGACCAGGACAATTTGGCGATATCCAAAGTCGCACACCTGAGAGTACAGACGTCTATGCTAATACACAACTGGTACTGCAGAGACCGGCTGCGGGTACGGTACATGTGCCATACTCTCAGGCACCATCTGGCTTTAAGTATTGGCTAAAAGAACGAGGGGCGTCGCTGCAGCACACAGCACCATTTGGCTGCCAAATAGCAACAAACCCGGTAAGAGCGGTGAATTGCGCCGTAGGGAACATGCCCATCTCCATCGACATACCGGA-------------------------------------------------------------------------------------------------------------------------------------------------------------------------------------------------------------------------------------------------------------------------------------------------------------------------------------------------------------------------------------------------------------------------------------------------------------------------------------
		</sequence>
		<sequence>
			<taxon idref="MK156055|Brazil|BA|2018-09-21"/>
			-----------------------------------------------------------------------------------------------------------------------------------------------------------------------------------------------------------------------------------------------CGTCTGCCCGATGCGCAGCGCAGAAGATCCCGAGAGACTCGCCAATTATGCGAGAAAGCTAGCATCTGCTGCAGGAAAAGTCCTGGACAGAAACATCTCTGGAAAGATCGGGGACTTACAAGCAGTAATGGCCGTGCCAGACACGGAGACGCCAACATTCTGCTTGCACACAGATGTCTCATGTAGACAGAGAGCAGACGTCGCGATATACCAAGACGTCTATGCTGTACACGCACCCACGTCGCTATACCACCAGGCGATTAAAGGGGTCCGAGTGGCGTACTGGGTAGGGTTCGACACAACCCCGTTCATGTACAATGCCATGGCGGGTGCCTACCCCTCATATTCGACAAACTGGGCAGACGAGCAGGTACTGAAGGCTAAGAACATAGGATTATGTTCAACAGACCTGACGGAAGGTAGACGAGGTAAATTGTCTATTATGAGAGGGAAGAAGCTAAAACCGTGTGACCGTGTGCTGTTCTCAGTAGGGTCAACGCTCTACCCGGAAAGCCGCAAGCTACTTAAGAGCTGGCACTTACCATCGGTGTTCCATCTAAAGGGCAAACTCAGCTTCACATGCCGCTGTGATACAGTGGTTTCGTGCGAGGGCTACGTCGTTAAGAGAATAACGATGAGCCCAGGCCTTTATGGAAAAACCACAGGGTATGCGGTAACCCACCACGCAGACGGATTCTTGATGTGCAAGACTACCGACACGGTTGACGGCGAAAGAGTGTCATTCTCGGTGTGCACATACGTGCCGGCGACCATTTGTGATCAAATGACCGGCATCCTTGCTACAGAAGTCACGCCGGAGGATGCACAGAAGCTGTTGGTGGGGCTGAACCAGAGAATAGTGGTTAACGGCAGAACGCAACGGAATACGAACACCATGAAAAACTATCTGCTTCCCGTGGTCGCCCAAGCCTTCAGTAAGTGGGCAAAGGAGTGCCGGAAAGACATGGAAGATGAAAAACTCCTGGGGGTCAGAGAAAGAACACTGACCTGCTGCTGTCTATGGGCATTCAAGAAGCAGAAAACACACACGGTCTACAAGAGGCCTGATACCCAGTCAATTCAGAAGGTTCAGGCCGAGTTTGACAGCTTTGTGGTACCGAGCCTGTGGTCGTCCGGGTTGTCAATCCCCTTGAGGACTAGAATCAAATGGTTGTTAAGCAAGGTGCCAAAAACCGACCTGATCCCATATAGCGGGGACGCCCAAGAAGCCCGGGACGCAGAAAAAGAAGCAGAGGAAGAACGAGAAGCANNNNNNNNNNNNNNNNNNNNNNNNNNNNNNNNNNNNNNNNNNNNNNNNNNTCAGGTCGAAATCGACGTGGAACAGCTTGAGGACAGAGCGGGTGCAGGAATAATAGAGACTCCTAGAGGAGCTATCAAAGTTACTGCCCAACCAACAGACCACGTCGTGGGAGAGTACCTGGTACTTTCCCCGCAGACCGTACTACGGAGCCAGAAGCTCAGCCTAATTCACGCTTTGGCGGAGCAAGTGAAGACGTGCANNCACAGCGGACGAGCAGGGAGGTACGCGGTCGAAGCGTACGACGGCCGAGTCCTAGTGCCCTCAGGCTATGCAATCTCGCCTGAAGACTTCCAGAGTCTAAGCGAAAGCGCAACGATGGTGTATAACGAAAGAGAGTTCGTAAACAGAAAGCTACACCACATTGCGATGCACGGACCAGCCCTGAACACCGACGAAGAGTCGTATGAGCTGGTGAGGGCAGAGAGGACAGAACACGAGTACGTCTACGATGTGGACCAGAGAAGATGCTGTAAGAAGGAAGAAGCTGCAGGACTGGTATTGGTGGGCGACTTGACTAATCCGCCCTACCACGAATTCGCATATGAAGGGCTAAAAATCCGCCCTGCCTGCCCATACAAAATTGCAGTCATAGGAGTCTTCGGAGTACCAGGATCTGGCAAGTCAGCTATTATCAAGAACCTAGTTACCAGGCAAGACCTGGTGACTAGCGGAAAGAAAGAAAACTGCCAAGAAATCACCACCGACGTGATGAGACAGAGAGGTCTAGAGATATCTGCACGTACGGTTGACTCGCTGCTCTTGAATGGATGCAACAGGCCAGTCGACGTGTTGTACGTAGACGAGGCGTTTGCGTGCCACTCTGGAANNNNNNNNNNNNNNNNNNNNNNNNNNNNNNNNNNNNNNNNNNNNNNNNNNNNNNNNNNNNNNNNNNNNNNNNNNNNNNNNNNNNNNNNNNNNNNNNNNNNNNNNNNNNNNNNNNNNNNNNNNNNNNNNNNNNNNNNNNNNNNNNNNNNNNNNNNNNNNNNNNNNNNNNNNNNNNNNNNNNNNNNNNNNNNNNNNNNNNNNNNNNNNNNNNNNNNNNNNNNNNNNNNNNNNNNNNNNNNNNNNNNNNNNNNNNNNNNNNNNNNNNNNNNNNNNNNNNNNNNNNNNNNNNNNNNNNNNNNNNNNNNNNNNNNNNNNNNNNNNNNNNNNNNNNNNNNNNNNNNNNNNNNNNNNNNNNNNNNNNNNNNNNNNNNNNNNNNNNNNNNNNNNNNNNNNNNNNNNNNNNNNNNNNNNNNNNNNNNNNNNNNNNNNNNNNNNNNNNNNNNNNNNNNNNNNNNNCTCCTAACNCGTACGGAAGGTAAACTGGTATGGAAGACACTTTCCGGTGACCCGTGGATAAAGACGCTGCAGAACCCACCGAAAGGAAACTTCAAAGCAACTATCAAGGAGTGGGAGGTGGAGCATGCATCAATAATGGCGGGCATCTGCAGTCACCAAATGACCTTTGATACATTCCAAAACAAAGCCAATGTTTGTTGGGCTAAGAGCTTGGTCCCTATCCTCGAAACAGCGGGGATAAAACTAAATGATAGGCAGTGGTCCCAGATAATTCAAGCCTTCAAAGAAGATAAAGCATACTCACCTGAAGTAGCCCTGAATGAAATATGCACGCGCATGTATGGGGTGGATTTAGACAGTGGGCTATTTTCTAAACCATTGGTGTCTGTGTACTACTCGGATAACCACTGGGATAATAGGCCTGGAGGGAAGATGTTCGGATTCAACCCCGAGGCAGCATCCATTCTAGAAAGAAAGTATCCATTCACAAAAGGGAAGTGGAACATCAACAAGCAGATCTGNGTGACCACCAGGAGGATAGAAGACTTTAACCCTACCACCAATATTATACCGGCCAATAGGAGACTACCACACTCATTAGTGGCCGAACACCGCCCAGTAAAAGGGGAAAGAATGGAATGGCTGGTTAATAAGATAAACGGCCACCACGTGCTCCTGGTCAGTGGCTATAATCTTGTACTGCCTACTAAGAGAGTCACTTGGGTAGCGCCACTAGGTGTCCGCGGAGCGGACTACACATACAACCTAGAGTTGGGTCTGCCAGCAACGCTTGGCAGGTATGACCTAGTGGTCATAAACATCCACACACCTTTTCGCATACACCATTACCAACAGTGCGTAGACCACGCAATGAAACTGCAAATGCTCGGGGGTGACTCATTGAGACTGCTCAAACCGGGTGGCTCTCTATTGATCAGAGCATATGGTTACGCAGATAGAACCAGTGAACGAGTCATCTGCGTGTTGGGACGCAAGTTCAGATCGTCTAGAGCGTTGAAACCACCATGTGTCACCAGCAACACTGAGATGTTTTTCCTATTCAGCAACTTTGACAATGGCAGAAGGAATTTCACAACTCATGTCATGAATAATCAACTGAATGCAGCCTTTGTAGGACAGGCCACCCGAGCAGGATGTGCACCGTCGTACCGGGTAAAACGCATGGACATCGCGAAGAACGATNNAGNGTGCNNNNNNNNNNNNNNNNNNNNNNNNNNNNNNNNNNNNNNNNNNNNNNNNNNNNNNNNNNNNNNNNNNNNNNNNNNNNNNNNNNNNNNNNNNNNNNNNNNNNNNNNNNNNNNNNNNNNNNNNNNNNNNNNNNNNNNNNNNNNNNNNNNNNNNNNNNNNNNNNNNNNNNNNNNNNNNNNNNNNNNNNNNNNNNNNNNNNNNNNNNNNNNNNNNNNNNNNNNNNNNNNNNNNNNNNNNNNNNNNNNNNNNNNNNNNNNNNNNNNNNNNNNNNNNNNNNNNNNNNNNNNNNNNNNNNNNNNNNNNNNNNNNNNNNNNNNNNNNNNNNNNNNNNNNNNNNNNNNNNNNNNNNCGACGGATGCAGACGTGGTCATCTACTGTCGCGACAAAGAATGGGAGAAGAAAATATCCGAGGCCATACAGATGCGGACTCAAGTGGAGTTGCTGGATGAGCACATCTCCATAGACTGCGATATTGTTCGCGTGCACCCTGACAGCAGCTTGGCAGGCAGAAAAGGATACAGCACCACGGAAGGNNNNNNNNNNNNNNNNNNNNNNNNNNNNNNNNNNNNNNNNNNGGCAGTGGACATGGCAGAGATATATACTATGTGGCCAAAGCAAACAGAGGCCAACGAGCAAGTCTGCCTATATGCCCTGGGGGAAAGTATTGAATCGATCAGGCAGAAATGCCCGGTGGATGATGCAGACGCATCGTCTCCTCCAAAAACTGTCCCGTGCCTTTGCCGTTACGCCATGACTCCGGAACGCGTCACCAGACTTCGCATGAACCACGTCACAAGTATAATTGTGTGTTCCTCGTTTCCCCTTCCAAAGTACAAAATAGAAGGAGTGCNAAAAGTCAAATGCTCTAAGGTAATGCTATTTGACCACAACGTGCCATCACGCGTAAGTCCAAGGGAATATAGATCTTCCCCGGAGGCTGCACAGGAAGCGAGTACAACCACGTCACTGACGCATAGCCAATTCGACCTAAGCGTTGATGGCGAGATACTACCCGTCCCGTCAGATCTGGATGCTGACGCCCCAGCCCTAGAACCAGCTCTAGACGACAGGGCGACACACACGTTGCCATCCACAACCGGAAACCTTGCGGCCGTGTCTGACTGGGTAATGAGCACCGTACCTGTCGCGCCGCCCAGAAGAAGGCGAGGGAGAAACCTGACTGTGACATGCGACGAGAGAGAAGGGAACATAACACCCATGGCTAGCGTCCGATTCTTTAGGGCAGAGCTGCGTCCGGTCGTACAAGAAACAGCGGAGACGCGTGACACAGCAATGTCTCTTCAGGCACCGCCGAGTACCGCCACGGAACTGAATCATCCGCCGATCTCCTTCGGAGCACCAAGNNNNNNNNNNNNNNNNNNNNNNNNNNNNNNNNNNNNNNNNNNNNNNNNNNNNNNNNNNNNNNNNNNNNNNNNNNNNNNNNNNNNNNNNNNNNNNNNNNNNNNNNNNNNNNNNNNNNNNNNNNNNNNNNNNNNNNNNNNNNNNNNNNNNNNNNNNNNNNNAGACAGGGCAGGTGGGTATATATTCTCGTCGGACACCGGTCCAGGTCATTTACAACAGAAGTCAGTACGCCAGTCAGTGCTGCCGGTGAACACCCTGGAGGAAGTCCACGAGGAGAAGTGTTACCCACCTAAGTTGGATGAAGTAAAGGAGCAACTATTACTTAAGAAACTCCAGGAGAGTGCATCCATGGCCAACAGAAGCAGGTACCAGTCGCGCAAAGTAGAAAACATGAAAGCAACAATCATCCAGAGACTAAAGAGAGGCTGTAGACTATACTTAATGTCAGAGACCTCAAAAGTCCCTACTTACCGGACCACATATCCGGCGCCTGTGTACTCGCCTCCGGTCAACGTCCGACTGTCCAACCCCGAGTCCGCAGTGGCAGCATGCAATGAGTTCCTAGCTAGAAACTATCCAACTGTCTCATCATACCAAATTACCGACGAGTATGATGCATATTTAGACATGGTGGACGGGTCGGAGAGTTGCCTGGATCGAGCGACATTCAATCCGTCAAAACTTAGGAGCTACCCGAAACAGCACGCTTACCATGCGCCCTCCATCAGAAGCGCTGTACCGTCCCCATTCCAGAACACACTACAGAATGTACTGGCAGCAGCCACGAAAAGAAACTGCAACGTCACACAGATGAGGGAATTACCCACTTTGGACTCAGCAGTATTCAACGTGGAGTGTTTTAAAAAATTCGCATGCAACCAAGAATACTGGGAAGAATTTGCTGCCAGCCCTATTAGGATAACAACTGAGAATTTAACAACCTATGTTACTAAACTAAAAGGGCCAAAAGCAGCAGCGCTATTTGCNNNNNNNNNNNNNNNNNNNNNNNTGCAGGAAGTACCAATGGATAGGTTCACAGTAGATATGAAAAGGGACGTGAAGGTGACTCCTGGTACAAAGCACACAGAGGAAAGACCTAAGGTGCAGGTTATACAGGCGGCTGAACCCTTGGCGACAGCATACCTATGTGGGATTCACAGAGNGCTGGTTANGAGGCTGAACGCCGTCCTCCNACCCAATGTACATACACTATTTGATATGTCTGCCGAGGATTTCGATGCCATCATAGCCGCACACTTTAAGCCAGGAGACACTGTTTTAGAAACGGACATAGCCTCCTTTGACAAGAGCCAAGATGATTCACTTGCGCTTACTGCCTTGATGTTGTTAGAAGATTTAGGGGTGGATCACTCCCTGTTGGACTTGATAGAGGCCGCTTTTGGAGAGATTTCCAGCTGTCANNNNNNNNNNNNNNNNNNNNNNNNNNNNGGCGCCATGATGAAATCTGGTATGTTCCTAACTCTGTTCGTCAACACATTGCTAAACATCACCATCGCTAGCCGCGTGCTGGAAGATCGTCTGACAAAATCCGCGTGCGCGGCCTTCATCGGCGACGACAACATAATACATGGAGTCGTCTCCGATGAATTGATGGCAGACAGATGCGCCACTTGGATGAACATGGAAGTGAAGATCATAGATGCAGTTGTATCCTTGAAAGCCCCTTACTTTTGTGGAGGGTTTATACTGCACGATACTGTGACGGGAACAGCCTGCAGAGTGGCAGACCCGCTAAAAAGGCTATTCAAACTGGGCAAACCGCTAGCGGCAGGTGACGAACAAGATGAAGATAGAAGACGAGCGCTGGCTGACGAAGTGATCAGATGGCAACGAACAGGGCTAATTGATGAGTTGGAGAAAGCGGTATACTCTAGGTATGAAGTGCAGGGTATATCAGTTGTGGTAATGTCCATGGCCACCTTTGCAAGCTCCAGATCTAACTTCGAGAAGCTCAGAGGACCCNNNNNNNNNNNNNNNNNNNNNNNNNNNNNNNNNNNNNNNNNNNNNNNNNNNNNNNNNNNNNNNNNNNNNNNNNNNNNNNNNNNNNNNNNNNNNNNNNNNNNNNNNNNNNNNNNNNNNNNNNNNNNNNNNNNNNNNNNNNNNNNNNNNNNNNNNNNNNNNNNNNNNNNNNNNNNNNNNNNNNNNNNNNNNNNNNNNNNNNNNNNNNNNNNNNNNNNNNNNNNNNNNNNNNNNNNNNNNNNNNNNNNNNNNNNNNNNNNNNNNNNNNNNNNNNNNNNNNNNNNNNNNNNNNNNNNNNNNNNNNNNNNNNNNNNNNNNNNNNNNNNNNNNNNNNNNNNNNNNNNNNNNNNNNNNNNNNNNNNNNNNNNNNNNNNNNNNNNNNNNNNNNNNNNNNNNNNNNNNNNNNNNNNNNNNNNNTTGGTGGGGGACAAAGTAATGAAACCAGCACACGTAAAGGGGACCATCGATAACGCGGACCTGGCCAAACTGGCCTTTAAGCGGTCATCTAAGTATGACCTTGAATGCGCGCAGATACCCGTGCACATGAAGTCCGACGCTTCGAAGTTCACCCATGAGAAACCAGAGGGGTACTACAACTGGCACCACGGAGCAGTACAGTACTCAGGAGGCCGGTTCACCATCCCCACAGGTGCTGGCAAACCAGGGGACAGCGGCAGACCGATCTTCGACAACAAGGGACGCGTGGTGGCCATAGTCTTAGGAGGAGCTAATGAAGGAGCCCGTACAGCCCTCTCGGTGGTGACCTGGAATAAAGACATTGTCACTAAAATCACCCCCGAGGGGGCCGAAGAGTGGAGTCTTGCCATCCCAGTCATGTGCCTGCTGGCAAATACCACGTTCCCCTGCTCCCAGCCCCCTTGCACTCCCTGCTGCTATGAAAGGGAACCAGAGGAAACCCTACGCATGCTTGAGGACAACGTCATGAGACCTGGGTACTATCAGCTGCTACAAGCATNNNNNNNNNNNNNNNNNNNNNNNNNNNNNNNNNNNNNNNNNNNNNNNNNNNNNNNNNNNNNNNNNNNNNNNNNNNNNNNNNNNNNNNNNNNNNNNNNNNNNNNNNNNNNNNNNNNNNNNNNNNNNNNNNNNNNNNNNNNNNNNNNNNNNNNNNNNNNNNNNNNNNNNNNNNNNNNNNNNNNNNNNNNNNNNNNNNNNATAAAGACGGATGATAGCCACGATTGGACCAAGCTGCGTTACATGGACAACCACACGCCAGCGGACGCAGAGAGGGCGGGGCTATTTGTAAGAACATCAGCACCGTGCACGATTACTGGAACAATGGGACACTTCATCCTGACCCGATGTCCGAAAGGGGAAACTCTGACGGTGGGATTCACTGACAGTAGGAAGATCAGTCACTCATGTACGCACCCATTTCACCACGACCCTCCTGTGATAGGCCGGGAGAAATTCCATTCCCGACCGCAGCACNNNNNNGAGCTGCCTTGCAGCACGTACGTGCAGAGCACCGCCGCAACTACCGAGGAGATAGAGGTACACATGCCCCCAGACACCCCTGATCGCACACTGATGTCACAACAGTCCGGCAACGTAAAGATCACAGTTAATGGCCAGACGGTGCGGTACAAGTGTAATTGCGGTGGCTCAAATGAAGGACTAATAACTACAGACAAAGTGATTAATAACTGCAAAGTTGATCAATGTCATGCCGCGGTCACCAATCACAAAAAGTGGCAGTACAACTCCCCTCTGGTCCCGCGTAATGCTGAACTTGGGGACCGAAAAGGAAAAATCCACATCCCGTTTCCGCTGGCAAATGTAACATGCAGGGTGCCTAAAGCAAGGAACCCCACCGTGACGTACGGGAAAAACCAAGTCATCATGCTACTGTATCCCGACCACCCAACACTCCTGTCCTACCGGAACATGGGAGAAGAACCAAACTACCAAGAAGAGTGGGTGACGCATAAGAAGGAAGTCGTGCTAACCGTGCCGACTGAAGGGCTCGAGGTCACGTGGGGTAACAACGAGCCGTATAAGTATTGGCCGCAGTTATCTACAAACGGTACAGCCCATGGCCACCCGCATGAGATAATTCTGTATTATTATGAGCTGTACCCTACTATGACTGTAGTAGTTGTGTCAGTGGCCTCGTTCGTACTCCTGTCGATGGTGGGTGTGGCAGTGGGGATGTGCATGTGTGCACGACGCAGATGCANNNNNNNNNNNGAACTGACACCAGGAGCTACCGTCCCTTTCCTGCTTAGCCTAATATGCTGCATCAGAACAGCTAAAGCGGCCACATACCAAGAGGCTGCGGTATACCTGTGGAATGANCAGCAACCTTTGTTTTGGCTACAAGCCCTTATTCCGCTGGCAGCCCTGATTGTCCNATGCAACNNNNNNNNNNNNNNNNNNNNNNNNNNNNNNNNNNNNNNNNNNNNNNNNNNNNNNNNNNNNNNNNNNNNNNNNNNNAGCGCGTACGAACACGTAACAGTGATCCCGAACACGGTGAGAGTACCGTATAAGACTCTAGTCAATAGACCGGGCTACAGTCCCATGGTATTGGAGATGGAACTACTGTCAGTCACTTTGGAGCCAACGCTATCGCTTGATTACATCACGTGCGAGTACAAAACCGTTATCCCGTCTCCGTACGTGAAATGCTGCGGTACAGCAGAGTGCAAGGACAAAAACCTACCTGACTACAGCTGTAAGGTCTTCACCGGCGTCTACCCATTTATGTGGGGCGGAGCCTANNNNNNNNNNNNNNNNNNNNNNNNNNNNNNNNNNNNNNNNNNNNNNNNNNNNNNNNNNNNNNNNNNNNNNNNNNNNNNNNNNNNNNNNNNNNNNNNNNNNNNNNNNNNNNNNNNNNNNNNNNNNNNNNNNNNNNNNNNNNNNNNNNNNNNNNNNNNNNNNNNNNNNNNNNNNNNNNNNNNNNNNNNNNNNNNNNNNGCCAAATTCATTGTGGGGCCAATGTCTTCAGCCTGGACACCTTTCGACAACAAAATTGTGGTGTACAAAGGTGACGTCTATAACATGGACTACCCGCCCTTTGGCGCAGGAAGACCAGGACAATTTGGCGATATCCAAAGTCGCACACCTGAGAGTACAGACGTCTATGCTAATACACAACTGGTACTGCAGAGACCGGCTGCGGGTACGGTACATGTGCCATACTCTCAGGCACCATCTGGCTTTAAGTATTGGCTAAAAGAACGAGGGGCGTCGCTGCAGCACACAGCACCATTTGGCTGCCAAATAGCAACAAACCCGGTAAGAGCGGTGAATTGCGCCGTAGGGAACATGCCCATCTCCATCGACATACCGGA-------------------------------------------------------------------------------------------------------------------------------------------------------------------------------------------------------------------------------------------------------------------------------------------------------------------------------------------------------------------------------------------------------------------------------------------------------------------------------------
		</sequence>
		<sequence>
			<taxon idref="MK156054|Brazil|BA|2018-09-21"/>
			-----------------------------------------------------------------------------------------------------------------------------------------------------------------------------------------------------------------------------------------------CGTCTGCCCGATGCGCAGCGCAGAAGATCCCGAGAGACTCGCCAATTATGCGAGAAAGCTAGCATCTGCTGCAGGAAAAGTCCTGGACAGAAACATCTCTGGAAAGATCGGGGACTTACAAGCAGTAATGGCCGTGCCAGACACGGAGACGCCAACATTCTGCTTGCACACAGATGTCTCATGTAGACAGAGAGCAGACGTCGCGATATACCAAGACGTCTATGCTGTACACGCACCCACGTCGCTATACCACCAGGCGATTAAAGGGGTCCGAGTGGCGTACTGGGTAGGGTTCGACACAACCCCGTTCATGTACAATGCCATGGCGGGTGCCTACCCCTCATATTCGACAAACTGGGCAGACGAGCAGGTACTGAAGGCTAAGAACATAGGATTATGTTCAACAGACCTGACGGAAGGTAGACGAGGTAAATTGTCTATTATGAGAGGGAAGAAGCTAAAACCGTGTGACCGTGTGCTGTTCTCAGTAGGGTCAACGCTCTACCCGGAAAGCCGCAAGCTACTTAAGAGCTGGCACTTACCATCGGTGTTCCATCTAAAGGGCAAACTCAGCTTCACATGCCGCTGTGATACAGTGGTTTCGTGCGAGGGCTACGTCGTTAAGAGAATAACGATGAGCCCAGGCCTTTATGGAAAAACCACAGGGTATGCGGTAACCCACCACGCAGACGGATTCTTGATGTGCAAGACTACCGACACGGTTGACGGCGAAAGAGTGTCATTCTCGGTGTGCACATACGTGCCGGCGACCATTTGTGATCAAATGACCGGCATCCTTGCTACAGAAGTCACGCCGGAGGATGCACAGAAGCTGTTGGTGGGGCTGAACCAGAGAATAGTGGTTAACGGCAGAACGCAACGGAATACGAACACCATGAAAAACTATCTGCTTCCCGTGGTCGCCCAAGCCTTCAGTAAGTGGGCAAAGGAGTGCCGGAAAGACATGGAAGATGAAAAACTCCTGGGGGTCAGAGAAAGAACACTGACCTGCTGCTGTCTATGGGCATTCAAGAAGCAGAAAACACACACGGTCTACAAGAGGCCTGATACCCAGTCAATTCAGAAGGTTCAGGCCGAGTTTGACAGCTTTGTGGTACCGAGCCTGTGGTCGTCCGGGTTGTCAATCCCCTTGAGGACTAGAATCAAATGGTTGTTAAGCAAGGTGCCAAAAACCGACCTGATCCCATATAGCGGGGACGCCCAAGAAGCCCGGGACGCAGAAAAAGAAGCAGAGGAAGAACGAGAAGCAGNNNNNNNNNNNNNNNNNNNNNNNNNNNNNNNNNNNNNNNNNNNNNNNNNTCAGGTCGAAATCGACGTGGAACAGCTTGAGGACAGAGCGGGTGCAGGAATAATAGAGACTCCTAGAGGAGCTATCAAAGTTACTGCCCAACCAACAGACCACGTCGTGGGAGAGTACCTGGTACTTTCCCCGCAGACCGTACTACGGAGCCAGAAGCTCAGCCTAATTCACGCTTTGGCGGAGCAAGTGAAGACGTGCACGCACAGCGGACGAGCAGGGAGGTACGCGGTCGAAGCGTACGACGGCCGAGTCCTAGTGCCCTCAGGCTATGCAATCTCGCCTGAAGACTTCCAGAGTCTAAGCGAAAGCGCAACGATGGTGTATAACGAAAGAGAGTTCGTAAACAGAAAGCTACACCACATTGCGATGCACGGACCAGCCCTGAACACCGACGAAGAGTCGTATGAGCTGGTGAGGGCAGAGAGGACAGAACACGAGTACGTCTACGATGTGGACCAGAGAAGATGCTGTAAGAAGGAAGAAGCTGCAGGACTGGTATTGGTGGGCGACTTGACTAATCCGCCCTACCACGAATTCGCATATGAAGGGCTAAAAATCCGCCCTGCCTGCCCATACAAAATTGCAGTCATAGGAGTCTTCGGAGTACCAGGATCTGGCAAGTCAGCTATTATCAAGAACCTAGTTACCAGGCAAGACCTGGTGACTAGCGGAAAGAAAGAAAACTGCCAAGAAATCACCACCGACGTGATGAGACAGAGAGGTCTAGAGATATCTGCACGTACGGTTGACTCGCTGCTCTTGAATGGATGCAACAGGCCAGTCGACGTGTTGTACGTAGACGAGGCGTTTGCGTGCCACTCTGGAACGTTACTTGCTTTGATCGCCTTGGTTAGACCAAGGCAGAAAGTTGTACTCTGTGGTGACCCGAAGCAGTGCGGCTTCTTCAATATGATGCAGATGAAAGTCAACTATAATCACAACATCTGCACCCAAGTGTACCACAAAAGTATCTCCAGGCGGTGTACACTGCCTGTGACCGCCATTGTGTCATCGTTACATTACGAAGGCAAAATGCGCACTACGAATGAGTACAACAAGCCGATTGTAGTGGACACTACAGGCTCAACAAAACCTGACGCTGGAGATCTCGTGTTAACGTGCTTCAGAGGGTGGGTTAAACAACTGCAAATTGACTATCGTGGATACGAGGTCATGACAGCAGCCGCATCCCAAGGGTTAACCAGAAAAGGAGTTTATGCAGTTAGGCAAAAAGTTAATGAAAACCCGCTCTATGCATCAACGTCAGAGCACGTCAACGTACTNCTAACNCGTACGGAAGGTAAACTGGTATGGAAGACACTTTCCGGTGACCCGTGGATAAAGACGCTGCAGAACCCACCGAAAGGAAACTTCAAAGCAACTATCAAGGAGTGGGAGGTGGAGCATGCATCAATAATGGCGGGCATCTGCAGTCACCAAATGACCTTTGATACATTCCAAAACAAAGCCAATGTTTGTTGGGCTAAGAGCTTGGTCCCTATCCTCGAAACAGCGGGGATAAAACTAAATGATAGGCAGTGGTCCCAGATAATTCAAGCCTTCAAAGAAGATAAAGCATACTCACCTGAAGTAGCCCTGAATGAAATATGCACGCGCATGTATGGGGTGGATTTAGACAGTGGGCTATTTTCTAAACCATTGGTGTCTGTGTACTACTCGGATAACCACTGGGATAATAGGCCTGGAGGGAAGATGTTCGGATTCAACCCCGAGGCAGCATCCATTCTAGAAAGAAAGTATCCATTCACAAAAGGGAAGTGGAACATCAACAAGCAGATCTGNGTGACCACCAGGAGGATAGAAGACTTTAACCCTACCACCAATATTATACCGGCCAATAGGAGACTACCACACTCATTAGTGGCCGAACACCGCCCAGTAAAAGGGGAAAGAATGGAATGGCTGGTTAATAAGATAAACGGCCACCACGTGCTCCTGGTCAGTGGCTATAATCTTGTACTGCCTACTAAGAGAGTCACTTGGGTAGCGCCACTAGGTGTCCGCGGAGCGGACTACACATACAACCTAGAGTTGGGTCTGCCAGCAACGCTTGGCAGGTATGACCTAGTGGTCATAAACATCCACACACCTTTTCGCATACACCATTACCAACAGTGCGTAGACCACGCAATGAAACTGCAAATGCTCGGGGGTGACTCATTGAGACTGCTCAAACCGGGTGGCTCTCTATTGATCAGAGCATATGGTTACGCAGATAGAACCAGTGAACGAGTCATCTGCGTGTTGGGACGCAAGTTCAGATCGTCTAGAGCGTTGAAACCACCATGTGTCACCAGCAACACTGAGATGTTTTTCCTATTCAGCAACTTTGACAATGGCAGAAGGAATTTCACAACTCATGTCATGAATAATCAACTGAATGCAGCCTTTGTAGGACAGGCCACCCGAGCAGGATGTGCACCGTCGTACCGGGTAAAACGCATGGACATCGCGAAGAACGATGAAGAGTGCGTAGTTAACGCCGCTAACCCTCGCGGGTTACCGGGTGACGGTGTTTGCAAGGCAGTATACAAAAAATGGCCGGAGTCCTTTAAGAATAGTGCAACACCAGTGGGAACCGCAAAAACAGTCATGTGCGGTACGTATCCAGTAATCCACGCCGTTGGACCGAATTTCTCTAATTATTTGGAATCTGAAGGGGACCGGGAATTGGCAGCTGCCTATCGAGAAGTCGCAAAGGAAGTAACTAGACTGGGAGTAAATAGTGTAGCTATACCTCTCCTCTCCACAGGTGTNNNNNNNNNNNNNNNNNNNNNNNNNNNNNNNNNNNNNNNNNNNNNNNTCACAGCCATGGACTCGACGGATGCAGACGTGGTCATCTACTGTCGCGACAAAGAATGGGAGAAGAAAATATCCGAGGCCATACAGATGCGGACTCAAGTGGAGTTGCTGGATGAGCACATCTCCATAGACTGCGATATTGTTCGCGTGCACCCTGACAGCAGCTTGGCAGGCAGAAAAGGATACAGCACCACGGAAGGCGCACTGTACTCATATCTAGAAGGGACTCGTTTTCACCAGACGGCAGTGGACATGGCAGAGATATATACTATGTGGCCAAAGCAAACAGAGGCCAACGAGCAAGTCTGCCTATATGCCCTGGGGGAAAGTATTGAATCGATCAGGCAGAAATGCCCGGTGGATGATGCAGACGCATCGTCTCCTCCAAAAACTGTCCCGTGCCTTTGCCGTTACGCCATGACTCCGGAACGCGTCACCNGACTTCGCATGAACCACGTCACAAGTATAATTGTGTGTTCCTCGTTTCCCCTTCCAAAGTACAAAATAGAAGGAGTGCAAAAAGTCAAATGCTCTAAGGTAATGCTATTTGACCACAACGTGCCATCACGCGTAAGTCCAAGGGAATATAGATCTTCCCCGGAGGCTGCACAGGAAGCGAGTACAACCACGTCACTGACGCATAGCCAATTCGACCTAAGCGTTGATGGCGAGATACTACCCGTCCCGTCAGATCTGGATGCTGACGCCCCAGCCCTAGAACCAGCTCNNNNNNNNNNNNNNNNNNNNNNNNNNNNNNNNNNNNNNNNNNNNNNNNNNNNNNNNNNNNNNNNNNNNNNNNNNNNNNNNNNNNNNNNNNNNNNNNNNNNNNNNNNNNNNNNNNNNNNNNNNNNNNNNNNNNNNNNNNNNNNNNNNNNNNNNNNNNNNNNNNNNNNNNNNNNNNNNNNNNNNNNNNNNNNNNNNNNNNNNNNNNNNNNNNNNNNNNNNNNNNNNNNNNNNNNNNNNNNNNNNCAGGCACCGCCGAGTACCGCCACGGAACTGAATCATCCGCCGATCTCCTTNGGNGCACCAAGNNNNNNNNNNNNNNNNNNNNNNNNNNNNNNNNNNNNNNNNNNNNNNNNNNNNNNNNNNNNNNNNNNNNNNNNNNNNNNNNNNNNNNNNNNNNNNNNNNNNNNNNNNNNNNNNNNNNNNNNNNNNNNNNNNNNNNNNNNNNNNNNNNNNNNNNNNNNNNNAGACAGGGCAGGTGGGTATATATTCTCGTCGGACACCGGTCCAGGTCATTTACAACAGAAGTCAGTACGCCAGTCAGTGCTGCCGGTGAACACCCTGGAGGAAGTCCACGAGGAGAAGTGTTACCCACCTAAGTTGGATGAAGTAAAGGAGCAACTATTACTTAAGAAACTCCAGGAGAGTGCATCCATGGCCAACAGAAGCAGGTACCAGTCGCGCAAAGTAGAAAACATGAAAGCAACAATCATCCAGAGACTAAAGAGAGGCTGTAGACTATACTTAATGTCAGAGACCTCAAAAGTCCCTACTTACCGGACCACATATCCGGCGCCTGTGTACTCGCCTCCGGTCAACGTCCGACTGTCCAACCCCGAGTCCGCAGTGGCAGCATGCAATGAGTTCCTAGCTAGAAACTATCCAACTGTCTCATCATACCAAATTACCGACGAGTATGATGCATATTTAGACATGGTGGACGGGTCGGAGAGTTGCCTGGATCGAGCGACATTCAATCCGTCAAAACTTAGGAGCTACCCGAAACAGCACGCTTACCATGCGCCCTCCATCAGAAGCGCTGTACCGTCCCCATTCCAGAACACACTACAGAATGTACTGGCAGCAGCCACGAAAAGAAACTGCAACGTCACACAGATGAGGGAATTACCCACTTTGGACTCAGCAGTATTCAACGTGGAGTGTTTTAAAAAATTCGCATGCAACCAAGAATACTGGGAAGAATTTGCTGCCAGCCCTATTAGGATAACAACTGAGAATTTAACAACCTATGTTACTAAACTAAAAGGGCCAAAAGCAGCAGCGCTATTTGCNNNNNNNNNNNNNCTGCTGCCACTGCAGGAAGTACCAATGGATAGGTTCACAGTAGATATGAAAAGGGACGTGAAGGTGACTCCTGGTACAAAGCACACAGAGGAAAGACCTAAGGTGCAGGTTATACAGGCGGCTGAACCCTTGGCGACAGCATACCTATGTGGGATTCACAGAGAGCTGGTTAGGAGGCTGAACGCCGTCCTCCTACCCAATGTACATACACTATTTGATATGTCTGCCGAGGATTTCGATGCCATCATAGCCGCACACTTTAAGCCAGGAGACACTGTTTTAGAAACGGACATAGCCTCCTTTGACAAGAGCCAAGATGATTCACTTGCGCTTACTGCCTTGATGTTGTTAGAAGATTTAGGGGTGGATCACTCCCTGTTGGACTTGATAGAGGCCGCTTTTGGAGAGATTTCCAGCTGTCATCTACCGACAGGTACGCGCTTCAAGTTCGGCGCCATGATGAAATCTGGTATGTTCCTAACTCTGTTCGTCAACACATTGCTAAACATCACCATCGCTAGCCGCGTGCTGGAAGATCGTCTGACAAAATCCGCGTGCGCGGCCTTCATCGGCGACGACAACATAATACATGGAGTCGTCTCCGATGAATTGATGGCAGACAGATGCGCCACTTGGATGAACATGGAAGTGAAGATCATAGATGCAGTTGTATCCTTGAAAGCCCCTTACTTTTGTGGAGGGTTTATACTGCACGATACTGTGACGGGAACAGCCTGCAGAGTGGCAGACCCGCTAAAAAGGCTATTCAAACTGGGCAAACCGCTAGCGGCAGGTGACGAACAAGATGAAGATAGAAGACGAGCGCTGGCTGACGAAGTGATCAGATGGCAACGAACAGGGCTAATTGATGAGTTGGAGAAAGCGGTATACTCTAGGTATGAAGTGCAGGGTATATCAGTTGTGGTAATGTCCATGGCCACCTTTGCAAGCTCCAGATCTAACTTCGAGAAGCTCAGAGGACCCNNNNNNNNNNNNNNNNNNNNNNNNNNNNNNNNNNNNNNNNNNNNNNNNNNNNNNNNNNNNNNNNNNNNNNNNNNNNNNNNNNNNNNNNNNNNNNNNNNNNNNNNNNNNNNNNNNNNNNNNNNNNNNNNNNNNNNNNNNNNNNNNNNNNNNNNNNNNNNNNNNNNNNNNNNNNNNNNNNNNNNNNNNNNNNNNNNNNNNNNNNNNNNNNNNNNNNNNNNNNNNNNNNNNNNNNNNNNNNNNNNNNNNNNNNNNNNNNNNNNNNNNNNNNNNNNNNNNNNNNNNNNNNNNNNNNNNNNNNNNNNNNNNNNNNNNNNNNNNNNNNNNNNNNNNNNNNNNNNNNNNNNNNNNNNNNNNNNNNNNNNNNNNNNNNNNNNNNNNNNNNNNNNNNNNNNNNNNNNNNNNNNNNNNNNNNNNTTGGTGGGGGACAAAGTAATGAAACCAGCACACGTAAAGGGGACCATCGATAACGCGGACCTGGCCAAACTGGCCTTTAAGCGGTCATCTAAGTATGACCTTGAATGCGCGCAGATACCCGTGCACATGAAGTCCGACGCTTCGAAGTTCACCCATGAGAAACCAGAGGGGTACTACAACTGGCACCACGGAGCAGTACAGTACTCAGGAGGCCGGTTCACCATCCCCACAGGTGCTGGCAAACCAGGGGACAGCGGCAGACCGATCTTCGACAACAAGGGACGCGTGGTGGCCATAGTCTTAGGAGGAGCTAATGAAGGAGCCCGTACAGCCCTCTCGGTGGTGACCTGGAATAAAGACATTGTCACTAAAATCACCCCCGAGGGGGCCGAAGAGTGGAGTCTTGCCATCCCAGTCATGTGCCTGCTGGCAAATACCACGTTCCCCTGCTCCCAGCCCCCTTGCACTCCCTGCTGCTATGAAAGGGAACCAGAGGAAACCCTACGCATGCTTGAGGACAACGTCATGAGACCTGGGTACTATCAGCTGCTACAAGCATCCTTAACATGTTCTCCCCACCGTCAGCGACGCAGTACCAAGGACAACTTCAATGTCTATAAAGCCACAAGACCGTACTTAGCTCACTGTCCCGACTGCGGAGAAGGGCACTCGTGCCATAGTCCCGTAGCATTAGAACGCATCAGAAATGAAGCGACAGACGGGACGCTGAAAATCCAGGTCTCCTTGCAAATCGGAATAAAGACGGATGATAGCCACGATTGGACCAAGCTGCGTTACATGGACAACCACACGCCAGCGGACGCAGAGAGGGCGGGGCTATTTGTAAGAACATCAGCACCGTGCACGATTACTGGAACAATGGGACACTTCATCCTGACCCGATGTCCGAAAGGGGAAACTCTGACGGTGGGATTCACTGACAGTAGGAAGATCAGTCACTCATGTACGCACCCATTTCACCACGACCCTCCTGTGATAGGCCGGGAGAAATTCCATTCCCGACCGCAGCACGGTAAAGAGCTGCCTTGCAGCACGTACGTGCAGAGCACCGCCGCAACTACCGAGGAGATAGAGGTACACATGCCCCCAGACACCCCTGATCGCACACTGATGTCACAACAGTCCGGCAACGTAAAGATCACAGTTAATGGCCAGACGGTGCGGTACAAGTGTAATTGCGGTGGCTCAAATGAAGGACTAATAACTACAGACAAAGTGATTAATAACTGCAAAGTTGATCAATGTCATGCCGCGGTCACCAATCACAAAAAGTGGCAGTACAACTCCCCTCTGGTCCCGCGTAATGCTGAACTTGGGGACCGAAAAGGAAAAATCCACATCCCGTTTCCGCTGGCAAATGTAACATGCAGGGTGCCTAAAGCAAGGAACCCCACCGTGACGTACGGGAAAAACCAAGTCATCATGCTACTGTATCCCGACCACCCAACACTCCTGTCCTACCGGAACATGGGAGAAGAACCAAACTACCAAGAAGAGTGGGTGACGCATAAGAAGGAAGTCGTGCTAACCGTGCCGACTGAAGGGCTCGAGGTCACGTGGGGTAACAACGAGCCGTATAAGTATTGGCCGCAGTTATCTACAAACGGTACAGCCCATGGCCACCCGCATGAGATAATTCTGTATTATTATGAGCTGTACCCTACTATGACTGTAGTAGTTGTGTCAGTGGCCTCGTTCGTACTCCTGTCGATGGTGGGTGTGGCAGTGGGGATGTGCATGTGTGCACGACGCAGATGCANNNNNNNNNNCGAACTGACACCAGGAGCTACCGTCCCTTTCCTGCTTAGCCTAATATGCTGCATCAGAACAGCTAAAGCGGCCACATACCAAGAGGCTGCGGTATACCTGTGGAATGAACAGCAACCTTTGTTTTGGCTACAAGCCCTTATTCCGCTGGCAGCCCTGATTGTCCTGTGCAACTGTCTGAGACTCTTACCATGCTGCTGTAAANNNNNNNNNNNNNNNNNNNNNNNNNNNNNNNNNNNNCACACTGTGAGCGCGTACGAACACGTAACAGTGATCCCGAACACGGTGAGAGTACCGTATAAGACTCTAGTCAATAGACCGGGCTACAGTCCCATGGTATTGGAGATGGAACTACTGTCAGTCACTTTGGAGCCAACGCTATCGCTTGATTACATCACGTGCGAGTACAAAACCGTTATCCCGTCTCCGTACGTGAAATGCTGCGGTACAGCAGAGTGCAAGGACAAAAACCTACCTGACTACAGCTGTAAGGTCTTCACCGGCGTCTACCCATTTATGTGGGGCGGAGCCTANNNNNNNNNNNNNNNNNNNNNNNNNNNNNNNNNNNNNNNNNNNNNNNNNNNNNNNNNNNNNNNNNNNNNNNNNNNNNNNNNNNNNNNNNNNNNNNNNNNNNNNNNNNNNNNNNNNNNNNNNNNNNNNNNNNNNNNNNNNNNNNNNNNNNNNNNNNNNNNNNNNNNNNNNNNNNNNNNNNNNNNNNNNNNNNNNNNNGCCAAATTCATTGTGGGGCCAATGTCTTCAGCCTGGACACCTTTCGACAACAAAATTGTGGTGTACAAAGGTGACGTCTATAACATGGACTACCCGCCCTTTGGCGCAGGAAGACCAGGACAATTTGGCGATATCCAAAGTCGCACACCTGAGAGTACAGACGTCTATGCTAATACACAACTGGTACTGCAGAGACCGGCTGCGGGTACGGTACATGTGCCATACTCTCAGGCACCATCTGGCTTTAAGTATTGGCTAAAAGAACGAGGGGCGTCGCTGCAGCACACAGCACCATTTGGCTGCCAAATAGCAACAAACCCGGTAAGAGCGGTGAATTGCGCCGTAGGGAACATGCCCATCTCCATCGACATACCGGA-------------------------------------------------------------------------------------------------------------------------------------------------------------------------------------------------------------------------------------------------------------------------------------------------------------------------------------------------------------------------------------------------------------------------------------------------------------------------------------
		</sequence>
		<sequence>
			<taxon idref="MK156053|Brazil|BA|2018-09-21"/>
			-----------------------------------------------------------------------------------------------------------------------------------------------------------------------------------------------------------------------------------------------CGTCTGCCCGATGCGCAGCGCAGAAGATCCCGAGAGACTCGCCAATTATGCGAGAAAGCTAGCATCTGCTGCAGGAAAAGTCCTGGACAGAAACATCTCTGGAAAGATCGGGGACTTACAAGCAGTAATGGCCGTGCCAGACACGGAGACGCCAACATTCTGCTTGCACACAGATGTCTCATGTAGACAGAGAGCAGACGTCGCGATATACCAAGACGTCTATGCTGTACACGCACCCACGTCGCTATACCACCAGGCGATTAAAGGGGTCCGAGTGGCGTACTGGGTAGGGTTCGACACAACCCCGTTCATGTACAATGCCATGGCGGGTGCCTACCCCTCATATTCGACAAACTGGGCAGACGAGCAGGTACTGAAGGCTAAGAACATAGGATTATGTTCAACAGACCTGACGGAAGGTAGACGAGGTAAATTGTCTATTATGAGAGGGAAGAAGCTAAAACCGTGTGACCGTGTGCTGTTCTCAGTAGGGTCAACGCTCTACCCGGAAAGCCGCAAGCTACTTAAGAGCTGGCACTTACCATCGGTGTTCCATCTAAAGGGCAAACTCAGCTTCACATGCCGCTGTGATACAGTGGTTTCGTGCGAGGGCTACGTCGTTAAGAGAATAACGATGAGCCCAGGCCTTTATGGAAAAACCACAGGGTATGCGGTAACCCACCACGCAGACGGATTCTTGATGTGCAAGACTACCGACACGGTTGACGGCGAAAGAGTGTCATTCTCGGTGTGCACATACGTGCCGGCGACCATTTGTGATCAAATGACCGGCATCCTTGCTACAGAAGTCACGCCGGAGGATGCACAGAAGCTGTTGGTGGGGCTGAACCAGAGAATAGTGGTTAACGGCAGAACGCAACGGAATACGAACACCATGAAAAACTATCTGCTTCCCGTGGTCGCCCAAGCCTTCAGTAAGTGGGCAAAGGAGTGCCGGAAAGACATGGAAGATGAAAAACTCCTGGGGGTCAGAGAAAGAACACTGACCTGCTGCTGTCTATGGGCATTCAAGAAGCAGAAAACACACACGGTCTACAAGAGGCCTGATACCCAGTCAATTCAGAAGGTTCAGGCCGAGTTTGACAGCTTTGTGGTACCGAGCCTGTGGTCGTCCGGGTTGTCAATCCCCTTGAGGACTAGAATCAAATGGTTGTTAAGCAAGGTGCCAAAAACCGACCTGATCCCATATAGCGGGGACGCCCAAGAAGCCCGGGACGCAGAAAAAGAAGCAGAGGAAGAACGAGAAGCAGNNNNNNNNNNNNNNNNNNNNNNNNNNNNNNNNNNNNNNNNNNNNNNNNNNNNNNNNNNNNNNNNNNNNNNNNNNNNNNNNNNNNNNNNNNNNNNNNNNNNNNNNNNNNNNNNNNNNNNNNNNNNNNNNNNNNNNNNNNNNNNNNNNNNNNNNNNNNNNNNNNNNNNNNNNNNNNNNNNNNNNNNNNNNNNNNNNNNNNNNNNNNNNNNNNNNNNNNNNNNNNNNNNNNNNNNNNNNNNNNNNNNNNNNNNNCACAGCGGACGAGCAGGGAGGTACGCGGTCGAAGCGTACGACGGCCGAGTCCTAGTGCCCTCAGGCTATGCAATCTCGCCTGAAGACTTCCAGAGTCTAAGCGAAAGCGCAACGATGGTGTATAACGAAAGAGAGTTCGTAAACAGAAAGCTACACCACATTGCGATGCACGGACCAGCCCTGAACACCGACGAAGAGTCGTATGAGCTGGTGAGGGCAGAGAGGACAGAACACGAGTACGTCTACGATGTGGACCAGAGAAGATGCTGTAAGAAGGAAGAAGCTGCAGGACTGGTATTGGTGGGCGACTTGACTAATCCGCCCTACCACGAATTCGCATATGAAGGGCTAAAAATCCGCCCTGCCTGCCCATACAAAATTGCAGTCATAGGAGTCTTCGGAGTACCAGGATCTGGCAAGTCAGCTATTATCAAGAACCTAGTTACCAGGCAAGACCTGGTGACTAGCGGAAAGAAAGAAAACTGCCAAGAAATCACCACCGACGTGATGAGACAGAGAGGTCTAGAGATATCTGCACGTACGGTTGACTCGCTGCTCTTGAATGGATGCAACAGGCCAGTCGACGTGTTGTACGTAGACGAGGCGTTTGNGTGNNNNNNNNNNNNNNNNNNNNNNNNNNNNNNNNNNNNNNNNNNNNNNNNNNNNNNNNNNNNNNNNNNNNNNNNNNNNNNNNNNNNNNNNNNNNNNNNNNNNNNNNNNNNNNNNNNNNNNNNNNNNNNNNNNNNNNNNNNNNNNNNNNNNNNNNNNNNNNNNNNNNNNNNNNNNNNNNNNNNNNNNNNNNNNNNNNNNNNNNNNNNNNNNNNNNNNNNNNNNNNNNNNNNNNNNNAGTACAACAAGCCGATTGTAGTGGACACTACAGGCTCAACAAAACCTGACGCTGGAGATCTCGTGTTAACGTGCTTCAGAGGGTGGGTTAAACAACTGCAAATTGACTATCGTGGATACGAGGTCATGACAGCAGCCGCATCCCAAGGGTTAACCAGAAAAGGAGTTTATGCAGTTAGGCAAAAAGTTAATGAAAACCCGCTCTATGCATCAACGTCAGAGCACGTCAACGNNNNNNNNNNNNNNNNNNNNNNNNNNNNNNNNNNNNNNNNNNNNNNNNNNNNNNNNNNNNNNNNNNNNNNNNNNNNNNNNNNNNNNNNNNNNNNNNNNNNNNNNNNNNNNNNNNNNNNNNNNNNNNNNNNNNNNNNNNNNNNNNNNNNNNNNNNNNNNNNNNNNNNNNNNNNNNNNNNNNNNNNNNNNNNNNNNNNNNNNNNNNNNNNNNNNNNNNNNNNNNNNNNNNNNNNNNNNGGGATAAAACTAAATGATAGGCAGTGGTCCCAGATAATTCAAGCCTTCAAAGAAGATAAAGCATACTCACCTGAAGTAGCCCTGAATGAAATATGCACGCGCATGTATGGGGTGGATTTAGACAGTGGGCTATTTTCTAAACCATTGGTGTCTGTGTACTACTCGGATAACCACTGGGATAATAGGCCTGGAGGGAAGATGTTCGGATTCAACCCCGAGGCAGCATCCATTCTAGAAAGAAAGTATCCATTCACAAAAGGGAAGTGGAACATCAACAAGNNNNNNNNNNNNNNNNNNNNNNNNNNNNNNNNNNNNNNNNNNNNNNNNNNNNNNNNNNNNNNNNNNNNNNNNNNNNNNNNNNNNNNNNNNNNNNNNNNNNNNNNNNNNNNNNNNNNNNNNNNNNNNNNNNNNNNNNNNNNNNNNNNNNNNNNNNNNNNNNNNNNNNNNNNNNNNNNNNNNNNNNNNNNNNNNNNNNNNNNNNNNNNNNNNNNNNNNNNNNNNNNNNNNNNNNNNNNNNNNNNNNNNNNNNNNNNNNNNNNNNNNNNNNNNNNNNNNNNNNNNNNNNNNNNNNNNNNNNNCATAAACATCCACACACCNTTTCGCATACACCATTACCAACAGTGCGTAGACCACGCAATGAAACTGCAAATGCTCNGGGGTGACTCATTGAGACTGCTCAAACCGGGTGGCTCTCTATTGATCAGAGNATATGGTTACGCAGATAGAACCAGTGAACGAGTCATCTGCGTGTTGGGACGCAAGTTCAGATCGTCTAGAGCGTTGAAACCACCATGTGTCACCAGCAACACTGAGATGTTTTTCCTATTCAGCAACTTTGACAATGGCAGAAGGAATTTCACAACTCATGTCATGAATAATCAACTGAATGCAGCCTTTGTAGGACAGGCCACCCGAGCAGGATGTGCACCGTCGTACCGGGTAAAACGCATGGACATCGCGAAGAACGATNNAGNGTGCNNNNNNNNNNNNNNNNNNNNNNNNNNNNNNNNNNNNNNNNNNNNNNNNNNNNNNNNNNACAAAAAATGGCCGGAGTCCTTTAAGAATAGTGCAACACCAGTGGGAACCGCAAAAACAGTCATGTGCGGTACGTATCCAGTAATCCACGCCGTTGGACCGAACTTCTCTAATTATTTGGAATCTGAAGGGGACCGGGAATTGGCAGCTGCCTATCGAGAAGTCGCAAAGGAAGTAACTAGACTGGGAGTAAATAGTGTAGCTATACCTCTCCTCTCCACAGGTGNNNNNNNNNNNNNNNNNNNNNNNNNNNNNNNNNNNNNNNNNNNNNNNNNNNNNNNNNNNNNNNNNNNNNNNNNNNNNNNNNNNNNNNNNNNNNNNNNNNNNNNNNNNNNNNNNNNNNNNNNNNNNNNNNNNNNNNNNNNNNNNNNNNNNNNNNNNNNNNNNNNNNNNNNNNNNNNNNNNNNNNNNNNNNNNNNNNNNNNNNNNNNNNNNNNNNNNNNNNNNNNNNNNNNNNNNNNNNNNNNNNNNNNNNNNNNNNNNNNNNNNNNNNNNNNNNNNNNNNNNNNNNNNNNNNNNNNNNNNNNNNNNNNNNNNNNNNNNNNNNNNNNNNNNNNNNNNNNNNNNNNNNNNNNNNNNNNNNNNNNNNNNNNNNNNNNNNNNNNNNNNNNNNNNNNNNNNNNNNNNNNNNNNNNNNNNNNNNNNNNNNNNNNNNNNNNNNNNNNNNNNNNNNNNNNNNNNNNNNNNNNNNNNNNNNNNNNNNNNNNNNNNNNNNNNNNNNNNNNNNNNNNNNCAAGTATAATTGTGTGTTCCTCGTTTNCCCTTCCAAAGTACAAAATAGAAGGAGTGCNAAAAGTCAAATGCTCTAAGGTAATGCTATTTGACCACAACGTGCCATCACGCGTAAGTNCAAGGGAATATAGATCTTNCCCGGAGGCTGCACAGGAAGCGAGTACAACCACGTCACTGACGCATAGCCAATTCGACCTAAGCGTTGANGGCGAGATACTACCCGTNCCGTCAGATCTNGATGCTGACGNCCCAGCCCTAGAACCAGCTCNNNNNNNNNNNNNNNNNNNNNNNNNNNNNNNNNNNNNNNNNNNNNNNNNNNNNNNNNNNNNNNNNNNNNNNNNNNNNNNNNNNNNNNNNNNNNNNNNNNNNNNNNNNNNNNNNNNNNNNNNNNNNNNNNNNNNNNNNNNNNNNNNNNNNNNNNNNNNNNNNNNNNNNNNNNNNNNNNNNNNNNNNNNNNNNNNNNNNNNNNNNNNNNNNNNNNNNNNNNNNNNNNNNNNNNNNNNNNNNNNNCAGGCACCGCCGAGTACCGCCACGGAACTGAATCATCCGCCGATCTCCTTCGGAGCACCAAGCGAGACGTTCCCCATTACATTTGGGGACTTCAACGAAGGAGAAATCGAAAGCTTGTCTTCTGAGCTGCTAACTTTCGGAGACTTCCTACCCGGAGAAGTGGATGACTTGACAGATAGCGACTGGTCCACGTGCTCAGACACGGACGACGAGTTATGACTAGACAGGGCAGGTGGGTATATATTCTCGTCGGACACCGGTCCAGGTCATTTACAACAGAAGTCAGTACGCCAGTCAGTGCTGCCGGTGAACACCCTGGAGGAAGTCCACGAGGAGAAGTGTTACCCACCTAAGTTGGATGAAGTAAAGGAGCAACTATTACTTAAGAAACTCCAGGAGAGTGCATCCATGGCCAACAGAAGCAGGTACCAGTCGCGCAAAGTAGAAAACATGAAAGCAACAATCATCCAGAGACTAAAGAGAGGCTGTAGACTATACTTAATGTCAGAGACCTCAAAAGTCCCTACTTACCGGACCACATATCCGGCGCCTGTGTACTCGCCTCCGGTCAACGTCCGACTGTCCAACCCCGAGTCCGCAGTGGCAGCATGCAATGAGTTCCTAGCTAGAAACTATCCAACTGTCTCATCATACCAAATTACCGACGAGTATGATGCATATTTAGACATGGTGGACGGGTCGGAGAGTTGCCTGGATCGAGCGACATTCAATCCGTCAAAACTTAGGAGCTACCCGAAACAGCACGCTTACCATGCGCCCTCCATCAGAAGCGCTGTACCGTCCCCATTCCAGAACACACTACAGAATGTACTGGCAGCAGCCACGAAAAGAAACTGCAACGTCACACAGATGAGGGAATTACCCACTTTGGACTCAGCAGTATTCAACGTGGAGTGTTTTAAAAAATTCGCATGCAACCAAGAATACTGGGAAGAATTTGCTGCCAGCCCTATTAGGATAACAACTGAGAATTTAACAACCTATGTTACTAAACTAAAAGGGCCAAAAGCAGCAGCGCTATTTGCNNNNNNNNNNNNNNNNNNNNNACTGCAGGANGTACCAATGGATAGGTTCACAGTAGATATGAAAAGGGACGTGAAGGTGACTCCTGGTACAAAGCACACAGAGGAAAGACCTAAGGTGCAGGTTATACAGGCGGCTGAACCCTTGGCGACAGCATACCTATGTGGGATTCACAGAGAGCTGGTTAGGAGGCTGAACGCCGTCCTCCTACCCAATGTACATACACTATTTGATATGTCTGCCGAGGATTTCGATGCCATCATAGCCGCACACTTTAAGCCAGGAGACACTGTTTTAGAAACGGACATAGCCTCCTTTGACAAGAGCCAAGATGATTCACTTGCGCTTACTGCCTTGATGTTGTTAGAAGATTTAGGGGTGGATCACTCCCTGTTGGACTTGATAGAGGCCGCTTTTGGAGAGATTTCCAGCTGTCATCTACCNNNNNNNNNNNNNNNNNNNNNNGGCGCCATGATGAAATCTGGTATGTTCCTAACTCTGTTCGTCAACACATTGCTAAACATCACCATCGCTAGCCGCGTGCTGGAAGATCGTCTGACAAAATCCGCGTGCGCGGCCTTCATCGGCGACGACAACATAATACATGGAGTCGTCTCCGATGAATTGATGGCAGACAGATGCGCCACTTGGATGAACATGGAAGTGAAGATCATAGATGCAGTTGTATCCTTGAAAGCCCCTTACTTTTGTGGAGGGTTTATACTGCACGATACTGTGACGGGAACAGCCTGCAGAGTGGCAGACCCGCTAAAAAGGCTATTCAAACTGGGCAAACCGCTAGCGGCAGGTGACGAACAAGATGAAGATAGAAGACGAGCGCTGGCTGACGAAGTGATCAGATGGCAACGAACAGGGCTAATTGATGAGTTGGAGAAAGCGGTATACTCTAGGTATGAAGTGCAGGGTATATCAGTTGTGGTAATGTCCATGGCCACCTTTGCAAGCTCCAGATCTAACTTCGAGAAGCTCAGAGGACCCNNNNNNNNNNNNNNNNNNNNNNNNNNNNNNNNNNNNNNNNNNNNNNNNNNNNNNNNNNNNNNNNNNNNNNNNNNNNNNNNNNNNNNNNNNNNNNNNNNNNNNNNNNNNNNNNNNNNNNNNNNNNNNNNNNNNNNNNNNNNNNNNNNNNNNNNNNNNNNNNNNNNNNNNNCAGTTAATAAACTGACAATGCGCGCGGTACCCCAACAGAAGCCACGCAGGAATCGGAAGAATAAGAAGCAAAAGCAAAAGCGACAGGCGCCACAAAACAACACAAANCAAAANAAGCAGCCGCCTAAAAAGAAACCAGCTCAAAAGNAAAAGAAGCCGGGCCGCNNAGAGAGGATGTGCATGAAAATCGAAAATGATTGTANTTTTGAAGTCAAGTATGAAGGTAAGGTAACAGGTTACGCGTGCTTGGTGGGGGACAAAGTAATGAAACCAGCACACGTAAAGGGGACCATCGATAACGCGGACCTGGCCAAACTGGCCTTTAAGCGGTCATCTAAGTATGACCTTGAATGCGCGCAGATACCCGTGCACATGAAGTCCGACGCTTCGAAGTTCACCCATGAGAAACCAGAGGGGTACTACAACTGGCACCACGGAGCAGTACAGTATTCAGGAGGCCGGTTCACCATCCCCACAGGTGCTGGCAAACCAGGGGACAGCGGCAGACCGATCTTCGACAACAAGGGACGCGTGGTGGCCATAGTCTTAGGAGGAGCTAATGAAGGAGCCCGTACAGCCCTCTCGGTGGTGACCTGGAATAAAGACATTGTCACTAAAATCACCCCCGAGGGGGCCGAAGAGTGGAGTCTTGCCATCCCAGTCATGTGCCTGCTGGCAAATACCACGTTCCCCTGCTCCCAGCCCCCTTGCACTCCCTGCTGCTATGAAAGGGAACCAGAGGAAACCCTACGCATGCTTGAGGACAACGTCATGAGACCTGGGTACTATCAGCTGCTACAAGCATNNNNNNNNNNNNNNNNNNNNNNNNNNNNNNNNNNNNNNNNNNNNNNNNNNNNNNNNNNNNNNNNNNNNNNNNNNNNNNNNNNNNNNNNNNNNNNNNNNNNNNNNNNNNNNNNNNNNNNNNNNNNNNNNNNNNNNNNNNNNNNNNNNNNNNNNNNNNNNNNNNNNNNNNNNNNNNNNNNNNNNNNNNNNNNNNNNNNNATAAAGACGGATGATAGCCACGATTGGACCAAGCTGCGTTACATGGACAACCACACGCCAGCGGACGCAGAGAGGGCGGGGCTATTTGTAAGAACATCAGCACCGTGCACGATTACTGGAACAATGGGACACTTCATCCTGACCCGATGTCCGAAAGGGGAAACTCTGACGGTGGGATTCACTGACAGTAGGAAGATCAGTCACTCATGTACGCACCCATTTCACCACGACCCTCCTGTGATAGGCCGGGAGAAATTCCATTCCCGACCGCAGCACGGTAAAGAGCTGCCTTGCAGCACGTACGTGCAGAGCACCGCCGCAACTACCGAGGAGATAGAGGTACACATGCCCCCAGACACCCCTGATCGCACACTGATGTCACAACAGTCCGGCAACGTAAAGATCACAGTTAATGGCCAGACGGTGCGGTACAAGTGTAATTGCGGTGGCTCAAATGAAGGACTAATAACTACAGACAAAGTGATTAATAACTGCAAAGTTGATCAATGTCATGCCGCGGTCACCAATCACAAAAAGTGGCAGTACAACTCCCCTCTGGTCCCGCGTAATGCTGAACTTGGGGACCGAAAAGGAAAAATCCACATCCCGTTTCCGCTGGCAAATGTAACATGCAGGGTGCCTAAAGCAAGGAACCCCACCGTGACGTACGGGAAAAACCAAGTCATCATGCTACTGTATCCCGACCACCCAACACTCCTGTCCTACCGGAACATGGGAGAAGAACCAAACTACCAAGAAGAGTGGGTGACGCATAAGAAGGAAGTCGTGCTAACCGTGCCGACTGAAGGGCTCGAGGTCACGTGGGGTAACAACGAGCCGTATAAGTATTGGCCGCAGTTATCTACAAACGGTACAGCCCATGGCCACCCGCATGAGATAATTCTGTATTATTATGAGCTGTACCCTACTATGACTGTAGTAGTTGTGTCAGTGGCCTCGTTCGTACTCCTGTCGATGGTGGGTGTGGCAGTGGGGATGTGCATGTGTGCACGACGCAGATGCANNNNNNNNNNNNNNNNNNNNNNNNNNNNNNNNNNNNNNNNNNNNNNNNNNNNNNNNNNNNNNNNNNNNNNNNNNNNNNNNNNNNNNNNNNNNNNNNNNNNNNNNNNNNNNNNNNNNNNNNNNNNNNNNNNNNNNNNNNNNNNNNNNNNNNNNNNNNNNNNNNNNNNNNNNNNNNNNNNNNNNNNNNNNNNNNNNNNNNNNNNNNNNNNNNNNNNNNNNNNNNNNNNNNNNNNNNNNNNNNNNNGTGCCCACACTGTGAGCGCGTACGAACACGTAACAGTGATCCCGAACACGGTGAGAGTACCGTATAAGACTCTAGTCAATAGACCGGGCTACAGTCCCATGGTATTGGAGATGGAACTACTGTCAGTCACTTTGGAGCCAACGCTATCGCTTGATTACATCACGTGCGAGTACAAAACCGTTATCCCGTCTCCGTACGTGAAATGCTGCGGTACAGCAGAGTGCAAGGACAAAAACCTACCTGACTACAGCTGTAAGGTCTTCACCGGCGTCTACCCATTTATGTGGGGCGGAGCCTANNNNNNNNNNNNNNNNNNNNNNNNNNNNNNNNNNNNNNNNNNNNNNNNNNNNNNNNNNNNNNNNNNNNNNNNNNNNNNNNNNNNNNNNNNNNNNNNNNNNNNNNNNNNNNNNNNNNNNNNNNNNNNNNNNNNNNNNNNNNNNNNNNNNNNNNNNNNNNNNNNNNNNNNNNNNNNNNNNNNNNNNNNNNNNNNNNNNGCCAAATTCATTGTGGGGCCAATGTCTTCAGCCTGGACACCTTTCGACAACAAAATTGTGGTGTACAAAGGTGACGTCTATAACATGGACTACCCGCCCTTTGGCGCAGGAAGACCAGGACAATTTGGCGATATCCAAAGTCGCACACCTGAGAGTACAGACGTCTATGCTAATACACAACTGGTACTGCAGAGACCGGCTGCGGGTACGGTACATGTGCCATACTCTCAGGCACCATCTGGCTTTAAGTATTGGCTAAAAGAACGAGGGGCGTCGCTGCAGCACACAGCACCATTTGGCTGCCAAATAGCAACAAACCCGGTAAGAGCGGTGAATTGCGCCGTAGGGAACATGCCCATCTCCATCGACATACCGGATGCGG--------------------------------------------------------------------------------------------------------------------------------------------------------------------------------------------------------------------------------------------------------------------------------------------------------------------------------------------------------------------------------------------------------------------------------------------------------------------------------
		</sequence>
		<sequence>
			<taxon idref="MK244656|Brazil|RJ|Niteroi|2018-04-06"/>
			-----------------------------------------------------------------------------------------------------------------------------------------------------------------------------------------------------------------------------------------------CGTCTGCCCGATGCGCAGCGCAGAAGATCCCGAGAGACTCGCCAATTATGCGAGAAAGCTAGCATCTGCTGCAGGAAAAGTCCTGGACAGAAACATCTCTGGAAAGATCGGGGACTTACAAGCAGTAATGGCCGTGCCAGACACGGAGACGCCAACATTCTGCTTGCACACAGATGTCTCATGTAGACAGAGAGCAGACGTCGCGATATACCAAGACGTCTATGCTGTACACGCACCCACGTCGCTATACCACCAGGCGATTAAAGGGGTCCGAGTGGCGTACTGGGTAGGGTTCGACACAACCCCGTTCATGTACAATGCCATGGCGGGTGCCTACCCCTCATATTCGACAAACTGGGCAGACGAGCAGGTACTGAAGGCTAAGAACATAGGATTATGTTCAACAGACCTGACGGAAGGTAGACGAGGTAAATTGTCTATTATGAGAGGGAAGAAGCTAAAACCGTGTGACCGTGTGCTGTTCTCAGTAGGGTCAACGCTCTACCCGGAAAGCCGCAAGCTACTTAAGAGCTGGCACTTACCATCGGTGTTCCATCTAAAGGGCAAACTCAGCTTCACATGCCGCTGTGATACAGTGGTTTCGTGCGAGGGCTACGTCGTTAAGAGAATAACGATGAGCCCAGGCCTTTATGGAAAAACCACAGGGTATGCGGTAACCCACCACGCAGACGGATTCTTGATGTGCAAGACTACCGACACGGTTGACGGCGAAAGAGTGTCATTCTCGGTGTGCACATACGTGCCGGCGACCATTTGTGATCAAATGACCGGCATCCTTGCTACAGAAGTCACGCCGGAGGATGCACAGAAGCTGTTGGTGGGGCTGAACCAGAGAATAGTGGTTAACGGCAGAACGCAACGGAATACGAACACCATGAAAAACTATCTGCTTCCCGTGGTCGCCCAAGCCTTCAGTAAGTGGGCAAAGGAGTGCCGGAAAGACATGGAAGATGAAAAACTCCTGGGGGTCAGAGAAAGAACACTGACCTGCTGCTGTCTATGGGCATTCAAGAAGCAGAAAACACACACGGTCTACAAGAGGCCTGATACCCAGTCAATTCAGAAGGTTCANNNNNNNNNNNNNNNNNNNNNNNNNNNNNNNNNNNNNNNNNNNNNNNNNNNNNNNNNNNNNNNNNNNNNNNNNNNNNNNNNNNNNNNNNNNNNNNNNNNNNNNNNNNNNNNNNNNNNNNNNNNNNNNNNNNNNNNNNNNNNNNNNNNNNNNNNNNNNNNNNNNNNNNNNNNNNNNNNNNNNNNNNNNNNNNNNNNNNNNNNNNNNNNNNNNNNNNNNNNNNNNNNNNNTCAGGTCGAAATCGACGTGGAACAGCTTGAGGACAGAGCGGGTGCAGGAATAATAGAGACTCCTAGAGGAGCTATCAAAGTTACTGCCCAACCAACAGACCACGTCGTGGGAGAGTACCTGGTACTTTCCCCGCAGACCGTACTACGGAGCCAGAAGCTCAGCCTAATTCACGCTTTGGCGGAGCAAGTGAAGACGTGCACGCACAGCGGACGAGCAGGGAGGTACGCGGTCGAAGCGTACGACGGCCGAGTCCTAGTGCCCTCAGGCTATGNNNNNNNNNNNNNNNNNNNNNNNNNNNNNNNNNNNNNNNNNNNNNNNNNNNNNNNNNNNNNNNNNNNNNNNNNNNNNNNNNNNNNNNNNNNNNNNNNNNNNNNNNNNNNNNNNNNNNNNNNNNNNNNNNNNNNNNNNNNNNNNNNNNNNNNNNNNNNNNNNNNNNNNNNNNNNNNNNNNNNNNNNNNNNNNNNNNNNNNNNNNNNNNNNNNNNNNNNNNGACTGGTACTGGTGGGCGACTTGACTAATCCGCCCTACCACGAATTCGCATATGAAGGGCTAAAAATCCGCCCTGCCTGCCCATACAAAATTGCAGTCATAGGAGTCTTCGGAGTACCAGGATCCGGCAAGTCAGCTATTATCAAGAACCTAGTTACCAGGCAAGACCTGGTGACTAGCGGAAAGAAAGAAAACTGCCAAGAAATCACCACCGACGTGATGAGACAGAGAGGTCTAGAGATATCTGCACGTACGGTTGACTCGCTGCTCTTGAATGGATGCAACAGGCCAGTCGACGTGTTGTACGTAGACGAGGCGTTTGCGTGCCACTCTGGAANNNNNNNNNNNNNNNNNNNNNNNNNNNNNNNNNNNNNNNNNNNNNNNNNNNNNNNNNNNNNNNNNNNNNNNNNNNNNNNNNNNNNNNNNNNNNNNNNNNNNNNNNNNNNNNNNNNNNNNNNNNNNNNNNNNNNNNNNNNNNNNNNNNNNNNNNNNNNNNNNNNNNNNNNNNNNNNNNNNNNNNNNNNNNNNNNNNNNNNNNNNNNNNNNNNNNNNNNNNNNNAGTACAACAAGCCGATTGTAGTGGACACTACAGGCTCAACAAAACCTGACGCTGGAGATCTCGTGTTAACGTGCTTCAGAGGGTGGGTTAAACAACTGCAAATTGACTATCGTGGATACGAGGTCATGACAGCAGCCGCATCCCAAGGGTTAACCAGAAAAGGAGTTTATGCAGTTAGGCAAAAAGTTAATGAAAACCCGCTCTATGCATCAACGTCAGAGCACGTCAACGNNNNNNNNNNNNNNNNNNNNNNNNNNNNNNNNNNNNNNNNNNNNNNNNNNNNNNNNNNNNNNNNNNNNNNNNNNNNNNNNNNNNNNNNNNNNNNNNNNNNNNNNNNNNNNNNNNNNNNNNNNNNNNNNNNNNNNNNNNNNNNNNNNNNNNNNNNNNNNNNNNNNNNNNNNNNNNNNNNNNNNNNNNNNNNNNNNNNNNNNNNNNNNNNNNNNNNNNNNNNNNNNNNNNNNNNNNNGGGGATAAAACTAAATGATAGGCAGTGGTCCCAGATAATTCAAGCCTTCAAAGAAGATAAAGCATACTCACCCGAAGTAGCCCTGAATGAAATATGCACGCGCATGTATGGGGTGGATTTAGACAGTGGGCTATTTTCTAAACCATTGGTGTCTGTGTATTACTCGGATAACCACTGGGATAATAGGCCTGGAGGGAAGATGTTCGGATTCAACCCCGAGGCAGCATCCATTCTAGAAAGAAAGTATCCATTCACAAAAGGGAAGTGGAACATCAACAAGCAGATCTGNGTGACCACCAGGAGGATAGAAGACTTTAACCCTACCACCAATATTATACCGGCCAATAGGAGACTACCACACTCATTAGTGGCCGAACACCGCCCAGTAAAAGGGGAAAGAATGGAATGGCTGGTTAATAAGATAAACGGCCACCACGTGCTCCTGGNNNGNGGNNNNNNNNNNNNNNNNNNNNNNNNNNNNGTCANNNNNGTAGCGCCACTAGGTGTCCGCGGAGCGGACTACACATACAACCTAGAGTTGGGTCTGCCAGCAACGCTTGGCAGGTATGACCTAGTGGTCATAAACATCCACACACCTTTTCGCATACACCATTACCAACAGTGCGTAGACCACGCAATGAAACTGCAAATGCTCGGGGGTGACTCATTGAGACTGCTCAAACCGGGTGGCTCTCTATTGATCAGAGCATATGGTTACGCAGATAGAACCAGTGAACGAGTCATCTGCGTGTTGGGACGCAAGTTCAGATCGTCTAGAGCGTTGAAACCACCATGTGTCACCAGCAACACTGAGATGTTTTTCCTATTCAGCAACTTTGACAATGGCAGAAGGAATTTCACAACTCATGTCATGAATAATCAACTGAATGCAGCCTTTGTAGGACAGGCCACCCGAGCAGGATGTGCACCGTCGTACCGGGTAAAACGCATGGACATCGCGAAGAACGATGAANNNNNNNNNNNNNNNNNNNNNNNNNNNNNNNNNNNNNNNNNNNNNNNNNNNNNNNNNNNNNNNNACAAAAAATGGCCGGAGTCCTTTAAGAATAGTGCAACACCAGTGGGAACCGCAAAAACAGTCATGTGCGGTACGTATCCAGTAATCCACGCCGTTGGACCGAATTTCTCTAATTATTTGGAATCTGAAGGGGACCGGGAATTGGCAGCTGCCTATCGAGAAGTCGCAAAGGAAGTAACTAGACTGGGAGTAAATAGTGTAGCTATACCTCTCCTCTCCACAGGTGTATACTCAGGAGGGAAAGATAGGCTGACCCAGTCACTGANNNNNNNNNNNNNNNNNNNNNNNNNNNNNNNNNNNNNNNNNNNNNNNNNNNNNNNNNNNNNNNNNNNNNNNNNNNNNNNNNNNNNNNNNNNNNNNNNNNNNNNNNNNNNNNNNNNNNNNNNNNNNNNNNNNNNNNNNNNNNNNNNNNNNNNNNNNNNNNNNNNNNNNNNNNNNNNNNNNNNNNNNNNNNNNNNNNNNNNNNNNNNNNNNNNNNNNNNNNNNNNNNNNNNNNNNNNNNNNNNNNNNNNNNNGGCAGTGGACATGGCAGAGATATATACTATGTGGCCAAAGCAAACAGAGGCCAACGAGCAAGTCTGCCTATATGCCCTGGGGGAAAGTATTGAATCGATCAGGCAGAAATGCCCGGTGGATGATGCAGATGCATCGTCTCCTCCAAAAACTGTCCCGTGCCTTTGCCGTTACGCCATGACTCCGGAACGCGTCACCAGACTTCGCATGAACCACGTCACAAGTATAATTGTGTGTTCCTCGTTTCCCCTTCCAAAGTACAAAATAGAANNNNNNNNNNNNNNNNNNNNNNNNNNNNNNNNNNNNNNNNNNNNNNNNNNNNNNNNNNNNNNNNNNNNNNNNNNNNNNNNNNNNNNNNNNNNNNNNNNNNNNNNNNNNNNNNNNNNNNNNNNNNNNNNNNNNNNNNNNNNNNNNNNNNNNNNNNNNNNNNNNNNNNNNNNNNNNNNNNNNNNNNNNNNNNNNNNNNNNNNNNNNNNNNNNNNNNNNNNNNNNNNNNNNNNNNNNNNNNNNNNNNNNNNNNNNNNNNNNNNNNNNNNNNNNNNNNNNNNNNNNNNNNNNNNNNNNNNNNNNNNNNNNNNNNNNNNNNNNNNNNNNNNNNNNNNNNNNNNNNNNNNNNNNNNNNNNNNNNNNNNNNNNNNNNNNNNNNNNNNNNNNNNNNNNNNNNNNNNNNNNNNNNNNNNNNNNNNNNNNNNNNNNNNNNNNNNNNNNNNNNNNNNNNNNNNNNNNNNNCAGGCACCGCCGAGTACCGCCACGGAACTGAATCATCCGCCGATCTCCTTCGGAGCACCAAGCGAGACGTTCCCCATTACATTTGGGGACTTCAACGAAGGAGAAATCGAAAGCTTGTCTTCTGAGCTGCTAACTTTCGGAGACTTCCTACCCGGAGAAGTGGATGACTTGACAGATAGCGACTGGTCCACGTGCTCAGACACGGACGACGAGTT---ACTAGACAGGGCAGGTGGGTATATATTCTCGTCGGACACCGGTCCAGGTCATTTACAACAGAAGTCAGTACGCCAGTCAGTGCTGCCGGTGAACACCCTGGAGGAAGTCCACGAGGAGAAGTGTTACCCACCTAAGTTGGATGAAGTAAAGGAGCAACTATTACTTAAGAAACTCCAGGAGAGTGCATCCATGGCCAACAGAAGCAGGTACCAGTCGCGCAAAGTAGAAAACATGAAAGCAACAATCATCCAGAGACTAAAGAGAGGCTGTAGACTATACTTAATGTCAGAGACCTCAAAAGTCCCTACTTACCGGACCACATATCCGGCGCCTGTGTACTCGCCTCCGGTCAACGTCCGACTGTCCAACCCCGAGTCCGCAGTGGCAGCATGCAATGAGTTCCTAGCTAGAAACTATCCAACTGTCTCATCATACCAAATTACCGACGAGTATGATGCATATTTAGACATGGTGGACGGGTCGGAGAGTTGCCTGGATCGAGCGACATTCAATCCGTCAAAACTTAGGAGCTACCCGAAACAGCACGCTTACCATGCGCCCTCCATCAGAAGCGCTGTNNNNNNNNNNNNNNNNNNNNNNNNNNNNNNNNNNNNNNNNNNNNNNNNNNNNNNNNNNNNNNNNNNNNNNNNNNNNNNNNNNNNNNNNNNNNNNNNNNNNNNNNNNNNNNNNNNNNNNNNNNNNNNNNNNNNNNNNNNNNNNNNNNNNNNNNNNNNNNNNNNNNNNNNNNNNNNNNNNNNNNNNNNNNNNNNNNNNNNNNNNNNNNNNNNNNNNNNNNNNNNNNNNNNNNNNNNNNNNNNNNNNNNNNNNNNNNNNNNNNNTCTGCTGCCNCTGCAGGANGTACCAATGGATAGGTTCACAGTAGATATGAAAAGGGACGTGAAGGTGACTCCTGGTACAAAGCACACAGAGGAAAGACCTAAGGTGCAGGTTATACAGGCGGCTGAACCCTTGGCGACAGCATACCTATGTGGGATTCACAGAGAGCTGGTTAGGAGGCTGAACGCCGTCCTCCTACCCAATGTACATACACTATTTGATATGTCTGCCGAGGATTTCGATGCCATCATAGCCGCACACTTTAAGCCAGGAGACACTGTTTTAGAAACGGACATAGCCTCCTTTGACAAGAGCCAAGATGATTCACTTGCGCTTACTGCCTTGATGTTGTTAGAAGATTTAGGGGTGGATCACTCCCTGTTGGACTTGATAGAGGCCGCTTTTGGAGAGATTTCCAGCTGTCATCNNNNNNNNNNNNNNNNNNNNNNNNNNNNNNNNNNNNNNNNNNNNNNNNNNNNNNNNNNNNNNNNNNNNNNNNNNNNNNNNNACNTNNNNATCGCNNNCCGNNTNCNGGAAGNNNNNCTGACAAAATCCGCGTGCGCGGNCNTCATCGGCGACGACAACATAATACNTGGAGTCGTCTCCGATGAATTGATGGCAGNCNGATGCGCCACTTGGATGAACATGGAAGTGAAGATCATAGATGCAGTTGTATCCTTGAAAGNCCCTTACNTTTGTGGAGGGTTTATACTGCACGATACTGTGACGGGAACAGCCTGCAGAGTGGCAGACCCGCTAAAAAGGCTATTCAAACTGGGCAAACCGCTAGCGGCAGGTGACGAACAAGATGAAGATAGAAGACGAGCGCTGGCTGACGAAGTGATCAGATGGCAACGAACAGGGCTAATTGATGAGTTGGAGAAAGCGGTATACTCTAGGTATGAAGTGCAGGGTATATCAGTTGTGGTAATGTCCATGGCCACCTTTGCAAGCTCCAGATCTAACTTCGAGAAGCTCAGAGGACCCNNNNNNNNNNNNNNNNNNNNNNNNNNNNNNNNNNNNNNNNNNNNNNNNNNNNNNNNNNNNNNNNNNNNNNNNNNNNNNNNNNNNNNNNNNNNNNNNNNNNNNNNNNNNNNNNNNNNNNNNNNNNNNNNNNNNNNNNNNNNNNNNNNNNNNNNNNNNNNNNNNNNNNNNNCAGTTAATAAACTGACAATGCGCGCGGTACCCCAACAGAAGCCACGCAGGAATCGGAAGAATAAGAAGCAAAAGCAAAAGCGACAGGCGCCACAAAACAACACAAATCAAAAGAAGCAGCCGCCTAAAAAGAAACCAGCTCAAAAGAAAAAGAAGCCGGGCCGCAGAGAGAGGATGTGCATGAAAATCGAAAATGATTGTATTTTTGAAGTCAAGTATGAAGGTAAGGTAACAGGTTACGCGTGCTTGGTGGGGGACAAAGTAATGAAACCAGCNNNNNNNNNNNNNNNNNNNNNNNNNNNNNNNNNNNNNNNNNNNNNNNNNNNNNNNNNNNNNNNNNNNNNNNNNNNNNNNNNNNNNNNNNNNNNNNNNNNNNNNNNNNNNNNNNNNNNNNNNNNNNNNNNNNNNNNNNNNNNNNNNNNNNNNNNNNNNNNNNNNNNNNNNNNNNNNNNNNNNNNNNNNNNNNNNNNNNNNNNNNNNNNNNNNNNNNNNNNNNNNNNNNNNNNNNNNNNNNNNNNNNNNNNNNNACGCGTGGTGGCCATAGTCTTAGGAGGAGCTAATGAAGGAGCCCGTACAGCCCTCTCGGTGGTGACCTGGAATAAAGACATTGTCACTAAAATCACCCCCGAGGGGGCCGAAGAGTGGAGTCTTGCCATCCCAGTCATGTGCCTGCTGGCAAATACCACGTTCCCCTGCTCCCAGCCCCCTTGCACTCCCTGCTGCTATGAAAGGGAACCAGAGGAAACCCTACGCATGCTTGAGGACAACGTCATGAGACCTGGGTACTATCAGCTGCTACAAGCATNNNNNNNNNNNNNNNNNNNNNNNNNNNNNNNNNNNNNNNNNNNNNNNNNNNNNNNNNNNNNNNNNNNNNNNNNNNNNNNNNNNNNNNNNNNNNNNNNNNNNNNNNNNNNNNNNNNNNNNNNNNNNNNNNNNNNNNNNNNNNNNNNNNNNNNNNNNNNNNNNNNNNNNNNNNNNNNNNNNNNNNNNNNNNNNNNNNNNNTAAAGACGGATGATAGCCACGATTGGACCAAGCTGCGTTACATGGACAACCACACGCCAGCGGACGCAGAGAGGGCGGGGCTATTTGTAAGAACATCAGCACCGTGCACGATTACTGGAACAATGGGACACTTCATCCTGACCCGATGTCCGAAAGGGGAAACTCTGACGGTGGGATTCACTGACAGTAGGAAGATCAGTCACTCATGTACGCACCCATTTCACCACGACCCTCCTGTGATAGGCCGGGAGAAATTCCATTCCCGACCGCAGCACGGTAAAGAGCTGCCTTGCAGCACGTACGTGCAGAGCACCGCCGCAACTACCGAGGAGATAGAGGTACACATGCCCCCAGACACCCCTGATCGCACACTGATGTCACAACAGTCCGGCAANGNAAAGATCACAGTTAATGGCCAGACGGTGCGGTACAAGTGTAATTGCGGTGGCTCAAATGAAGGACTAANAANNNNNNNNAANNTNNTNNNNNNNNNNNNNNNNNNNNNNNNNNNNGCCGCGGTCACCAATCACAAAAAGTGGCAGTACAACTCCCCTCTGGTCCCGCGTAATGCTGAACTTGGGGACCGAAAAGGAAAAATCCACATCCCGTTTCCGCTGGCAAATGTAACATGCAGGGTGCCTAAAGCAAGGAACCCCACCGTGACGTACGGGAAAAACCAAGTCATCATGCTACTGTATCCCGACCACCCAACACTCCTGTCCTACCGGAACATGGGAGAAGAACCAAACTACCAAGAAGAGTGGGTGACGCATAAGAAGGAAGTCGTGCTAACCGTGCCGACTGAAGGGCTCGNNNNNNNNNNNNNNNNNNNNNNNNNNNNNNNNNNNNNNNNNNNNNNNNNNNNNNNNNNNNNNNNNNNNNNNNNNNNNNNNNNNNNNNNNNNNNNNNNNNNNNNNNNNNNNNNNNNNNNNNNNNNNNNNNNNNNNNNNNNNNNNNNNNNNNNNNNNNNNNNNNNNNNNNNNNTGGCAGTGGGGATGTGCATGTGTGCACGACGCAGATGCATCACACCGTACGAACTGACACCAGGAGCTACCGTCCCTTTCCTGCTTAGCCTAATATGCTGCATCAGAACAGCTAAAGCGGCCACATACCAAGAGGCTGCGGTGTACCTGTGGAATGAACAGCAACCTTTGTTTTGGCTACAAGCCCTTATTCCGCTGGCAGCCCTGATTGTCCTATGCAACTGTCTGAGACTCTTACCATGCTGCTGTAAAACGTTGGCTTTTTTAGCCGTAATGAGCGTCGGTGCCCACACTGTGAGCGCGTANNNNNNNNNNNNNNNNNNNNNNNNNNNNNNNNNNNNNNNNNNNNNNNNNNNNNNNNNNNNNNNNNNNNNNNNNNNNNNNNNNNNNNNNNNNNNNNNNNNNNNNNNNNNNNNNNNNNNNNNNNNNNNNNNNNNNNNNNNNNNNNNNNNNNNNNNNNNNNNNNNNNNNNNNNNNNNNNNNNNNNNNNNNNNNNNNNNNNNNNNNNNNNNNAANAACCTACCTGACTACAGCTGTAAGGTCTTCACCGGCGTCTACCCATTTATGTGGGGCGGAGCCTNNNNNNNNNNNNNNNNNNNNNNNNNNNNNNNNNNNNNNNNNNNNNNNNNNNNNNNNNNNNNNNNNNNNNNNNNNNNNNNNNNNNNNNNNNNNNNNNNNNNNNNNNNNNNNNNNNNNNNNNNNNNNNNNNNNNNNNNNNNNNNNNNNNNNNNNNNNNNNNNNNNNNNNNNNNNNNNNNNNNNNNNNNNNNNNNNNNNNGCCAAATTCATTGTGGGGCCAATGTCTTCAGCCTGGACACCTTTCGACAACAANNNNNNNNNNNNNNNNNNNNNNNNNNNNNNNNNNNNNNNNNNNNNNNNNNNNNNNNNNNNNNNNNNNNNNNNNNNNNNNNNNNNNNNNNNNNNNNNNNNNNNNNNNNNNNNNNNNNNNNNNNNNNNNNNNNNNNNNNNNNNNNNNNNNNNNNNNNNNNNNNNNNNNNNNNNNNNNNNNNNNNNNNNNNNNNNNNNNNNNNNNNNNNNNNNNNNNNNNNNGTCGCTGCAGCACACAGCACCATTTGGCTGCCAAATAGCAACAAACCCGGTAAGAGCGATGAATTGCGCCGTAGGGAACATGCCCATCTCCATCGACATACCGGATGCGGCCTTCATTAGGGTCGTCGACGCGCCCTCTTTAACGGACATGTCGTGCGAGGTACCAACCTGCACCCATTCCTCAGATTTCGGGGGCGTCGCCATTATTAAATATGCAGCCAGCAAGAAAGGCAAGTGTGCGGTGCATTCGATG---------------------------------------------------------------------------------------------------------------------------------------------------------------------------------------------------------------------------------------------------------------------------------------------------------------------------------
		</sequence>
		<sequence>
			<taxon idref="MK244655|Brazil|RJ|Niteroi|2018-03-06"/>
			-----------------------------------------------------------------------------------------------------------------------------------------------------------------------------------------------------------------------------------------------CGTCTGCCCGATGCGCAGCGCAGAAGATCCCGAGAGACTCGCCAATTATGCGAGAAAGCTAGCATCTGCTGCAGGAAAAGTCCTGGACAGAAACATCTCTGGAAAGATCGGGGACTTACAAGCAGTAATGGCCGTGCCAGACACGGAGACGCCAACATTCTGCTTGCACACAGATGTCTCATGTAGACAGAGAGCAGACGTCGCGATATACCAAGACGTCTATGCTGTACACGCACCCACGTCGCTATACCACCAGGCGATTAAAGGGGTCCGAGTGGCGTACTGGGTAGGGTTCGACACAACCCCGTTCATGTACAATGCCATGGCGGGTGCCTACCCCTCATATTCGACAAACTGGGCAGACGAGCAGGTACTGAAGGCTAAGAACATAGGATTATGTTCAACAGACCTGACGGAAGGTAGACGAGGTAAATTGTCTATTATGAGAGGGAAGAAGCTAAAACCGTGTGACCGTGTGCTGTTCTCAGTAGGGTCAACGCTCTACCCGGAAAGCCGCAAGCTACTTAAGAGCTGGCACTTACCATCGGTGTTCCATCTAAAGGGCAAACTCAGCTTCACATGCCGCTGTGATACAGTGGTTTCGTGCGAGGGCTACGTCGTTAAGAGAATAACGATGAGCCCAGGCCTTTATGGAAAAACCACAGGGTATGCGGTAACCCACCACGCAGACGGATTCTTGATGTGCAAGACTACCGACACGGTTGACGGCGAAAGAGTGTCATTCTCGGTGTGCACATACGTGCCGGCGACCATTTGTGATCAAATGACCGGCATCCTTGCTACAGAAGTCACGCCGGAGGATGCACAGAAGCTGTTGGTGGGGCTGAACCAGAGAATAGTGGTTAACGGCAGAACGCAACGGAATACGAACACCATGAAAAACTATCTGCTTCCCGTGGTCGCCCAAGCCTTCAGTAAGTGGGCAAAGGAGTGCCGGAAAGACATGGAAGATGAAAAACTCCTGGGGGTCAGAGAAAGAACACTGACCTGCTGCTGTCTATGGGCATTCAAGAAGCAGAAAACACACACGGTCTACAAGAGGCCTGATACCCAGTCAATTCAGAAGGTTCANNNNNNNNNNNNNNNNNNNNNNNNNNNNNNNNNNNNNNNNNNNNNNNNNNNNNNNNNNNNNNNNNNNNNNNNNNNNNNNNNNNNNNNNNNNNNNNNNNNNNNNNNNNNNNNNNNNNNNNNNNNNNNNNNNNNNNNNNNNNNNNNNNNNNNNNNNNNNNNNNNNNNNNNNNNNNNNNNNNNNNNNNNNNNNNNNNNNNNNNNNNNNNNNNNNNNNNNNNNNNNNNNNNNTCAGGTCGAAATCGACGTGGAACAGCTTGAGGACAGAGCGGGTGCAGGAATAATAGAGACTCCTAGAGGAGCTATCAAAGTTACTGCCCAACCAACAGACCACGTCGTGGGAGAGTACCTGGTACTTTCCCCGCAGACCGTACTACGGAGCCAGAAGCTCAGCCTAATTCACGCTTTGGCGGAGCAAGTGAAGACGTGCACGCACAGCGGACGAGCAGGGAGGTACGCGGTCGAAGCGTACGACGGCCGAGTCCTAGTGCCCTCAGGCTATGNNNNNNNNNNNNNNNNNNNNNNNNNNNNNNNNNNNNNNNNNNNNNTNGNNNNTAACNNAANAGAGNTCNNNAACANNAANCNNCACCACANNNNNNNGCNCNGANNAGNCCNGNACANNNACNNANANNCNTATGAGCTNGTGANGGCAGAGAGGACAGAACACNAGTACGTCTACNANNTGGACCNGAGAAGATGCTNNNNNAAGGAAGNAGCTGNNNGACTGGTACTGGTGGGCGACTTGACTAATCCGCCCTACCACGAATTCGCATATGAAGGGCTAAAAATCCGCCCTGCCTGCCCATACAAAATTGCAGTCATAGGAGTCTTCGGAGTACCAGGATCCGGCAAGTCAGCTATTATCAAGAACCTAGTTACCAGGCAAGACCTGGTGACTAGCGGAAAGAAAGAAAACTGCCAAGAAATCACCACCGACGTGATGAGACAGAGAGGTCTAGAGATATCTGCACGTACGGTTGACTCGCTGCTCTTGAATGGATGCAACAGGCCAGTCGACGTGTTGTACGTAGACGAGGCGTTTGCGTGCCACTCTGGAANNNNNNNNNNNNNNNNNNNNNNNNNNNNNNNNNNNNNNNNNNNNNNNNNNNNNNNNNNNNNNNNNNNNNNNNNNNNNNNNNNNNNNNNNNNNNNNNNNNNNNNNNNNNNNNNNNNNNNNNNNNNNNNNNNNNNNNNNNNNNNNNNNNNNNNNNNNNNNNNNNNNNNNNNNNNNNNNNNNNNNNNNNNNNNNNNNNNNNNNNNNNNNNNNNNNNNNNNNNNNNAGTACAACAAGCCGATTGTAGTGGACACTACAGGCTCAACAAAACCTGACGCTGGAGATCTCGTGTTAACGTGCTTCAGAGGGTGGGTTAAACAACTGCAAATTGACTATCGTGGATACGAGGTCATGACAGCAGCCGCATCCCAAGGGTTAACCAGAAAAGGAGTTTATGCAGTTAGGCAAAAAGTTAATGAAAACCCGCTCTATGCATCAACGTCAGAGCACGTCAACGNNNNNNNNNNNNNNNNNNNNNNNNNNNNNNNNNNNNNNNNNNNNNNNNNNNNNNNNNNNNNNNNNNNNNNNNNNNNNNNNNNNNNNNNNNNNNNNNNNNNNNNNNNNNNNNNNNNNNNNNNNNNNNNNNNNNNNNNNNNNNNNNNNNNNNNNNNNNNNNNNNNNNNNNNNNNNNNNNNNNNNNNNNNNNNNNNNNNNNNNNNNNNNNNNNNNNNNNNNNNNNNNNNNNNNNNNNNGGGGATAAAACTAAATGATAGGCAGTGGTCCCAGATAATTCAAGCCTTCAAAGAAGATAAAGCATACTCACCTGAAGTAGCCCTGAATGAAATATGCACGCGCATGTATGGGGTGGATTTAGACAGTGGGCTATTTTCTAAACCATTGGTGTCTGTGTATTACTCGGATAACCACTGGGATAATAGGCCTGGAGGGAAGATGTTCGGATTCAACCCCGAGGCAGCATCCATTCTAGAAAGAAAGTATCCATTCACAAAAGGGAAGTGGAACATCAACAAGCAGATCTGTGTGACCACCAGGAGGATAGAAGACTTTAACCCTACCACCAATATTATACCGGCCAATAGGAGACTACCACACTCATTAGTGGCCGAACACCGCCCAGTAAAAGGGGAAAGAATGGAATGGCTGGTTAATAAGATAAACGGCCACCACGTGCTCCTGGTCAGTGGCTATAATCTTGTACTGCCTACNAAGAGANTCNCNTGGGTAGCGCCACTAGGTGTCCGCGGAGCGGACTACACATACAACCTAGAGTTGGGTCTGCCAGCAACGCTTGGCAGGTATGACCTAGTGGTCATAAACATCCACACACCTTTTCGCATACACCATTACCAACAGTGCGTAGACCACGCAATGAAACTGCAAATGCTCGGGGGTGACTCATTGAGACTGCTCAAACCGGGAGGCTCTCTATTGATCAGAGCATATGGTTACGCAGATAGAACCAGTGAACGAGTCATCTGCGTGTTGGGACGCAAGTTCAGATCGTCTAGAGCGTTGAAACCACCATGTGTCACCAGCAACACTGAGATGTTTTTTCTATTCAGCAACTTTGACAATGGCAGAAGGAATTTCACAACTCATGTCATGAATAATCAACTGAATGCAGCCTTTGTAGGACAGGCCACCCGAGCAGGATGTGCACCGTCGTACCGGGTAAAACGCATGGACATCGCGAAGAACGATGAAGNNNNNNNNNNNNNNNNNNNNNNNNNNNNNNNNNNNNNNNNNNNNNNNNNNNNNNNNNNNNNNNACAAAAAATGGCCGGAGTCCTTTAAGAATAGTGCAACACCAGTGGGAACCGCAAAAACAGTCATGTGCGGTACGTATCCAGTAATCCACGCCGTTGGACCGAATTTCTCTAATTATTTGGAATCTGAAGGGGACCGGGAATTGGCAGCTGCCTATCGAGAAGTCGCAAAGGAAGTAACTAGACTGGGAGTAAATAGTGTAGCTATACCTCTCCTCTCCACAGGTGTATACTCAGGAGGGAAAGATAGGCTGACCCAGTCACTGANNNNNNNNNNNNNNNNCATGGACTCGACNGATGCAGACGTGGNCANNTANNNTCGNGANAAAGAATGGGAGAAGAAAATATCCGAGGCCATACAGATGCGGACTCAAGTGGAGTTGCTGGATGAGCACATCTCCATAGACTGCGATATTGTTCGCGTGCACCCTGACAGCAGCTTGGCAGGCAGAAAAGGATACAGCACCACGGANNNNNNNNNNNNNNNNNNNNNNNNNNNNNNNNNNNNNNNNNNNNNGGCAGTGGACATGGCAGAGATATATACTATGTGGCCAAAGCAAACAGAGGCCAACGAGCAAGTCTGCCTATATGCCCTGGGGGAAAGTATTGAATCGATCAGGCAGAAATGCCCGGTGGATGATGCAGATGCATCGTCTCCTCCAAAAACTGTCCCGTGCCTTTGCCGTTACGCCATGACTCCGGAACGCGTCACCAGACTTCGCATGAACCACGTCACAAGTATAATTGTGTGTTCCTCGTTTCCCCTTCCAAAGTACAAAATAGAAGGAGTGCAAAAAGTCAAATGCTCTAAGGTAATGCTATTTGACCACAACGTGCCATCACGCGTAAGTCCAAGGGAATATAGATCTTCCCCGGAGGCTGCACAGGAAGCGAGCACAACCACGTCACTGACGCATAGCCAATTCGACCTAAGCGTTGACGGCGAGATACTACCCGTCCCGTCAGATCTGGATGCTGACGCCCCAGCCCTAGAACCAGCTCNNNNNNNNNNNNNNNNNNNNNNNNNNNNNNNNNNNNNNNNNNNNNNNNNNNNNNNNNNNNNNNNNNNNNNNNNNNNNNNNNNNNNNNNNNNNNNNNNNNNNNNNNNNNNNNNNNNNNNNNNNNNNNNNNNNNNNNNNNNNNNNNNNNNNNNNNNNNNNNNNNNNNNNNNNNNNNNNNNNNNNNNNNNNNNNNNNNNNNNNNNNNNNNNNNNNNNNNNNNNNNNNNNNNNNNNNNNNNNNNNNCAGGCACCGCCGAGTACCGCCACGGAACTGAATCATCCGCCGATCTCCTTCGGAGCACCAAGCGAGACGTTCCCCATTACATTTGGGGACTTCAACGAAGGAGAAATCGAAAGCTTGTCTTCTGAGCTGCTAACTTTCGGAGACTTCCTACCCGGAGAAGTGGATGACTTGACAGATAGCGACTGGTCCACGTGCTCAGACACGGACGACGAGTT---ACTAGACAGGGCAGGTGGGTATATATTCTCGTCGGACACCGGTCCAGGTCATTTACAACAGAAGTCAGTACGCCAGTCAGTGCTGCCGGTGAACACCCTGGAGGAAGTCCACGAGGAGAAGTGTTACCCACCTAAGTTGGATGAAGTAAAGGAGCAACTATTACTTAAGAAACTCCAGGAGAGTGCATCCATGGCCAACAGAAGCAGGTACCAGTCGCGCAAAGTAGAAAACATGAAAGCAACAATCATCCAGAGACTAAAGAGAGGCTGTAGACTATACTTAATGTCAGAGACCTCAAAAGTCCCTACTTACCGGACCACATATCCGGCGCCTGTGTACTCGCCTCCGGTCAACGTCCGACTGTCCAACCCCGAGTCCGCAGTGGCAGCATGCAATGAGTTCCTAGCTAGAAACTATCCAACTGTCTCATCATACCAAATTACCGACGAGTATGATGCATATTTAGACATGGTGGACGGGTCGGAGAGTTGCCTGGATCGAGCGACATTCAATCCGTCAAAACTTAGGAGCTACCCGAAACAGCACGCTTACCATGCGCCCTCCATCAGAAGCGCTGTNNNNNNNNNNNNNNNNNNNNNNNNNNNNNNNNNNNNNNNNNNNNNNNNNNNNNNNNNNNNNNNNNNNNNNNNNNNNNNNNNNNNNNNNNNNNNNNNNNNNNNNNNNNNNNNNNNNNNNNNNNNNNNNNNNNNNNNNNNNNNNNNNNNNNNNNNNNNNNNNNNNNNNNNNNNNNNNNNNNNNNNNNNNNNNNNNNNNNNNNNNNNNNNNNNNNNNNNNNNNNNNNNNNNNNNNNNNNNNNNNNNNNNNNNNNNNNNNNNNAANCTGCTGCCACTGCAGGANGTACCAATGGATAGGTTCACAGTAGATATGAAAAGGGACGTGAAGGTGACTCCTGGTACAAAGCACACAGAGGAAAGACCTAAGGTGCAGGTTATACAGGCGGCTGAACCCTTGGCGACAGCATACCTATGTGGGATTCACAGAGAGCTGGTTAGGAGGCTGAACGCCGTCCTCCTACCCAATGTACATACACTATTTGATATGTCTGCCGAGGATTTCGATGCCATCATAGCCGCACACTTTAAGCCAGGAGACACTGTTTTAGAAACGGACATAGCCTCCTTTGACAAGAGCCAAGATGATTCACTTGCGCTTACTGCCTTGATGTTGTTAGAAGATTTAGGGGTGGATCACTCCCTGTTGGACTTGATAGAGGCCGCTTTTGGAGAGATTTCCAGCTGTCATCTACCGACAGNNNNNCNNNNNNNGTTNGGCGCCATGATGNAATCNNGNATGTTNNNNANTCTGTTNGTNAACNCNNTGCTNAACATCACCANCGCTAGCCGCGNGCTGGAAGATCGTCTGACAAAATCCGCGTGCGCGGCCTTCATCGGCGACGACAACATAATACATGGAGTCGTCTCCGATGAATTGATGGCAGNCAGATGCGCCACTTGGATGAACATGGAAGTGAAGATCATAGATGCAGTTGTATCCTTGAAAGCCCCTTACTTTTGTGGAGGGTTTATACTGCACGATACTGTGACGGGAACAGCCTGCAGAGTGGCAGACCCGCTAAAAAGGCTATTCAAACTGGGCAAACCGCTAGCGGCAGGTGACGAACAAGATGAAGATAGAAGACGAGCGCTGGCTGACGAAGTGATCAGATGGCAACGAACAGGGCTAATTGATGAGTTGGAGAAAGCGGTATACTCTAGGTATGAAGTGCAGGGTATATCAGTTGTGGTAATGTCCATGGCCACCTTTGCAAGCTCCAGATCTAACTTCGAGAAGCTCAGAGGACCCNNNNNNNNNNNNNNNNNNNNNNNNNNNNNNNNNNNNNNNNNNNNNNNNNNNNNNNNNNNNNNNNNNNNNNNNNNNNNNNNNNNNNNNNNNNNNNNNNNNNNNNNNNNNNNNNNNNNNNNNNNNNNNNNNNNNNNNNNNNNNNNNNNNNNNNNNNNNNNNNNNNNNNNNNCAGTTAATAAACTGACAATGCGCGCGGTACCCCAACAGAAGCCACGCAGGAATCGGAAGAATAAGAAGCAAAAGCAAAAGCGACAGGCGCCACAAAACAACACAAATCAAAAGAAGCAGCCGCCTAAAAAGAAACCAGCTCAAAAGAAAAAGAAGCCGGGCCGCAGAGAGAGGATGTGCATGAAAATCGAAAATGATTGTATTTTTGAAGTCAAGTATGAAGGTAAGGTAACAGGTTACGCGTGCTTGGTGGGGGACAAAGTAATGAAACCAGCNNNNNNNNNNNNNNNNNNNNNNNNNNNNNNNNNNNNNNNNNNNNNNNNNNNNNNNNNNNNNNNNNNNNNNNNNNNNNNNNNNNNNNNNNNNNNNNNNNNNNNNNNNNNNNNNNNNNNNNNNNNNNNNNNNNNNNNNNNNNNNNNNNNNNNNNNNNNNNNNNNNNNNNNNNNNNNNNNNNNNNNNNNNNNNNNNNNNNNNNNNNNNNNNNNNNNNNNNNNNNNNNNNNNNNNNNNNNNNNNNNNNNNNNNNNNACGCGTGGTGGCCATAGTCTTAGGAGGAGCTAATGAAGGAGCCCGTACAGCCCTCTCGGTGGTGACCTGGAATAAAGACATTGTCACTAAAATCACCCCCGAGGGGGCCGAAGAGTGGAGTCTTGCCATCCCAGTCATGTGCCTGCTGGCAAATACCACGTTCCCCTGCTCCCAGCCCCCTTGCACTCCCTGCTGCTATGAAAGGGAACCAGAGGAAACCCTACGCATGCTTGAGGACAACGTCATGAGACCTGGGTACTATCAGCTGCTACAAGCATNNNNNNNNNNNNNNNNNNNNNNNNNNNNNNNNNNNNNNNNNNNNNNNNNNNNNNNNNNNNNNNNNNNNNNNNNNNNNNNNNNNNNNNNNNNNNNNNNNNNNNNNNNNNNNNNNNNNNNNNNNNNNNNNNNNNNNNNNNNNNNNNNNNNNNNNNNNNNNNNNNNNNNNNNNNNNNNNNNNNNNNNNNNNNNNNNNNNNNTAAAGACGGATGATAGCCACGATTGGACCAAGCTGCGTTACATGGACAACCACACGCCAGCGGACGCAGAGAGGGCGGGGCTATTTGTAAGAACATCAGCACCGTGCACGATTACTGGAACAATGGGACACTTCATCCTGACCCGATGTCCGAAAGGGGAAACTCTGACGGTGGGATTCACTGACAGTAGGAAGATCAGTCACTCATGTACGCACCCATTTCACCACGACCCTCCTGTGATAGGCCGGGAGAAATTCCATTCCCGACCGCAGCACGGTAAAGAGCTGCCTTGCAGCACGTACGTGCAGAGCACCGCCGCAACTACCGAGGAGATAGAGGTACACATGCCCCCAGACACCCCTGATCGCACACTGATGTCACAACAGTCCGGCAACGTAAAGATCACAGTTAATGGCCAGACGGTGCGGTACAAGTGTAATTGCGGTGGCTCAAATGAAGGACTAATAACTACAGACAAAGTGATNNATAANNGCNNANNTGNNNNNNNNNNNGCCGCGGTCACCAATCACAAAAAGTGGCAGTANAANTCCCCTCTGGTCCCGCGTAATGCTGAACTTGGGGACCGAAAAGGAAAAATCCACATCCCGTTTCCGCTGGCAAATGTAACATGCAGGGTGCCTAAAGCAAGGAACCCCACCGTGACGTACGGGAAAAACCAAGTCATCATGCTACTGTATCCCGACCACCCAACACTCCTGTCCTACCGGAACATGGGAGAAGAACCAAACTACCAAGAAGAGTGGGTGACGCATAAGAAGGAAGTCGTGCTAACCGTGCCGACTGAAGGGCTCGNNNNNNNNNNNNNNNNNNNNNNNNNNNNNNNNNNNNNNNNNNNNNNNNNNNNNNNNNNNNNNNNNNNNNNNNNNNNNNNNNNNNNNNNNNNNNNNNNNNNNNNNNNNNNNNNNNNNNNNNNNNNNNNNNNNNNNNNNNNNNNNNNNNNNNNNNNNNNNNNNNNNNNNNNNNTGGCAGTGGGGATGTGCATGTGTGCACGACGCAGATGCATCACACCGTACGAACTGACACCAGGAGCTACCGTCCCTTTCCTGCTTAGCCTAATATGCTGCATCAGAACAGCTAAAGCGGCCACATACCAAGAGGCTGCGGTATACCTGTGGAATGAACAGCAACCTTTGTTTTGGCTACAAGCCCTTATTCCGCTGGCAGCCCTGATTGTCCTATGCAACTGTCTGAGACTCTTACCATGCTGCTGTAAAACGTTGGCTTTTTTAGCCGTAATGAGCGTCGGTGCCCACACTGTGAGCGCGTANNNNNNNNNNNNNNNNNNNNNNNNNNNNGTNGGNGTANNNNANAAGANTNNNGTNAATNGANNNGGCTACAGTCCCATGGTATTGGAGATGGAACTACTGTCAGTCACTTTGGAGCCAACGCTATCGCNTGATTACATCACGTGCGAGTACAAAACCGTTATCCCGTCTCCGTNCGTGAAANGCTGCGGNACAGCAGAGTGCAAGGACAAAAACCTACCTGACTACAGCTGTAAGGTCTTCACCGGCGTCTACCCATTTATGTGGGGCGGAGCCTNNNNNNNNNNNNNNNNNNNNNNNNNNNNNNNNNNNNNNNNNNNNNNNNNNNNNNNNNNNNNNNNNNNNNNNNNNNNNNNNNNNNNNNNNNNNNNNNNNNNNNNNNNNNNNNNNNNNNNNNNNNNNNNNNNNNNNNNNNNNNNNNNNNNNNNNNNNNNNNNNNNNNNNNNNNNNNNNNNNNNNNNNNNNNNNNNNNNNGCCAAATTCATTGTGGGGCCAATGTCTTCAGCCTGGACACCTTTCGACAACAANNNNNNNNNNNNNNNNNNNNNNNNNNNNNNNNNNNNNNNNNNNNNNNNNNNNNNNNNNNNNNNNNNNNNNNNNNNNNNNNNNNNNNNNNNNNNNNNNNNNNNNNNNNNNNNNNNNNNNNNNNNNNNNNNNNNNNNNNNNNNNNNNNNNNNNNNNNNNNNNNNNNNNNNNNNNNNNNNNNNNNNNNNNNNNNNNNNNNNNNNNNNNNNNNNNNNNNNNNNGTCGCTGCAGCACACAGCACCATTTGGCTGCCAAATAGCAACAAACCCGGTAAGAGCGATGAATTGCGCCGTAGGGAACATGCCCATCTCCATCGACATACCGGATGCGGCCTTCATTAGGGTCGTCGACGCGCCCTCTTTAACGGACATGTCGTGCGAGGTACCAACCTGCACCCATTCCTCAGATTTCGGGGGCGTCGCCATTATTAAATATGCAGCCAGCAAGAAAGGCAAGTGTGCGGTGCATTCGATG---------------------------------------------------------------------------------------------------------------------------------------------------------------------------------------------------------------------------------------------------------------------------------------------------------------------------------
		</sequence>
		<sequence>
			<taxon idref="MK244654|Brazil|RJ|Niteroi|2018-03-06"/>
			------------------------------------------------------------------------------------------------------------------------------------------------------------------------------------------------------------------------------------------------------------------------------------------------------------------------------------------------------------------------------------------------------------------------------------------------------------------------------------------------------------------------------------------------------------ACCCCGTTCATGTACAATGCCATGGCGGGTGCCTACCCCTCATATTCGACAAACTGGGCAGACGAGCAGGTACTGAAGGCTAAGAACATAGGATTATGTTCAACAGACCTGACGGAAGGTAGACGAGGTAAATTGTCTATTATGAGAGGGAAGAAGCTAAAACCGTGTGACCGTGTGCTGTTCTCAGTAGGGTCAACGCTCTACCCGGAAAGCCGCAAGCTACTTAAGAGCTGGCACTTACCATCGGTGTTCCATCTAAAGGGCAAACTCAGCTTCACATGCCGCNNNNNNNNNNNNNNNNNNNNNNNNNNNNNNNNNNNNNNNNNNNNNNNNNNNNNNNNNNNNNNNNNNNNNNNNNNNNNNNNNNNNNNNNNNNNNNNNNNNNNNNNNNNNNNNNNNNNNNNNNNNNNNNNNNNNNNNNNNNNNNNNNNNNNNNNNNNNNNNNNNNNNNNNNNNNNNNNNNNNNNNNNNNNNNNNNNNNNNNNNNNNNNNNNNNNNNNNNNNNNNNNNNNNNNNNNNNNNNNNNNNNNNNNNNNNNNNNNNNNNNNNNNNNNNNNNGTGGTTAACGGCAGAACGCAACGGAATACGAACACCATGAAAAACTATCTGCTTCCCGTGGTCGCCCAAGCCTTCAGTAAGTGGGCAAAGGAGTGCCGGAAAGACATGGAAGATGAAAAACTCCTGGGGGTCAGAGAAAGAACACTGACCTGCTGCTGTCTATGGGCATTCAAGAAGCAGAAAACACACACGGTCTACAAGAGGCCTGATACCCAGTCAATTCAGAAGGTTCANNNNNNNNNNNNNNNNNNNNNNNNNNNNNNNNNNNNNNNNNNNNNNNNNNNNNNNNNNNNNNNNNNNNNNNNNNNNNNNNNNNNNNNNNNNNNNNNNNNNNNNNNNNNNNNNNNNNNNNNNNNNNNNNNNNNNNNNNNNNNNNNNNNNNNNNNNNNNNNNNNNNNNNNNNNNNNNNNNNNNNNNNNNNNNNNNNNNNNNNNNNNNNNNNNNNNNNNNNNNNNNNNNNNTCAGGTCGAAATCGACGTGGAACAGCTTGAGGACAGAGCGGGTGCAGGAATAATAGAGACTCCTAGAGGAGCTATCAAAGTTACTGCCCAACCAACAGACCACGTCGTGGGAGAGTACCTGGTACTTTCCCCGCAGACCGTACTACGGAGCCAGAAGCTCAGCCTAATTCACGCTTTGGCGGAGCAAGTGAAGACGTGCACGCACAGCGGACGAGCAGGGAGGTACGCGGTCGAAGCGTACGACGGCCGAGTCCTAGTGCCCTCAGGCTATGCAATCTCGCCTGAAGACNTCCAGAGTCNNAGCGAAAGCGCAACGATGGTGTATAACNNNNNAGAGTTCGTAAACAGNAAGCTACACCACANNNCNATGCACNGACCAGCCCTGAACACCGACGAAGAGTCNNATGAGCTGGTGAGGGCNNANANGACAGAACACGAGTACGTCTACGATGTGGACCNGAGAAGATGCNNNNNGAAGGAAGNAGCTGCAGGACTGGTACTGGTGGGCGACTTGACTAATCCGCCCTACCACGAATTCGCATATGAAGGGCTAAAAATCCGCCCTGCCTGCCCATACAAAATTGCAGTCATAGGAGTCTTCGGAGTACCAGGATCCGGCAAGTCAGCTATTATCAAGAACCTAGTTACCAGGCAAGACCTGGTGACTAGCGGAAAGAAAGAAAACTGCCAAGAAATCACCACCGACGTGATGAGACAGAGAGGTCTAGAGATATCTGCACGTACGGTTGACTCGCTGCTCTTGAATGGATGCAACAGGCCAGTCGACGTGTTGTACGTAGACGAGGCGTTTGCGTGCCACTCTGGAANNNNNNNNNNNNNNNNNNNNNNNNNNNNNNNNNNNNNNNNNNNNNNNNNNNNNNNNNNNNNNNNNNNNNNNNNNNNNNNNNNNNNNNNNNNNNNNNNNNNNNNNNNNNNNNNNNNNNNNNNNNNNNNNNNNNNNNNNNNNNNNNNNNNNNNNNNNNNNNNNNNNNNNNNNNNNNNNNNNNNNNNNNNNNNNNNNNNNNNNNNNNNNNNNNNNNNNNNNNNNNAGTACAACAAGCCGATTGTAGTGGACACTACAGGCTCAACAAAACCTGACGCTGGAGATCTCGTGTTAACGTGCTTCAGAGGGTGGGTTAAACAACTGCAAATTGACTATCGTGGATACGAGGTCATGACAGCAGCCGCATCCCAAGGGTTAACCAGAAAAGGAGTTTATGCAGTTAGGCAAAAAGTTAATGAAAACCCGCTCTATGCATCAACGTCAGAGCACGTCAACGNNNNNNNNNNNNNNNNNNNNNNNNNNNNNNNNNNNNNNNNNNNNNNNNNNNNNNNNNNNNNNNNNNNNNNNNNNNNNNNNNNNNNNNNNNNNNNNNNNNNNNNNNNNNNNNNNNNNNNNNNNNNNNNNNNNNNNNNNNNNNNNNNNNNNNNNNNNNNNNNNNNNNNNNNNNNNNNNNNNNNNNNNNNNNNNNNNNNNNNNNNNNNNNNNNNNNNNNNNNNNNNNNNNNNNNNNNNGGGGATAAAACTAAATGATAGGCAGTGGTCCCAGATAATTCAAGCCTTCAAAGAAGATAAAGCATACTCACCTGAAGTAGCCCTGAATGAAATATGCACGCGCATGTATGGGGTGGATTTAGACAGTGGGCTATTTTCTAAACCATTGGTGTCTGTGTATTACTCGGATAACCACTGGGATAATAGGCCTGGAGGGAAGATGTTCGGATTCAACCCCGAGGCAGCATCCATTCTAGAAAGAAAGTATCCATTCACAAAAGGGAAGTGGAACATCAACAAGCAGATCTNNGNGANNNCCAGGAGGATNGNAGACNTTNNCCCTACCACCAATANTATANCNNCCNNNNNGANACTNNNNCACTNATTAGTGGNNNNNNNNCGNNNNNNNNNNNNGGNNNNNNNNGNNTGGCTNGTTAATNAGATNAACGGCCACCACGTGCNCCTGGTCAGTNGCTNTAATCTTGTACNGCCNNNNNNNANAGTCACTTGGGTAGCGCCACTAGGTGTCCGCGGAGCGGACTNNACATNCAACCTAGAGTTGGGTCTGCCAGCAACGNNTGGCNGGTATGACCTAGTGGTCATAAACATCNNCACACCNTTTCGCATACACCATTACCAACAGTGCGTAGACCACGCAATGAAACTGCAAATGNTCNNGGGTGACTCATTGAGACTGCTCAAACCGGGTGGCTCTCTATTGATCAGAGCATATGGTTACGCAGATAGAACCAGTGAACGAGTCATCTGCGTGTTGGGACGCAAGTTCAGATNNNNNNNNNNNNNNNNNNNNNNNNNNNNNNNNNNNNNNNNNNNNNNNNNNNNNNNNNNNNNNNNNNNNNNNNNNNNNNNNNNNNNNNNNNNNNNNNNNNNNNNNNNNNNNNNNNNNNNNNNNNNNNNNNNNNNNNNNNNNNNNNNNNNNNNNNNNNNNNNNNNNNNNNNNNNNNNNNNNNNNNNNNNNNNNNNNNNNNNNNNNNNNNNNNNNNNNNNNNNNNNNNNNNNNNNNNNNNNNNNNNNNNNNNNNNNNNNNNNNNNNNNNNACAAAAAATGGCCGGAGTCCTTTAAGAATAGTGCAACACCAGTGGGAACCGCAAAAACAGTCATGTGCGGTACGTATCCAGTAATCCACGCCGTTGGACCGAATTTCTCTAATTATTTGGAATCTGAAGGGGACCGGGAATTGGCAGCTGCCTATCGAGAAGTCGCAAAGGAAGTAACTAGACTGGGAGTAAATAGTGTAGCTATACCTCTCCTCTCCACAGGTGTATACTCAGGAGGGAAAGATAGGCTGACCCAGTCACTGANNNNNNNNNNNNNNNNNNNNNNNNNNNNNNNNNNNNNNNNNNNNNNNNNNNNNNNNNNNNNNNNNNNNNNNNNNNNNNNNNNNNNNNNNNNNNNNNNNNNNNNNNNNNNNNNNNNNNNNNNNNNNNNNNNNNNNNNNNNNNNNNNNNNNNNNNNNNNNNNNNNNNNNNNNNNNNNNNNNNNNNNNNNNNNNNNNNNNNNNNNNNNNNNNNNNNNNNNNNNNNNNNNNNNNNNNNNNNNNNNNNNNNNNNNGGCAGTGGACATGGCAGAGATATATACTATGTGGCCAAAGCAAACAGAGGCCAACGAGCAAGTCTGCCTATATGCCCTGGGGGAAAGTATTGAATCGATCAGGCAGAAATGCCCGGTGGATGATGCAGATGCATCGTCTCCTCCAAAAACTGTCCCGTGCCTTTGCCGTTACGCCATGACTCCGGAACGCGTCACCAGACTTCGCATGAACCACGTCACAAGTATAATTGTGTGTTCCTCGTTTCCCCTTCCAAAGTACAAAATAGAAGGANNNNNNNNNNNNNNNNNNNNNNNNNNNNNNNNNNNNNNNNNNNNNNNNNNNNNNNNNNNNNNNNNNNNNNNNNNNNNNNNNNNNNNNNNNNNNNNNNNNNNNNNNNNNNNNNNNNNNNNNNNNNNNNNNNNNNNNNNNNNNNNNNNNNNNNNNNNNNNNNNNNNNNNNNNNNNNNNNNNNNNNNNNNNNNNNNNNNNNNNNNNNNNNNNNNNNNNNNNNNNNNNNNNNNNNNNNNNNNNNNNNNNNNNNNNNNNNNNNNNNNNNNNNNNNNNNNNNNNNNNNNNNNNNNNNNNNNNNNNNNNNNNNNNNNNNNNNNNNNNNNNNNNNNNNNNNNNNNNNNNNNNNNNNNNNNNNNNNNNNNNNNNNNNNNNNNNNNNNNNNNNNNNNNNNNNNNNNNNNNNNNNNNNNNNNNNNNNNNNNNNNNNNNNNNNNNNNNNNNNNNNNNNNNNNNNNNNNNNNNNNNNNNNNNNNNNNNNNNNNNNNNNNNNNNNNNNNNNNNNNNNNNNNNNNNNNNNNNNNNNNNNNNNNNNNNNNNNNNNNNNNNNNNNNNNNNNNNNNNNNNNNNNNNNNNNNNNNNNNNNNNNNNNNNNNNNNNNNNNNNNNNNNNNNNNNNNNNNNNNNNNNNNNNNNNNNNNNNNNNNNNNNNNNNNNNNNNNNNNNNNNNNNNNNNNNNNNNNAGACAGGGCAGGTGGGTATATATTCTCGTCGGACACCGGTCCAGGTCATTTACAACAGAAGTCAGTACGCCAGTCAGTGCTGCCGGTGAACACCCTGGAGGAAGTCCACGAGGAGAAGTGTTACCCACCTAAGTTGGATGAAGTAAAGGAGCAACTATTACTTAAGAAACTCCAGGAGAGTGCATCCATGGCCAACAGAAGCAGGTACCAGTCGCGCAAAGTAGAAAACATGAAAGCAACAATCATCCAGAGACTAAAGAGAGGCTGTAGACTATACTTAATGTCAGAGACCTCAAAAGTCCCTACTTACCGGACCACATATCCGGCGCCTGTGTACTCGCNNNNNNNNNNNNNNNNNNNNNNNNNNNNNNNNNNNNNNNNNNNNNNNNNNNNNNNNNNNNNNNNNNNNNNNNNNNNNNNNNNNNNNNNNNNNNNNNNNNNNNNNNNNNNNNNNNNNNNNNNNNNNNNNNNNNNNNNNNNNNNNNNNNNNNNNNNNNNNNNNNNNNNNNNNNNNNNNNNNNNNNNNNNNNNNNNNNNNNNNNNNNNNNNNNNNNNNNNNNNNNNNNNNNNNNNNNNNNNNNNNNNNNNNNNNNNNNNNNNNNNNNNNNNNNNNNNNNNNNNNNNNNNNNNNNNNNNNNNNNNNNNNNNNNNNNNNNNNNNNNNNNNNNNNNNNNNNNNNNNNNNNNNNNNNNNNNNNNNNNNNNNNNNNNNNNNNNNNNNNNNNNNNNNNNNNNNNNNNNNNNNNNNNNNNNNNNNNNNNNNNNNNNNNNNNNNNNNNNNNNNNNNNNNNNNNNNNNNNNNNNNNNNNNNNNNNNNNNNNNNNNNNNNNNNNNNNNNNNNNNNNNNNNNNNNNNNNNNNNNNNNNNNNNNNNNNNNNNNNNNNNNNNNNNNNNNNNNNNNNNNNNNNNNNNNNNNNNNNNNNNNNNNNNNNNNNNNNNNNNNNNNNNNNNNNNNNNNNNNNNNNNNNNNNNNNNNNNNNNNNNNNNNNNNNNNNNNNNNNNNNNNNNNNNNNNNNNNNNNNNNNNNNNNCCTACCCAATGTACATACACTATTTGATATGTCTGCCGAGGATTTCGATGCCATCATAGCCGCACACTTTAAGCCAGGAGACACTGTTTTAGAAACGGACATAGCCTCCTTTGACAAGAGCCAAGATGATTCACTCGCGCTTACTGCCTTGATGTTGTTAGAAGATTTAGGGGTGGATCACTCCTTGTTGGACTTGATAGAGGCCGCTTTTGGAGAGATTTCCAGCTGTCATCTACCGACAGGTACGCGCTTCAAGTTCGGCGCCATGATGAAATCTGGTATGTTCCTAACTCTGTTCGTCAACACATTGCTAAACATCACCATCGCTAGCCGCGTGCTGGAAGATCGTCTGACAAAATCCGCGTGCGCGGCCTTCATCGGCGACGACAACATAATACATGGAGTCGTCTCCGATGAATTGATGGCAGACAGATGCGCCACTTGGATGAACATGGAAGTGAAGATCATAGATGCAGTTGTATCCTTGAAAGCCCCTTACTTTTGTGGAGGGTTTATACTGCACGATACTGTGACGGGAACAGCCTGCAGAGTGGCAGACCCGCTAAAAAGGCTATTCAAACTGGGCAAACCGCTAGCGGCAGGTGACGAACAAGATGAAGATAGAAGACGAGCGCTGGCTGACGAAGTGATCAGATGGCAACGAACAGGGCTAATTGATGAGTTGGAGAAAGCGGTATACTCTAGGTATGAAGTGCAGGGTATATCAGTTGTGGTAATGTCCATGGCCACCTTTGCAAGCTCCAGATCTAACTTCGAGAAGCTCAGAGGACCCNNNNNNNNNNNNNNNNNNNNNNNNNNNNNNNNNNNNNNNNNNNNNNNNNNNNNNNNNNNNNNNNNNNNNNNNNNNNNNNNNNNNNNNNNNNNNNNNNNNNNNNNNNNNNNNNNNNNNNNNNNNNNNNNNNNNNNNNNNNNNNNNNNNNNNNNNNNNNNNNNNNNNNNNNCAGTTAATAAACTGACAATGCGCGCGGTACCCCAACAGAAGCCACGCAGGAATCGGAAGAATAAGAAGCAAAAGCAAAAGCGACAGGCGCCACAAAACAACACAAATCAAAAGAAGCAGCCGCCTAAAAAGAAACCAGCTCAAAAGAAAAAGAAGCCGGGCCGCAGAGAGAGGATGTGCATGAAAATCGAAAATGATTGTATTTTTGAAGTCAAGTATGAAGGTAAGGTAACAGGTTACGCGTGCTTGGTGGGGGACAAAGTAATGAAACCAGCACACGTAAANGGGACCATCGATAACGCGGACCTGGCCAAACTGGCCTTTAAGCGGTCATCTAAGTATGACCTTGAATGCGCGCAGATACCCGTGCACATGAAGTCCGACGCTTCGAAGTTCACCCATGAGAAACCAGANGGGTACTACAACTGGCACCACGGAGCAGTACAGTACTCAGGAGGCCGGTTCACCATNCCCACAGGTGCTGGCAAACCANGGGACAGCGGCAGACCGATCTTCGACAACAAGGGACGCGTGGTGGCCATAGTCTTAGGAGGAGCTAATGAAGGAGCCCGTACAGCCCTCTCGGTGGTGACCTGGAATAAAGACATTGTCACTAAAATCACCCCCGAGGGGGCCGAAGAGTGGAGTCTTGCCATCCCAGTCATGTGCCTGCTGGCAAATACCACGTTCCCCTGCTCCCAGCCCCCTTGCACTCCCTGCTGCTATGAAAGGGAACCAGAGGAAACCCTACGCATGCTTGAGGACAACGTCATGAGACCTGGGTACTATCAGCTGCTACAAGCATNNNNNNNNNNNNNNNNNNNNNNNNNNNNNNNNNNNNNNNNNNNNNNNNNNNNNNNNNNNNNNNNNNNNNNNNNNNNNNNNNNNNNNNNNNNNNNNNNNNNNNNNNNNNNNNNNNNNNNNNNNNNNNNNNNNNNNNNNNNNNNNNNNNNNNNNNNNNNNNNNNNNNNNNNNNNNNNNNNNNNNNNNNNNNNNNNNNNNNTAAAGACGGATGATAGCCACGATTGGACCAAGCTGCGTTACATGGACAACCACACGCCAGCGGACGCAGAGAGGGCGGGGCTATTTGTAAGAACATCAGCACCGTGCACGATTACTGGAACAATGGGACACTTCATCCTGACCCGATGTCCGAAAGGGGAAACTCTGACGGTGGGATTCACTGACAGTAGGAAGATCAGTCACTCATGTACGCACCCATTTCACCACGACCCTCCTGTGATAGGCCGGGAGAAATTCCATTCCCGACCGCAGCACGGTAAAGAGCTGCCTTGCAGCACGTACGTGCAGAGCACCGCCGCAACTACCGAGGAGATAGAGGTACACATGCCCCCAGACACCCCTGATCGCACACTGATGTCACAACAGTCCGGCAACGTAAAGATCACAGTTAATGGCCAGACGGTGCGGTACAAGTGTAATTGCGGTGGCTCAAATGAAGGACTAATAACTACAGACAAAGTGATTAATAACTGCAAAGTTGATCAATGTCATGCCGCGGTCACCAATCACAAAAAGTGGCAGTACAACTCCCCTCTGGTCCCGCGTAATGCTGAACTTGGGGACCGAAAAGGAAAAATCCACATCCCGTTTCCGCTGGCAAATGTAACATGCAGGGTGCCTAAAGCAAGGAACCCCACCGTGACGTACGGGAAAAACCAAGTCATCATGCTACTGTATCCCGACCACCCAACACTCCTGTCCTACCGGAACATGGGAGAAGAACCAAACTACCAAGAAGAGTGGGTGACGCATAAGAAGGAAGTCGTGCTAACCGTGCCGACTGAAGGGCTCGAGGTCACGTGGGGTAACAACGAGCCGTATAAGTATTGGCCGCAGTTATCTACAAACGGTACAGCCCATGGCCACCCGCATGAGATAATTCTGTATTATTATGAGCTGTACCCTACTATGACTGTAGTAGTTGTGTCAGTGGCCTCGTTCGTACTCCTGTCGATGGTGGGTGTGGCAGTGGGGATGTGCATGTGTGCACGACGCAGATGCATCACACCGTACGAACTGACACCAGGAGCTACCGTCCCTTTCCTGCTTAGCCTAATATGCTGCATCAGAACAGCTAAAGCGGCCACATACCAAGAGGCTGCGGTATACCTGTGGAATGAACAGCAACCTTTGTTTTGGCTACAAGCCCTTATTCCGCTGGCAGCCCTGATTGTCCTATGCAACTGTCTGAGACTCTTACCATGCTGCTGTAAAACGTTGGCTTTTTTAGCCGTAATGAGCGTCGGTGCCCACACTGTGAGCGCGTANNNNNNNNNNNNNNNNNNNNNNNNNNNNNNNNNNNNNNNNNNNNNNNNNNNNNNNNNNNNNNNNNNNNNNNNNNNNNNNNNNNNNNNNNNNNNNNNNNNNNNNNNNNNNNNNNNNNNNNNNNNNNNNNNNNNNNNNNNNNNNNNNNNNNNNNNNNNNNNNNNNNNNNNNNNNNNNNNNNNNNNNNNNNNNNNNNNNNNNNNNNNNNNCAAAAACCTACCTGACTACAGCTGTAAGGTCTTCACCGGCGTCTACCCATTTATGTGGGGCGGAGCCTNNNNNNNNNNNNNNNNNNNNNNNNNNNNNNNNNNNNNNNNNNNNNNNNNNNNNNNNNNNNNNNNNNNNNNNNNNNNNNNNNNNNNNNNNNNNNNNNNNNNNNNNNNNNNNNNNNNNNNNNNNNNNNNNNNNNNNNNNNNNNNNNNNNNNNNNNNNNNNNNNNNNNNNNNNNNNNNNNNNNNNNNNNNNNNNNNNNNNGCCAAATTCATTGTGGGGCCAATGTCTTCAGCCTGGACACCTTTCGACAACAANNNNNNNNNNNNNNNNNNNNNNNNNNNNNNNNNNNNNNNNNNNNNNNNNNNNNNNNNNNNNNNNNNNNNNNNNNNNNNNNNNNNNNNNNNNNNNNNNNNNNNNNNNNNNNNNNNNNNNNNNNNNNNNNNNNNNNNNNNNNNNNNNNNNNNNNNNNNNNNNNNNNNNNNNNNNNNNNNNNNNNNNNNNNNNNNNNNNNNNNNNNNNNNNNNNNNNNNNNNGTCGCTGCAGCACACAGCACCATTTGGCTGCCAAATAGCAACAAACCCGGTAAGAGCGATGAATTGCGCCGTAGGGAACATGCCCATCTCCATCGACATACCGGATGCGGCCTTCATTAGGGTCGTCGACGCGCCCTCTTTAACGGACATGTCGTGCGAGGTACCAACCTGCACCCATTCCTCAGATTTCGGGGGCGTCGCCATTATTAAATATGCAGCCAGCAAGAAAGGCAAGTGTGCGGTGCATTCGATG---------------------------------------------------------------------------------------------------------------------------------------------------------------------------------------------------------------------------------------------------------------------------------------------------------------------------------
		</sequence>
		<sequence>
			<taxon idref="MK244653|Brazil|RJ|Niteroi|2018-03-06"/>
			------------------------------------------------------------------------------------------------------------------------------------------------------------------------------------------------------------------------------------------------------------------------------------------------------------------------------------------------------------------------------------------------------------------------------------------------------------------------------------------------------------------------------------------------------------ACCCCGTTCATGTACAATGCCATGGCGGGTGCCTACCCCTCATATTCGACAAACTGGGCAGACGAGCAGGTACTGAAGGCTAAGAACATAGGATTATGTTCAACAGACCTGACGGAAGGTAGACGAGGTAAATTGTCTATTATGAGAGGGAAGAAGCTAAAACCGTGTGACCGTGTGCTGTTCTCAGTAGGGTCAACGCTCTACCCGGAAAGCCGCAAGCTACTTAAGAGCTGGCACTTACCATCGGTGTTCCATCTAAAGGGCAAACTCAGCTTCACATGCCGCNNNNNNNNNNNNNNNNNNNNNNNNNNNNNNNNNNNNNNNNNNNNNNNNNNNNNNNNNNNNNNNNNNNNNNNNNNNNNNNNNNNNNNNNNNNNNNNNNNNNNNNNNNNNNNNNNNNNNNNNNNNNNNNNNNNNNNNNNNNNNNNNNNNNNNNNNNNNNNNNNNNNNNNNNNNNNNNNNNNNNNNNNNNNNNNNNNNNNNNNNNNNNNNNNNNNNNNNNNNNNNNNNNNNNNNNNNNNNNNNNNNNNNNNNNNNNNNNNNNNNNNNNNNNNNNNNGTGGTTAACGGCAGAACGCAACGGAATACGAACACCATGAAAAACTATCTGCTTCCCGTGGTCGCCCAAGCCTTCAGTAAGTGGGCAAAGGAGTGCCGGAAAGACATGGAAGATGAAAAACTCCTGGGGGTCAGAGAAAGAACACTGACCTGCTGCTGTCTATGGGCATTCAAGAAGCAGAAAACACACACGGTCTACAAGAGGCCTGATACCCAGTCAATTCAGAAGGTTCANNNNNNNNNNNNNNNNNNNNNNNNNNNNNNNNNNNNNNNNNNNNNNNNNNNNNNNNNNNNNNNNNNNNNNNNNNNNNNNNNNNNNNNNNNNNNNNNNNNNNNNNNNNNNNNNNNNNNNNNNNNNNNNNNNNNNNNNNNNNNNNNNNNNNNNNNNNNNNNNNNNNNNNNNNNNNNNNNNNNNNNNNNNNNNNNNNNNNNNNNNNNNNNNNNNNNNNNNNNNNNNNNNNNTCAGGTCGAAATCGACGTGGAACAGCTTGAGGACAGAGCGGGTGCAGGAATAATAGAGACTCCTAGAGGAGCTATCAAAGTTACTGCCCAACCAACAGACCACGTCGTGGGAGAGTACCTGGTACTTTCCCCGCAGACCGTACTACGGAGCCAGAAGCTCAGCCTAATTCACGCTTTGGCGGAGCAAGTGAAGACGTGCACGCACAGCGGACGAGCAGGGAGGTACGCGGTCGAAGCGTACGACGGCCGAGTCCTAGTGCCCTCAGGCTATGCAATTTCGCCCGAAGACTTCCAGAGTCTAAGCGAAAGCGCAACGATGGTGTATAACGAAAGAGAGTTCGTAAACAGAAAGCTACACCACATTGCGATGCACGGACCAGCCCTGAACACCGACGAAGAGTCGTATGAGCTGGTGAGGGCAGAGAGGACAGAACACGAGTACGTCTACGATGTGGACCAGAGAAGATGCTGTAAGAAGGAAGAAGCTGCAGGACTGGTACTGGTGGGCGACTTGACTAATCCGCCCTACCACGAATTCGCATATGAAGGGCTAAAAATCCGCCCTGCCTGCCCATACAAAATTGCAGTCATAGGAGTCTTCGGAGTACCAGGATCCGGCAAGTCAGCTATTATCAAGAACCTAGTTACCAGGCAAGACCTGGTGACTAGCGGAAAGAAAGAAAACTGCCAAGAAATCACCACCGACGTGATGAGACAGAGAGGTCTAGAGATATCTGCACGTACGGTTGACTCGCTGCTCTTGAATGGATGCAACAGGCCAGTCGACGTGTTGTACGTAGACGAGGCGTTTGCGTGCCACTCTGGAANNNNNNNNNNNNNNNNNNNNNNNNNNNNNNNNNNNNNNNNNNNNNNNNNNNNNNNNNNNNNNNNNNNNNNNNNNNNNNNNNNNNNNNNNNNNNNNNNNNNNNNNNNNNNNNNNNNNNNNNNNNNNNNNNNNNNNNNNNNNNNNNNNNNNNNNNNNNNNNNNNNNNNNNNNNNNNNNNNNNNNNNNNNNNNNNNNNNNNNNNNNNNNNNNNNNNNNNNNNNNNAGTACAACAAGCCGATTGTAGTGGACACTACAGGCTCAACAAAACCTGACGCTGGAGATCTCGTGTTAACGTGCTTCAGAGGGTGGGTTAAACAACTGCAAATTGACTATCGTGGATACGAGGTCATGACAGCAGCCGCATCCCAAGGGTTAACCAGAAAAGGAGTTTATGCAGTTAGGCAAAAAGTTAATGAAAACCCGCTCTATGCATCAACGTCAGAGCACGTCAACGNNNNNNNNNNNNNNNNNNNNNNNNNNNNNNNNNNNNNNNNNNNNNNNNNNNNNNNNNNNNNNNNNNNNNNNNNNNNNNNNNNNNNNNNNNNNNNNNNNNNNNNNNNNNNNNNNNNNNNNNNNNNNNNNNNNNNNNNNNNNNNNNNNNNNNNNNNNNNNNNNNNNNNNNNNNNNNNNNNNNNNNNNNNNNNNNNNNNNNNNNNNNNNNNNNNNNNNNNNNNNNNNNNNNNNNNNNNGGGGATAAAACTAAATGATAGGCAGTGGTCCCAGATAATTCAAGCCTTCAAAGAAGATAAAGCATACTCACCTGAAGTAGCCCTGAATGAAATATGCACGCGCATGTATGGGGTGGATTTAGACAGTGGGCTATTTTCTAAACCATTGGTGTCTGTGTATTACTCGGATAACCACTGGGATAATAGGCCTGGAGGGAAGATGTTCGGATTCAACCCCGAGGCAGCATCCATTCTAGAAAGAAAGTATCCATTCACAAAAGGGAAGTGGAACATCAACAAGCAGATCTGCGTGACNACCAGGAGGATAGAAGACTTTAACCCTACCACCAATATTATACCGGCCAATAGGAGACTACCACACTCATTAGTGGCCGAACACCGCCCAGTAAAAGGGGAAAGAATGGAATGGCTGGTTAATAAGATAAACGGCCACCACGTGCTCCTGGTCAGTGGCTATAATCTTGTACTGCCTACTAAGAGAGTCACTTGGGTAGCGCCACTAGGTGTCCGCGGAGCGGACTACACATACAACCTAGAGTTGGGTCTGCCAGCAACGCTTGGCAGGTATGACCTAGTGGTCATAAACATCCACACACCTTTTCGCATACACCATTACCAACAGTGCGTAGACCACGCAATGAAACTGCAAATGCTCGGGGGTGACTCATTGAGACTGCTCAAACCGGGTGGCTCTCTATTGATCAGAGCATATGGTTACGCAGATAGAACCAGTGAACGAGTCATCTGCGTGTTGGGACGCAAGTTCAGATNNNNNNNNNNNNNNNNNNNNNNNNNNNNNNNNNNNNNNNNNNNNNNNNNNNNNNNNNNNNNNNNNNNNNNNNNNNNNNNNNNNNNNNNNNNNNNNNNNNNNNNNNNNNNNNNNNNNNNNNNNNNNNNNNNNNNNNNNNNNNNNNNNNNNNNNNNNNNNNNNNNNNNNNNNNNNNNNNNNNNNNNNNNNNNNNNNNNNNNNNNNNNNNNNNNNNNNNNNNNNNNNNNNNNNNNNNNNNNNNNNNNNNNNNNNNNNNNNNNNNNNNNNNACAAAAAATGGCCGGAGTCCTTTAAGAATAGTGCAACACCAGTGGGAACCGCAAAAACAGTCATGTGCGGTACGTATCCAGTAATCCATGCCGTTGGACCGAATTTCTCTAATTATTTGGAATCTGAAGGGGACCGGGAATTGGCAGCTGCCTATCGAGAAGTCGCAAAGGAAGTAACTAGACTGGGAGTAAATAGTGTAGCTATACCTCTCCTCTCCACAGGTGTATACTCAGGAGGGAAAGATAGGCTGACCCAGTCACTGAACCACCTCTTNACAGCCATGGACTCGACGGATGCAGACGTGGTCATCTACTGTCGCGACAAAGAATGGGAGAAGAAAATATCCGAGGCCATACAGATGCGGACTCAAGTGGAGTTGCTGGATGAGCACATCTCCATAGACTGCGATATTGTTCGCGTGCACCCTGACAGCAGCTTGGCAGGCAGAAAAGGATACAGCACCACGGAAGGCGCACTGTACTCATATCTAGAAGGGACACGTTTTCACCAGACGGCAGTGGACATGGCAGAGATATATACTATGTGGCCAAAGCAAACAGAGGCCAACGAGCAAGTCTGCCTATATGCCCTGGGGGAAAGTATTGAATCGATCAGGCAGAAATGCCCGGTGGATGATGCAGATGCATCGTCTCCTCCAAAAACTGTCCCGTGCCTTTGCCGTTACGCCATGACTCCGGAACGCGTCACCAGACTTCGCATGAACCACGTCACAAGTATAATTGTGTGTTCCTCGTTTCCCCTTCCAAAGTACAAAATAGAANNNNNNNNNNNNNNNNNNNNNNNNNNNNNNNNNNNNNNNNNNNNNNNNNNNNNNNNNNNNNNNNNNNNNNNNNNNNNNNNNNNNNNNNNNNNNNNNNNNNNNNNNNNNNNNNNNNNNNNNNNNNNNACGCATAGCCAATTCGACCTAAGCGTTGACGGCGAGATACTACCCGTCCCGTCAGATCTGGATGCTGACGCCCCAGCCCTAGAACCAGCTCNNNNNNNNNNNNNNNNNNNNNNNNNNNNNNNNNNNNNNNNNNNNNNNNNNNNNNNNNNNNNNNNNNNNNNNNNNNNNNNNNNNNNNNNNNNNNNNNNNNNNNNNNNNNNNNNNNNNNNNNNNNNNNNNNNNNNNNNNNNNNNNNNNNNNNNNNNNNNNNNNNNNNNNNNNNNNNNNNNNNNNNNNNNNNNNNNNNNNNNNNNNNNNNNNNNNNNNNNNNNNNNNNNNNNNNNNNNNNNNNNNCAGGCACCGCCGAGTACCGCCACGGAACTGAATCATCCGCCGATCTCCTTCGGAGCACCAAG---NNNNNNNNNNNNNNNNNNNNNNNNNNNNNNNNNNNNNNNNNNNNNNNNNNNNNNNNNNNNNNNNNNNNNNNNNNNNNNNNNNNNNNNNNNNNNNNNNNNNNNNNNNNNNNNNNNNNNNNNNNNNNNNNNNNNNNNNNNNNNNNNNNNNNNNNNNNNAGACAGGGCAGGTGGGTATATATTCTCGTCGGACACCGGTCCAGGTCATTTACAACAGAAGTCAGTACGCCAGTCAGTGCTGCCGGTGAACACCCTGGAGGAAGTCCACGAGGAGAAGTGTTACCCACCTAAGTTGGATGAAGTAAAGGAGCAACTATTACTTAAGAAACTCCAGGAGAGTGCATCCATGGCCAACAGAAGCAGGTACCAGTCGCGCAAAGTAGAAAACATGAAAGCAACAATCATCCAGAGACTAAAGAGAGGCTGTAGACTATACTTAATGTCAGAGACCTCAAAAGTCCCTACTTACCGGACCACATATCCGGCGCCTGTGTACTCGCNNNNNNNNNNNNNNNNNNNNNNNNNNNNNNNNNNNNNNNNNNNNNNNNNNNNNNNNNNNNNNNNNNNNNNNNNNNNNNNNNNNNNNNNNNNNNNNNNNNNNNNNNNNNNNNNNNNNNNNNNNNNNNNNNNNNNNNNNNNNNNNNNNNNNNNNNNNNNNNNNNNNNNNNNNNNNNNNNAACTTAGGAGCTACCCGAAACAGCACGCTTACCATGCGCCCTCCATCAGAAGCGCTGTACCGTCCCCATTCCAGAACACACTACAGAATGTACTGGCAGCAGCCACGAAAAGAAACTGCAACGTCACACAGATGAGGGAATTACCCACTTTGGACTCAGCAGTATTCAACGTGGAGTGTTTTAAAAAATTCGCATGCAACCAAGAATACTGGGAAGAATTTGCTGCCAGCCCTATTAGGATAACAACTGAGAATTTAACAACCTATGTTACTAAACTAAAAGGGCCAAAAGCAGCAGCGCTATTTGCAAAAACCCACAATCTGCTGCCACTGCAGGAAGTACCAATGGATAGGTTCACAGTAGATATGAAAAGGGACGTGAAGGTGACTCCTGGTACAAAGCACACAGAGGAAAGACCTAAGGTGCAGGTTATACAGGCGGCTGAACCCTTGGCGACAGCATACCTATGTGGGATTCACAGAGAGCTGGTTAGGAGNNTGAACGCCGTCCTCCTACCCAATGTACATACACTATTTGATATGTCTGCCGAGGATTTCGATGCCATCATAGCCGCACACTTTAAGCCAGGAGACACTGTTTTAGAAACGGACATAGCCTCCTTTGACAAGAGCCAAGATGATTCACTTGCGCTTACTGCCTTGATGTTGTTAGAAGATTTAGGGGTGGATCACTCCCTGTTGGACTTGATAGAGGCCGCTTTTGGAGAGATTTCCAGCTGTCATCTACCGACAGGTACGCGCTTCAAGTTCGGCGCCATGATGAAATCTGGTATGTTCCTAACTCTGTTCGTCAACACATTGCTAAACATCACCATCGCTAGCCGCGTGCTGGAAGATCGTCTGACAAAATCCGCGTGCGCGGCCTTCATCGGCGACGACAACATAATACATGGAGTCGTCTCCGATGAATTGATGGCAGACAGATGCGCCACTTGGATGAACATGGAAGTGAAGATCATAGATGCAGTTGTATCCTTGAAAGCCCCTTACTTTTGTGGAGGGTTTATACTGCACGATACTGTGACGGGAACAGCCTGCAGAGTGGCAGACCCGCTAAAAAGGCTATTCAAACTGGGCAAACCGCTAGCGGCAGGTGACGAACAAGATGAAGATAGAAGACGAGCGCTGGCTGACGAAGTGATCAGATGGCAACGAACAGGGCTAATTGATGAGTTGGAGAAAGCGGTATACTCTAGGTATGAAGTGCAGGGTATATCAGTTGTGGTAATGTCCATGGCCACCTTTGCAAGCTCCAGATCTAACTTCGAGAAGCTCAGAGGACCCNNNNNNNNNNNNNNNNNNNNNNNNNNNNNNNNNNNNNNNNNNNNNNNNNNNNNNNNNNNNNNNNNNNNNNNNNNNNNNNNNNNNNNNNNNNNNNNNNNNNNNNNNNNNNNNNNNNNNNNNNNNNNNNNNNNNNNNNNNNNNNNNNNNNNNNNNNNNNNNNNNNNNNNNNCAGTTAATAAACTGACAATGCGCGCGGTACCCCAACAGAAGCCACGCAGGAATCGGAAGAATAAGAAGCAAAAGCAAAAGCGACAGGCGCCACAAAACAACACAAATCAAAAGAAGCAGCCGCCTAAAAAGAAACCAGCTCAAAAGAAAAAGAAGCCGGGCCGCAGAGAGAGGATGTGCATGAAAATCGAAAATGATTGTATTTTTGAAGTCAAGTATGAAGGTAAGGTAACAGGTTACGCGTGCTTGGTGGGGGACAAAGTAATGAAACCAGCACACGTAAAGGGGACCATCGATAACGCGGACCTGGCCAAACTGGCCTTTAAGCGGTCATCTAAGTATGACCTTGAATGCGCGCAGATACCCGTGCACATGAAGTCCGACGCTTCGAAGTTCACCCATGAGAAACCAGAGGGGTACTACAACTGGCACCACGGAGCAGTACAGTACTCAGGAGGCCGGTTCACCATCCCCACAGGTGCTGGCAAACCAGGGGACAGCGGCAGACCGATCTTCGACAACAAGGGACGCGTGGTGGCCATAGTCTTAGGAGGAGCTAATGAAGGAGCCCGTACAGCCCTCTCGGTGGTGACCTGGAATAAAGACATTGTCACTAAAATCACCCCCGAGGGGGCCGAAGAGTGGAGTCTTGCCATCCCAGTCATGTGCCTGCTGGCAAATACCACGTTCCCCTGCTCCCAGCCCCCTTGCACTCCCTGCTGCTATGAAAGGGAACCAGAGGAAACCCTACGCATGCTTGAGGACAACGTCATGAGACCTGGGTACTATCAGCTGCTACAAGCATNNNNNNNNNNNNNNNNNNNNNNNNNNNNNNNNNNNNNNNNNNNNNNNNNNNNNNNNNNNNNNNNNNNNNNNNNNNNNNNNNNNNNNNNNNNNNNNNNNNNNNNNNNNNNNNNNNNNNNNNNNNNNNNNNNNNNNNNNNNNNNNNNNNNNNNNNNNNNNNNNNNNNNNNNNNNNNNNNNNNNNNNNNNNNNNNNNNNNNTAAAGACGGATGATAGCCACGATTGGACCAAGCTGCGTTACATGGACAACCACACGCCAGCGGACGCAGAGAGGGCGGGGCTATTTGTAAGAACATCAGCACCGTGCACGATTACTGGAACAATGGGACACTTCATCCTGACCCGATGTCCGAAAGGGGAAACTCTGACGGTGGGATTCACTGACAGTAGGAAGATCAGTCACTCATGTACGCACCCATTTCACCACGACCCTCCTGTGATAGGCCGGGAGAAATTCCATTCCCGACCGCAGCACGGTAAAGAGCTGCCTTGCAGCACGTACGTGCAGAGCACCGCCGCAACTACCGAGGAGATAGAGGTACACATGCCCCCAGACACCCCTGATCGCACACTGATGTCACAACAGTCCGGCAACGTAAAGATCACAGTTAATGGCCAGACGGTGCGGTACAAGTGTAATTGCGGTGGCTCAAATGAAGGACTAATAACTACAGACAAAGTGATTAATAACTGCAAAGTTGATCAATGTCATGCCGCGGTCACCAATCACAAAAAGTGGCAGTACAACTCCCCTCTGGTCCCGCGTAATGCTGAACTTGGGGACCGAAAAGGAAAAATCCACATCCCGTTTCCGCTGGCAAATGTAACATGCAGGGTGCCTAAAGCAAGGAACCCCACCGTGACGTACGGGAAAAACCAAGTCATCATGCTACTGTATCCCGACCACCCAACACTCCTGTCCTACCGGAACATGGGAGAAGAACCAAACTACCAAGAAGAGTGGGTGACGCATAAGAAGGAAGTCGTGCTAACCGTGCCGACTGAAGGGCTCGAGGTCACGTGGGGTAACAACGAGCCGTATAAGTATTGGCCGCAGTTATCTACAAACGGTACAGCCCATGGCCACCCGCATGAGATAATTCTGTATTATTATGAGCTGTACCCTACTATGACTGTAGTAGTTGTGTCAGTGGCCTCGTTCGTACTCCTGTCGATGGTGGGTGTGGCAGTGGGGATGTGCATGTGTGCACGACGCAGATGCATCACACCGTACGAACTGACACCAGGAGCTACCGTCCCTTTCCTGCTTAGCCTAATATGCTGCATCAGAACAGCTAAAGCGGCCACATACCAAGAGGCTGCGGTATACCTGTGGAATGAACAGCAACCTTTGTTTTGGCTACAAGCCCTTATTCCGCTGGCAGCCCTGATTGTCCTATGCAACTGTCTGAGACTCTTACCATGCTGCTGTAAAACGTTGGCTTTTTTAGCCGTAATGAGCGTCGGTGCCCACACTGTGAGCGCGTANNNNNNNNNNNNNNNNNNNNNNNNNNNNNNNNNNNNNNNNNNNNNNNNNNNNNNNNNNNNNNNNNNNNNNNNNNNNNNNNNNNNNNNNNNNNNNNNNNNNNNNNNNNNNNNNNNNNNNNNNNNNNNNNNNNNNNNNNNNNNNNNNNNNNNNNNNNNNNNNNNNNNNNNNNNNNNNNNNNNNNNNNNNNNNNNNNNNNNNNNNNNNNNCAAAAACCTACCTGACTACAGCTGTAAGGTCTTCACCGGCGTCTACCCATTTATGTGGGGCGGAGCCTNNNNNNNNNNNNNNNNNNNNNNNNNNNNNNNNNNNNNNNNNNNNNNNNNNNNNNNNNNNNNNNNNNNNNNNNNNNNNNNNNNNNNNNNNNNNNNNNNNNNNNNNNNNNNNNNNNNNNNNNNNNNNNNNNNNNNNNNNNNNNNNNNNNNNNNNNNNNNNNNNNNNNNNNNNNNNNNNNNNNNNNNNNNNNNNNNNNNNGCCAAATTCATTGTGGGGCCAATGTCTTCAGCCTGGACACCTTTCGACAACAANNNNNNNNNNNNNNNNNNNNNNNNNNNNNNNNNNNNNNNNNNNNNNNNNNNNNNNNNNNNNNNNNNNNNNNNNNNNNNNNNNNNNNNNNNNNNNNNNNNNNNNNNNNNNNNNNNNNNNNNNNNNNNNNNNNNNNNNNNNNNNNNNNNNNNNNNNNNNNNNNNNNNNNNNNNNNNNNNNNNNNNNNNNNNNNNNNNNNNNNNNNNNNNNNNNNNNNNNNNGTCGNTGCAGCACACAGCACCATTTGGCTGCCAAATAGCAACAAACCCGGTAAGAGCGATGAATTGCGCCGTAGGGAACATGCCCATCTCCATCGACATACCGGATGCGGCCTTCATTAGGGTCGTCGACGCGCCCTCTTTAACGGACATGTCGTGCGAGGTACCAACCTGCACCCATTCCTCAGATTTCGGGGGCGTCGCCATTATTAAATATGCAGCCAGCAAGAAAGGCAAGTGTGCGGTGCATTCGATG---------------------------------------------------------------------------------------------------------------------------------------------------------------------------------------------------------------------------------------------------------------------------------------------------------------------------------
		</sequence>
		<sequence>
			<taxon idref="MK244652|Brazil|RJ|Niteroi|2018-04-05"/>
			------------------------------------------------------------GCGTACCCCATGTTTGAGGTGGAACCCAGGCAGGTCACACCGAATGACCATGCTAATGCTAGAGCGTTCTCGCATCTAGCTATAAAACTAATAGAGCAGGAAATTGATCCCGACTCAACCATCCTGGACATCGGCAGTGCACCAGCAAGGAGGATGATGTCGGACAGGAAGTACCACTGCGTCTGCCCGATGCGCAGCGCAGAAGATCCCGAGAGACTCGCCAATTATGCGAGAAAGCTAGCATCTGCTGCAGGAAAAGTCCTGGACAGAAACATCTCTGGAAAGATCGGGGACTTACAAGCAGTAATGGCCGTGCCAGACACGGAGACGCCAACATTCTGCTTGCACACAGATGTCTCATGTAGACAGAGAGCAGACGTCGCGATATACCAAGACGTCTATGCTGTACACGCACCCACGTCGCTATACCACCAGGCGATTAAAGGGGTCCGAGTGGCGTACTGGGTAGGGTTTGACACAACCCCGTTCATGTACAATGCCATGGCGGGTGCCTACCCCTCATATTCGACAAACTGGGCAGACGAGCAGGTACTGAAGGCTAAGAACATAGGATTATGTTCAACAGACCTGACGGAAGGTAGACGAGGTAAATTGTCTATTATGAGAGGGAAGAAGCTAAAACCGTGTGACCGTGTGCTGTTCTCAGTAGGGTCAACGCTCTACCCGGAAAGCCGCAAGCTACTTAAGAGCTGGCACTTACCATCGGTGTTCCATCTAAAGGGCAAACTCAGCTTCACATGCCGCTGTGATACAGTGGTTTCGTGCGAGGGCTACGTCGTTAAGAGAATAACGATGAGCCCAGGCCTTTATGGAAAAACCACAGGGTATGCGGTAACCCACCACGCAGACGGATTCTTGATGTGCAAGACTACCGACACGGTTGACGGCGAAAGAGTGTCATTCTCGGTGTGCACATACGTGCCGGCGACCATTTGTGATCAAATGACCGGCATCCTTGCTACAGAAGTCACGCCGGAGGATGCACAGAAGCTGTTGGTGGGGCTGAACCAGAGAATAGTGGTTAACGGCAGAACGCAACGGAATACGAACACCATGAAAAACTATCTGCTTCCCGTGGTCGCCCAAGCCTTCAGTAAGTGGGCAAAGGAGTGCCGGAAAGACATGGAAGATGAAAAACTCCTGGGGGTCAGAGAAAGAACACTGACCTGCTGCTGTCTATGGGCATTCAAGAAGCAGAAAACACACACGGTCTACAAGAGGCCTGATACCCAGTCAATTCAGAAGGTTCANNNNNNNNNNNNNNNNNNNNNNNNNNNNNNNNNNNNNNNNNNNNNNNNNNNNNNNNNNNNNNNNNNNNNNNNNNNNNNNNNNNNNNNNNNNNNNNNNNNNNNNNNNNNNNNNNNNNNNNNNNNNNNNNNNNNNNNNNNNNNNNNNNNNNNNNNNNNNNNNNNNNNNNNNNNNNNNNNNNNNNNNNNNNNNNNNNNNNNNNNNNNNNNNNNNNNNNNNNNNNNNNNNNNTCAGGTCGAAATCGACGTGGAACAGCTTGAGGACAGAGCGGGTGCAGGAATAATAGAGACTCCTAGAGGAGCTATCAAAGTTACTGCCCAACCAACAGACCACGTCGTGGGAGAGTACCTGGTACTTTCCCCGCAGACCGTACTACGGAGCCAGAAGCTCAGCCTAATTCACGCTTTGGCGGAGCAAGTGAAGACGTGCACGCACAGCGGACGAGCAGGGAGGTACGCGGTCGAAGCGTACGACGGCCGAGTCCTAGTGCCCTCAGGCTATGCAATCTCGCCTGAAGACTTCCAGAGTCTAAGCGAAAGCGCAACGATGGTGTATAACGAAAGAGAGTTCGTAAACAGAAAGCTACACCACATTGCGATGCACGGACCAGCCCTGAACACCGACGAAGAGTCGTATGAGCTGGTGAGGGCAGAGAGGACAGAACACGAGTACGTCTACGATGTGGACCAGAGAAGATGCTGTAAGAAGGAAGAAGCTGCAGGACTGGTACTGGTGGGCGACTTGACTAATCCGCCCTACCACGAATTCGCATATGAAGGGCTAAAAATCCGCCCTGCCTGCCCATACAAAATTGCAGTCATAGGAGTCTTCGGAGTACCAGGATCCGGCAAGTCAGCTATTATCAAGAACCTAGTTACCAGGCAAGACCTGGTGACTAGCGGAAAGAAAGAAAACTGCCAAGAAATCACCACCGACGTGATGAGACAGAGAGGTCTAGAGATATCTGCACGTACGGTTGACTCGCTGCTCTTGAATGGATGCAACAGGCCAGTCGACGTGTTGTACGTAGACGAGGCGTTTGCGTGCCACTCTGGAANNNNNNNNNNNNNNNNNNNNNNNNNNNNNNNNNNNNNNNNNNNNNNNNNNNNNNNNNNNNNNNNNNNNNNNNNNNNNNNNNNNNNNNNNNNNNNNNNNNNNNNNNNNNNNNNNNNNNNNNNNNNNNNNNNNNNNNNNNNNNNNNNNNNNNNNNNNNNNNNNNNNNNNNNNNNNNNNNNNNNNNNNNNNNNNNNNNNNNNNNNNNNNNNNNNNNNNNNNNNNNAGTACAACAAGCCGATTGTAGTGGACACTACAGGCTCAACAAAACCTGACGCTGGAGATCTCGTGTTAACGTGCTTCAGAGGGTGGGTTAAACAACTGCAAATTGACTATCGTGGATACGAGGTCATGACAGCAGCCGCATCCCAAGGGTTAACCAGAAAAGGAGTTTATGCAGTTAGGCAAAAAGTTAATGAAAACCCGCTCTATGCATCAACGTCAGAGCACGTCAACGNNNNNNNNNNNNNNNNNNNNNNNNNNNNNNNNNNNNNNNNNNNNNNNNNNNNNNNNNNNNNNNNNNNNNNNNNNNNNNNNNNNNNNNNNNNNNNNNNNNNNNNNNNNNNNNNNNNNNNNNNNNNNNNNNNNNNNNNNNNNNNNNNNNNNNNNNNNNNNNNNNNNNNNNNNNNNNNNNNNNNNNNNNNNNNNNNNNNNNNNNNNNNNNNNNNNNNNNNNNNNNNNNNNNNNNNNNNGGGGATAAAACTAAATGATAGGCAGTGGTCCCAGATAATTCAAGCCTTCAAAGAAGATAAAGCATACTCACCTGAAGTAGCCCTGAATGAAATATGCACGCGCATGTATGGGGTGGATTTAGACAGTGGGCTATTTTCTAAACCATTGGTGTCTGTGTATTACTCGGATAACCACTGGGATAATAGGCCTGGAGGGAAGATGTTCGGATTCAACCCCGAGGCAGCATCCATTCTAGAAAGAAAGTATCCATTCACAAAAGGGAAGTGGAACATCAACAAGCAGATCTGNGTGACCACCAGGAGGATAGAAGACTTTAACCCTACCACCAATATTATACCGGCCAATAGGAGACTACCACACTCACTAGTGGCCGAACACCGCCCAGTAAAAGGGGAAAGAATGGAATGGCTGGTTAATAAGATAAACGGCCACCACGTGCTCCTGGTNAGTGGCTATAATCTTGTACTGCCTACTAAGAGAGTCACTTGGGTAGCGCCACTAGGTGTCCGCGGAGCGGACTACACATACAACCTAGAGTTGGGTCTGCCAGCAACGCTTGGCAGGTATGACCTAGTGGTCATAAACATCCACACACCTTTTCGCATACACCATTACCAACAGTGCGTAGACCACGCAATGAAACTGCAAATGCTCGGGGGTGACTCATTGAGACTGCTCAAACCGGGTGGCTCTCTATTGATCAGAGCATATGGTTACGCAGATAGAACCAGTGAACGAGTCATCTGCGTGTTGGGACGCAAGTTCAGATCGTCTAGAGCGTTGAAACCACCATGTGTCACCAGCAACACTGAGATGTTTTTCCTATTCAGCAACTTTGACAATGGCAGAAGGAATTTCACAACTCATGTCATGAATAATCAACTGAATGCAGCCTTTGTAGGACAGGCCACCCGAGCAGGATGTGCACCGTCGTACCGGGTAAAACGCATGGACATCGCGAAGAACGATGAANNNNNNNNNNNNNNNNNNNNNNNNNNNNNNNNNNNNNNNNNNNNNNNNNNNNNNNNNNNNNNNNACAAAAAATGGCCGGAGTCCTTTAAGAATAGTGCAACACCAGTGGGAACCGCAAAAACAGTCATGTGCGGTACGTATCCAGTAATCCACGCCGTTGGACCGAATTTCTCTAATTATTTGGAATCTGAAGGGGACCGGGAATTGGCAGCTGCCTATCGAGAAGTCGCAAAGGAAGTAACTAGACTGGGAGTAAATAGTGTAGCTATACCTCTCCTCTCCACAGGTGTATACTCAGGAGGGAAAGATAGGCTGACCCAGTCACTGAANNNCNNCTTNNNNGNCATGGANNNNNNNNNTNNAGNCGTNNNNNTNNNNNGTNNNNANNANNAATNNNNNNNNNNAATANNNNNGNNNANACNNNNNNNGNNNNNNNNGGANNNNCTNGNNNNNNNNNNNNNNNNNNNNNGNGNNNTTGNTNNNNNNNNNNCTGNNNNCNNNNNNNNNNNNNNNNNNNNNNNNNNNNNNNNNNNNNNNNNNNNNNNNNNNNNNNNNNNNNNNNNNNNNNNNNNNNNNNNGGCAGTGGACATGGCAGAGATATATACTATGTGGCCAAAGCAAACAGAGGCCAACGAGCAAGTCTGCCTATATGCCCTGGGGGAAAGTATTGAATCGATCAGGCAGAAATGCCCGGTGGATGATGCAGATGCATCGTCTCCTCCAAAAACTGTCCCGTGCCTTTGCCGTTACGCCATGACTCCGGAACGCGTCACCAGACTTCGCATGAACCACGTCACAAGTATAATTGTGTGTTCCTCGTTTCCCCTTCCAAAGTACAAAATAGAAGGAGTGCAAAAAGTCAAATGTTCTAAGGTAATGCTATTTGACCACAACGTGCCATCACGCGTAAGTCCAAGGGAATATAGATCTTCCCCGGAGGCTGCACAGGAAGCGAGCACAACCACGTCACTGACGCATAGCCAATTCGACCTAAGCGTTGACGGCGAGATACTACCCGTCCCGTCAGATCTGGATGCTGACGCCCCAGCCCTAGAACCAGCTCTAGACGACAGGGCGNNACACACGTTGCCATCCACAACCGGAAACCTTGCGGCCGTGTCTGACTGGGTAATGAGCACCGTACCTGTCGCGCCGNCCAGAAGAAGGCGANGGAGAAACCTGACTGTGACATGCGACNAGAGAGAANGGAACATAACACCCATGGCTAGCGTCCGATTCTTTAGGGCAGAGCTGCGTNCGGTCGTACAAGAAACAGCGGAGACGCGTGACACAGCAATGTCTCTTCAGGCACCGCCGAGTACCGCCACGGAACTGAATCATCCGCCGATCTCCTTCGGAGCACCAAGCGAGACGTTCCCCATTACATTTGGGGACTTCAACGAAGGAGAAATCGAAAGCTTGTCTTCTGAGCTGCTAACTTTCGGAGACTTCCTACCCGGAGAAGTGGATGACTTGACAGATAGCGACTGGTCCACGTGCTCAGACACGGACGACGAGTT---ACTAGACAGGGCAGGTGGGTATATATTCTCGTCGGACACCGGTCCAGGTCATTTACAACAGAAGTCAGTACGCCAGTCAGTGCTGCCGGTGAACACCCTGGAGGAAGTCCACGAGGAGAAGTGTTACCCACCTAAGTTGGATGAAGTAAAGGAGCAACTATTACTTAAGAAACTCCAGGAGAGTGCATCCATGGCCAACAGAAGCAGGTACCAGTCGCGCAAAGTAGAAAACATGAAAGCAACAATCATCCAGAGACTAAAGAGAGGCTGTAGACTATACTTAATGTCAGAGACCTCAAAAGTCCCTACTTACCGGACCACATATCCGGCGCCTGTGTACTCGCCTCCGGTCAACGTCCGACTGTCCAACCCCGAGTCCGCAGTGGCAGCATGCAATGAGTTCCTAGCTAGAAACTATCCAACTGTCTCATCATACCAAATTACCGACGAGTATGATGCATATTTAGACATGGTGGACGGGTCGGAGAGTTGCCTGGATCGAGCGACATTCAATCCGTCAAAACTTAGGAGCTACCCGAAACAGCACGCTTACCATGCGCCCTCCATCAGAAGCGCTGTACCGTNCCCATTCCAGAACACACTACAGAATGTACTGGCAGCAGCCACGAAAAGAAACTGCAACGTCACACAGATGAGGGAATTACCCACTTTGGACTCAGCAGTATTCAACGTGGAGTGTTTTNAAAAATTCGCATGCAACCAAGAATACTNGGAAGAATTTGCTGCCAGNCCNNTTAGGATAACANNNNNNANNNTAANNNCCTATGTTACTAAACTNAAAGGGCCAAAAGCAGCAGCGCTATTTGCNAAAACCCACAATCTGCTGCCACTGCAGGAAGTACCAATGGATAGGTTCACAGTAGATATGAAAAGGGACGTGAAGGTGACTCCTGGTACAAAGCACACAGAGGAAAGACCTAAGGTGCAGGTTATACAGGCGGCTGAACCCTTGGCGACAGCATACCTATGTGGGATTCACAGAGAGCTGGTTAGGAGGCTGAACGCCGTCCTCCTACCCAATGTACATACACTATTTGATATGTCTGCCGAGGATTTCGATGCCATCATAGCCGCACACTTTAAGCCAGGAGACACTGTTTTAGAAACGGACATAGCCTCCTTTGACAAGAGCCAAGATGATTCACTTGCGCTTACTGCCTTGATGTTGTTAGAAGATTTAGGGGTGGATCACTCCCTGTTGGACTTGATAGAGGCCGCTTTTGGAGAGATTTCCAGCTGTCATCTACCGACAGGTACGCGCTTCAAGTTCGGCGCCATGATGAAATCTGGTATGTTCCTAACTCTGTTCGTCAACACATTGCTAAACATCACCATCGCTAGCCGCGTGCTGGAAGATCGTCTGACAAAATCCGCGTGCGCGGCCTTCATCGGCGACGACAACATAATACATGGAGTCGTCTCCGATGAATTGATGGCAGACAGATGCGCCACTTGGATGAACATGGAAGTGAAGATCATAGATGCAGTTGTATCCTTGAAAGCCCCTTACTTTTGTGGAGGGTTTATACTGCACGATACTGTGACGGGAACAGCCTGCAGAGTGGCAGACCCGCTAAAAAGGCTATTCAAACTGGGCAAACCGCTAGCGGCAGGTGACGAACAAGATGAAGATAGAAGACGAGCGCTGGCTGACGAAGTGATCAGATGGCAACGAACAGGGCTAATTGATGAGTTGGAGAAAGCGGTATACTCTAGGTATGAAGTGCAGGGTATATCAGTTGTGGTAATGTCCATGGCCACCTTTGCAAGCTCCAGATCTAACTTCGAGAAGCTCAGAGGACCCNNNNNNNNNNNNNNNNNNNNNNNNNNNNNNNNNNNNNNNNNNNNNNNNNNNNNNNNNNNNNNNNNNNNNNNNNNNNNNNNNNNNNNNNNNNNNNNNNNNNNNNNNNNNNNNNNNNNNNNNNNNNNNNNNNNNNNNNNNNNNNNNNNNNNNNNNNNNNNNNNNNNNNNNNCAGTTAATAAACTGACAATGCGCGCGGTACCCCAACAGAAGCCACGCAGGAATCGGAAGAATAAGAAGCAAAAGCAAAAGCGACAGGCGCCACAAAACAACACAAATCAAAAGAAGCAGCCGCCTAAAAAGAAACCAGCTCAAAAGAAAAAGAAGCCGGGCCGCAGAGAGAGGATGTGCATGAAAATCGAAAATGATTGTATTTTTGAAGTCAAGTATGAAGGTAAGGTAACAGGTTACGCGTGCTTGGTGGGGGACAAAGTAATGAAACCAGCNNNNNNNNNNNNNNNNNNNNNNNNNNNNNNNNNNNNNNNNNNNNNNNNNNNNNNNNNNNNNNNNNNNNNNNNNNNNNNNNNNNNNNNNNNNNNNNNNNNNNNNNNNNNNNNNNNNNNNNNNNNNNNNNNNNNNNNNNNNNNNNNNNNNNNNNNNNNNNNNNNNNNNNNNNNNNNNNNNNNNNNNNNNNNNNNNNNNNNNNNNNNNNNNNNNNNNNNNNNNNNNNNNNNNNNNNNNNNNNNNNNNNNNNNNNNACGCGTGGTGGCCATAGTCTTAGGAGGAGCTAATGAAGGAGCCCGTACAGCCCTCTCGGTGGTGACCTGGAATAAAGACATTGTCACTAAAATCACCCCCGAGGGGGCCGAAGAGTGGAGTCTTGCCATCCCAGTTATGTGCCTGCTGGCAAATACCACGTTCCCCTGCTCCCAGCCCCCTTGCACTCCCTGCTGCTATGAAAGGGAACCAGAGGAAACCCTACGCATGCTTGAGGACAACGTCATGAGACCAGGGTACTATCAGCTGCTACAAGCATNNNNNNNNNNNNNNNNNNNNNNNNNNNNNNNNNNNNNNNNNNNNNNNNNNNNNNNNNNNNNNNNNNNNNNNNNNNNNNNNNNNNNNNNNNNNNNNNNNNNNNNNNNNNNNNNNNNNNNNNNNNNNNNNNNNNNNNNNNNNNNNNNNNNNNNNNNNNNNNNNNNNNNNNNNNNNNNNNNNNNNNNNNNNNNNNNNNNNNTAAAGACGGATGATAGCCACGATTGGACCAAGCTGCGTTACATGGACAACCACACGCCAGCGGACGCAGAGAGGGCGGGGCTATTTGTAAGAACATCAGCACCGTGCACGATTACTGGAACAATGGGACACTTCATCCTGACCCGATGTCCGAAAGGGGAAACTCTGACGGTGGGATTCACTGACAGTAGGAAGATCAGTCACTCATGTACGCACCCATTTCACCACGACCCTCCTGTGATAGGCCGGGAGAAATTCCATTCCCGACCGCAGCACGGTAAAGAGCTGCCTTGCAGCACGTACGTGCAGAGCACCGCCGCAACTACCGAGGAGATAGAGGTACACATGCCCCCAGACACCCCTGATCGCACACTGATGTCACAACAGTCCGGCAACGTAAAGATCACAGTTAATGGCCAGACGGTGCGGTACAAGTGTAATTGCGGTGGCTCAAATGAAGGACTAATAACTACAGACAAAGTGATTAATAACTGCAAAGTTGATCAATGTCATGCCGCGGTCACCAATCACAAAAAGTGGCAGTACAACTCCCCTCTGGTCCCGCGTAATGCTGAACTTGGGGACCGAAAAGGAAAAATCCACATCCCGTTTCCGCTGGCAAATGTAACATGCAGGGTGCCTAAAGCAAGGAACCCCACCGTGACGTACGGGAAAAACCAAGTCATCATGCTACTGTATCCCGACCACCCAACACTCCTGTCCTACCGGAACATGGGAGAAGAACCAAACTACCAAGAAGAGTGGGTGACGCATAAGAAGGAAGTCGTGCTAACCGTGCCGACTGAAGGGCTCGNNNNNNNNNNNNNNNNNNNNNNNNNNNNNNNNNNNNNNNNNNNNNNNNNNNNNNNNNNNNNNNNNNNNNNNNNNNNNNNNNNNNNNNNNNNNNNNNNNNNNNNNNNNNNNNNNNNNNNNNNNNNNNNNNNNNNNNNNNNNNNNNNNNNNNNNNNNNNNNNNNNNNNNNNNNTGGCAGTGGGGATGTGCATGTGTGCACGACGCAGATGCATCACACCGTACGAACTGACACCAGGAGCTACCGTCCCTTTCCTGCTTAGCCTAATATGCTGCATCAGAACAGCTAAAGCGGCCACATACCAAGAGGCTGCGGTGTACCTGTGGAATGAACAGCAACCTTTGTTTTGGCTACAAGCCCTTATTCCGCTGGCAGCCCTGATTGTCCTATGCAACTGTCTGAGACTCTTACCATGCTGCTGTAAAACGTTGGCTTTTTTAGCCGTAATGAGCGTCGGTGCCCACACTGTGAGCGCGTANNNNNNNNNNNNNNNNNNNNNNNNNNNNNNNNNNNNNNNNNNNNNNNNNNNNNNNNNNNNNNNNNNNNNNNNNNNNNNNNNNNNNNNNNNNNNNNNNNNNNNNNNNNNNNNNNNNNNNNNNNNNNNNNNNNNNNNNNNNNNNNNNNNNNNNNNNNNNNNNNNNNNNNNNNNNNNNNNNNNNNNNNNNNNNNNNNNNNNNNNNNNNNNCAAAAACCTACCTGACTACAGCTGTAAGGTCTTCACCGGCGTCTACCCATTTATGTGGGGCGGAGCCTNNNNNNNNNNNNNNNNNNNNNNNNNNNNNNNNNNNNNNNNNNNNNNNNNNNNNNNNNNNNNNNNNNNNNNNNNNNNNNNNNNNNNNNNNNNNNNNNNNNNNNNNNNNNNNNNNNNNNNNNNNNNNNNNNNNNNNNNNNNNNNNNNNNNNNNNNNNNNNNNNNNNNNNNNNNNNNNNNNNNNNNNNNNNNNNNNNNNNGCCAAATTCATTGTGGGGCCAATGTCTTCAGCCTGGACACCTTTCGACAACAANNNNNNNNNNNNNNNNNNNNNNNNNNNNNNNNNNNNNNNNNNNNNNNNNNNNNNNNNNNNNNNNNNNNNNNNNNNNNNNNNNNNNNNNNNNNNNNNNNNNNNNNNNNNNNNNNNNNNNNNNNNNNNNNNNNNNNNNNNNNNNNNNNNNNNNNNNNNNNNNNNNNNNNNNNNNNNNNNNNNNNNNNNNNNNNNNNNNNNNNNNNNNNNNNNNNNNNNNNNGTCGCTGCAGCACACAGCACCATTTGGCTGCCAAATAGCAACAAACCCGGTAAGAGCGATGAATTGCGCCGTAGGGAACATGCCCATCTCCATCGACATACCGGATGCGGCCTTCATTAGGGTCGTCGACGCGCCCTCTTTAACGGACATGTCGTGCGAGGTACCAACCTGCACCCATTCCTCAGATTTCGGGGGCGTCGCCATTATTAAATATGCAGCCAGCAAGAAAGGCAAGTGTGCGGTGCATTCGATG---------------------------------------------------------------------------------------------------------------------------------------------------------------------------------------------------------------------------------------------------------------------------------------------------------------------------------
		</sequence>
		<sequence>
			<taxon idref="MK244651|Brazil|RJ|Niteroi|2018-04-05"/>
			------------------------------------------------------------------------------------------------------------------------------------------------------------------------------------------------------------------------------------------------------------------------------------------------------------------------------------------------------------------------------------------------------------------------------------------------------------------------------------------------------------------------------------------------------------ACCCCGTTCATGTACAATGCCATGGCGGGTGCCTACCCCTCATATTCGACAAACTGGGCAGACGAGCAGGTACTGAAGGCTAAGAACATAGGATTATGTTCAACAGACCTGACGGAAGGTAGACGAGGTAAATTGTCTATTATGAGAGGGAAGAAGCTAAAACCGTGTGACCGTGTGCTGTTCTCAGTAGGGTCAACGCTCTACCCGGAAAGCCGCAAGCTACTTAAGAGCTGGCACTTACCATCGGTGTTCCATCTAAAGGGCAAACTCAGCTTCACATGCCGCTGTGATACAGTGGTTTCGTGCGAGGGCTACGTCGTTAAGAGAATAACGATGAGCCCAGGCCTTTATGGNAAAACCACAGGGTATGCGGTAACCCACCACGCAGACGGATTCTTGATGTGCAAGACTACCGACACGGTTGACGGCGAAAGAGTGTCATTCTCGGTGTGCACATACGTGCCGGCGACCATTTGTGATCAAATGACCGGCATCCNTGCTACAGAAGTCACGCCGGAGGATGCACAGAAGCTGTTGGTGGGGCTGAACCAGAGAATAGTGGTTAACGGCAGAACGCAACGGAATACGAACACCATGAAAAACTATCTGCTTCCCGTGGTCGCCCAAGCCTTCAGTAAGTGGGCAAAGGAGTGCCGGAAAGACATGGAAGATGAAAAACTCCTGGGGGTCAGAGAAAGAACACTGACCTGCTGCTGTCTATGGGCATTCAAGAAGCAGAAAACACACACGGTCTACAAGAGGCCTGATACCCAGTCAATTCAGAAGGTTCANNNNNNNNNNNNNNNNNNNNNNNNNNNNNNNNNNNNNNNNNNNNNNNNNNNNNNNNNNNNNNNNNNNNNNNNNNNNNNNNNNNNNNNNNNNNNNNNNNNNNNNNNNNNNNNNNNNNNNNNNNNNNNNNNNNNNNNNNNNNNNNNNNNNNNNNNNNNNNNNNNNNNNNNNNNNNNNNNNNNNNNNNNNNNNNNNNNNNNNNNNNNNNNNNNNNNNNNNNNNNNNNNNNNTCAGGTCGAAATCGACGTGGAACAGCTTGAGGACAGAGCGGGTGCAGGAATAATAGAGACTCCTAGAGGAGCTATCAAAGTTACTGCCCAACCAACAGACCACGTCGTGGGAGAGTACCTGGTACTTTCCCCGCAGACCGTACTACGGAGCCAGAAGCTCAGCCTAATTCACGCTTTGGCGGAGCAAGTGAAGACGTGCACGCACAGCGGACGAGCAGGGAGGTACGCGGTCGAAGCGTACGACGGCCGAGTCCTAGTGCCCTCAGGCTATGCAATTTCGCCCGAAGACTTCCAGAGTCTAAGCGAAAGCGCAACGATGGTGTATAACGAAAGAGAGTTCGTAAACAGAAAGCTACACCACATTGCGATGCACGGACCAGCCCTGAACACCGACGAAGAGTCGTATGAGCTGGTGAGGGCAGAGAGGACAGAACACGAGTACGTCTACGATGTGGACCAGAGAAGATGCTGTAAGAAGGAAGAAGCTGCAGGACTGGTACTGGTGGGCGACTTGACTAATCCGCCCTACCACGAATTCGCATATGAAGGGCTAAAAATCCGCCCTGCCTGCCCATACAAAATTGCAGTCATAGGAGTCTTCGGAGTACCAGGATCCGGCAAGTCAGCTATTATCAAGAACCTAGTTACCAGGCAAGACCTGGTGACTAGCGGAAAGAAAGAAAACTGCCAAGAAATCACCACCGACGTGATGAGACAGAGAGGTCTAGAGATATCTGCACGTACGGTTGACTCGCTGCTCTTGAATGGATGCAACAGGCCAGTCGACGTGTTGTACGTAGACGAGGCGTTTGCGTGCCACTCTGGAANNNNNNNNNNNNNNNNNNNNNNNNNNNNNNNNNNNNNNNNNNNNNNNNNNNNNNNNNNNNNNNNNNNNNNNNNNNNNNNNNNNNNNNNNNNNNNNNNNNNNNNNNNNNNNNNNNNNNNNNNNNNNNNNNNNNNNNNNNNNNNNNNNNNNNNNNNNNNNNNNNNNNNNNNNNNNNNNNNNNNNNNNNNNNNNNNNNNNNNNNNNNNNNNNNNNNNNNNNNNNNAGTACAACAAGCCGATTGTAGTGGACACTACAGGCTCAACAAAACCTGACGCTGGAGATCTCGTGTTAACGTGCTTCAGAGGGTGGGTTAAACAACTGCAAATTGACTATCGTGGATACGAGGTCATGACAGCAGCCGCATCCCAAGGGTTAACCAGAAAAGGAGTTTATGCAGTTAGGCAAAAAGTTAATGAAAACCCGCTCTATGCATCAACGTCAGAGCACGTCAACGNNNNNNNNNNNNNNNNNNNNNNNNNNNNNNNNNNNNNNNNNNNNNNNNNNNNNNNNNNNNNNNNNNNNNNNNNNNNNNNNNNNNNNNNNNNNNNNNNNNNNNNNNNNNNNNNNNNNNNNNNNNNNNNNNNNNNNNNNNNNNNNNNNNNNNNNNNNNNNNNNNNNNNNNNNNNNNNNNNNNNNNNNNNNNNNNNNNNNNNNNNNNNNNNNNNNNNNNNNNNNNNNNNNNNNNNNNNGGGGATAAAACTAAATGATAGGCAGTGGTCCCAGATAATTCAAGCCTTCAAAGAAGATAAAGCATACTCACCTGAAGTAGCCCTGAATGAAATATGCACGCGCATGTATGGGGTGGATTTAGACAGTGGGCTATTTTCTAAACCATTGGTGTCTGTGTATTACTCGGATAACCACTGGGATAATAGGCCTGGAGGGAAGATGTTCGGATTCAACCCCGAGGCAGCATCCATTCTAGAAAGAAAGTATCCATTCACAAAAGGGAAGTGGAACATCAACAAGCAGATCTGCGTGACCACCAGGAGGATAGAAGACTTTAACCCTACCACCAATATTATACCGGCCAATAGGAGACTACCACACTCATTAGTGGCCGAACACCGCCCAGTAAAAGGGGAAAGAATGGAATGGCTGGTTAATAAGATAAACGGCCACCACGTGCTCCTGGTCAGTGGCTATAATCTTGTACTGCCTACTAAGAGAGTCACTTGGGTAGCGCCACTAGGTGTCCGCGGAGCGGACTACACATACAACCTAGAGTTGGGTCTGCCAGCAACGCTTGGCAGGTATGACCTAGTGGTCATAAACATCCACACACCTTTTCGCATACACCATTACCAACAGTGCGTAGACCACGCAATGAAACTGCAAATGCTCGGGGGTGACTCATTGAGACTGCTCAAACCGGGTGGCTCTCTATTGATCAGAGCATATGGTTACGCAGATAGAACCAGTGAACGAGTCATCTGCGTGTTGGGACGCAAGTTCAGATNNNNNNNNNNNNNNNNNNNNNNNNNNNNNNNNNNNNNNNNNNNNNNNNNNNNNNNNNNNNNNNNNNNNNNNNNNNNNNNNNNNNNNNNNNNNNNNNNNNNNNNNNNNNNNNNNNNNNNNNNNNNNNNNNNNNNNNNNNNNNNNNNNNNNNNNNNNNNNNNNNNNNNNNNNNNNNNNNNNNNNNNNNNNNNNNNNNNNNNNNNNNNNNNNNNNNNNNNNNNNNNNNNNNNNNNNNNNNNNNNNNNNNNNNNNNNNNNNNNNNNNNNNNACAAAAAATGGCCGGAGTCCTTTAAGAATAGTGCAACACCAGTGGGAACCGCAAAAACAGTCATGTGCGGTACGTATCCAGTAATCCACGCCGTTGGACCGAATTTCTCTAATTATTTGGAATCTGAAGGGGACCGGGAATTGGCAGCTGCCTATCGAGAAGTCGCAAAGGAAGTAACTAGACTGGGAGTAAATAGTGTAGCTATACCTCTCCTCTCCACAGGTGTATACTCAGGAGGGAAAGATAGGCTGACCCAGTCACTGAACCACCTCTTCACAGCCATGGACTCGACGGATGCAGACGTGGTCATCTACTGTCGCGACAAAGAATGGGAGAAGAAAATATCCGAGGCCATACAGATGCGGACTCAAGTGGAGTTGCTGGATGAGCACATCTCCATAGACTGCGATATTGTTCGCGTGCACCCTGACAGCAGCTTGGCAGGCAGAAAAGGATACAGCACCACGGAAGGCGCACTGTACTCATATCTAGAAGGGACACGTTTTCACCAGACGGCAGTGGACATGGCAGAGATATATACTATGTGGCCAAAGCAAACAGAGGCCAACGAGCAAGTCTGCCTATATGCCCTGGGGGAAAGTATTGAATCGATCAGGCAGAAATGCCCGGTGGATGATGCAGATGCATCGTCTCCTCCAAAAACTGTCCCGTGCCTTTGCCGTTACGCCATGACTCCGGAACGCGTCACCAGACTTCGCATGAACCACGTCACAAGTATAATTGTGTGTTCCTCGTTTCCCCTTCCAAAGTACAAAATAGAAGGAGTGCAAAAAGTCAAATGTTCTAAGGTAATGCTATTTGACCACAACGTGCCATCACGCGTAAGTCCAAGGGAATATAGATCTTCCCCGGAGGCTGCACAGGAAGCGAGCACAACCACGTCACTGACGCATAGCCAATTCGACCTAAGCGTTGACGGCGAGATACTACCCGTCCCGTCAGATCTGGATGCTGACGCCCCAGCCCTAGAACCAGCTCTAGACGACAGGGCGACACACACGTTGCCATCCACAACCGGAAACCTTGCGGCCGTGTCTGACTGGGTAATGAGCACCGTACCTGTCGCGCCGCCCAGAAGAAGGCGAGGGAGAAACCTGACTGTGACATGCGACGAGAGAGAAGGGAACATAACACCCATGGCTAGCGTCCGATTCTTTAGGGCAGAGCTGCGTCCGGTCGTACAAGAAACAGCGGAGACGCGTGACACAGCAATGTCTCTTCAGGCACCGCCGAGTACCGCCACGGAACTGAATCATCCGCCGATCTCCTTCGGAGCACCAAG---NNNNNNNNNNNNNNNNNNNNNNNNNNNNNNNNNNNNNNNNNNNNNNNNNNNNNNNNNNNNNNNNNNNNNNNNNNNNNNNNNNNNNNNNNNNNNNNNNNNNNNNNNNNNNNNNNNNNNNNNNNNNNNNNNNNNNNNNNNNNNNNNNNNNNNNNNNNNAGACAGGGCAGGTGGGTATATATTCTCGTCGGACACCGGTCCAGGTCATTTACAACAGAAGTCAGTACGCCAGTCAGTGCTGCCGGTGAACACCCTGGAGGAAGTCCACGAGGAGAAGTGTTACCCACCTAAGTTGGATGAAGTAAAGGAGCAACTATTACTTAAGAAACTCCAGGAGAGTGCATCCATGGCCAACAGAAGCAGGTACCAGTCGCGCAAAGTAGAAAACATGAAAGCAACAATCATCCAGAGACTAAAGAGAGGCTGTAGACTATACTTAATGTCAGAGACCTCAAAAGTCCCTACTTACCGGACCACATATCCGGCGCCTGTGTACTCGCNNNNNNNNNNNNNNNNNNNNNNNNNNNNNNNNNNNNNNNNNNNNNNNNNNNNNNNNNNNNNNNNNNNNNNNNNNNNNNNNNNNNNNNNNNNNNNNNNNNNNNNNNNNNNNNNNNNNNNNNNNNNNNNNNNNNNNNNNNNNNNNNNNNNNNNNNNNNNNNNNNNNNNNNNNNNNNNNNAACTTAGGAGCTACCCGAAACAGCACGCTTACCATGCGCCCTCCATCAGAAGCGCTGTACCGTCCCCATTCCAGAACACACTACAGAATGTACTGGCAGCAGCCACGAAAAGAAACTGCAACGTCACACAGATGAGGGAATTACCCACTTTGGACTCAGCAGTATTCAACGTGGAGTGTTTTNAAAAATTCGCATGCAACCAAGAATACTGGGAAGAATTTGCTGCCAGCCCTATTAGGATAACAACTGAGAATTTAACAACCTATGTTACTAAACTAAAAGGGCCAAAAGCAGCAGCGCTATTTGCNAAAACCCACAATCTGCTGCCACTGCAGGAAGTACCAATGGATAGGTTCACAGTAGATATGAAAAGGGACGTGAAGGTGACTCCTGGTACAAAGCACACAGAGGAAAGACCTAAGGTGCAGGTTATACAGGCGGCTGAACCCTTGGCGACAGCATACCTATGTGGGATTCACAGAGAGCTGGTTAGGAGGCTGAACGCCGTCCTCCTACCCAATGTACATACACTATTTGATATGTCTGCCGAGGATTTCGATGCCATCATAGCCGCACACTTTAAGCCAGGAGACACTGTTTTAGAAACGGACATAGCCTCCTTTGACAAGAGCCAAGATGATTCACTTGCGCTTACTGCCTTGATGTTGTTAGAAGATTTAGGGGTGGATCACTCCCTGTTGGACTTGATAGAGGCCGCTTTTGGAGAGATTTCCAGCTGTCATCTACCGACAGGTACGCGCTTCAAGTTCGGCGCCATGATGAAATCTGGTATGTTCCTAACTCTGTTCGTCAACACATTGCTAAACATCACCATCGCTAGCCGCGTGCTGGAAGATCGTCTGACAAAATCCGCGTGCGCGGCCTTCATCGGCGACGACAACATAATACATGGAGTCGTCTCCGATGAATTGATGGCAGACAGATGCGCCACTTGGATGAACATGGAAGTGAAGATCATAGATGCAGTTGTATCCTTGAAAGCCCCTTACTTTTGTGGAGGGTTTATACTGCACGATACTGTGACGGGAACAGCCTGCAGAGTGGCAGACCCGCTAAAAAGGCTATTCAAACTGGGCAAACCGCTAGCGGCAGGTGACGAACAAGATGAAGATAGAAGACGAGCGCTGGCTGACGAAGTGATCAGATGGCAACGAACAGGGCTAATTGATGAGTTGGAGAAAGCGGTATACTCTAGGTATGAAGTGCAGGGTATATCAGTTGTGGTAATGTCCATGGCCACCTTTGCAAGCTCCAGATCTAACTTCGAGAAGCTCAGAGGACCCNNNNNNNNNNNNNNNNNNNNNNNNNNNNNNNNNNNNNNNNNNNNNNNNNNNNNNNNNNNNNNNNNNNNNNNNNNNNNNNNNNNNNNNNNNNNNNNNNNNNNNNNNNNNNNNNNNNNNNNNNNNNNNNNNNNNNNNNNNNNNNNNNNNNNNNNNNNNNNNNNNNNNNNNNCAGTTAATAAACTGACAATGCGCGCGGTACCCCAACAGAAGCCACGCAGGAATCGGAAGAATAAGAAGCAAAAGCAAAAGCGACAGGCGCCACAAAACAACACAAATCAAAAGAAGCAGCCGCCTAAAAAGAAACCAGCTCAAAAGAAAAAGAAGCCGGGCCGCAGAGAGAGGATGTGCATGAAAATCGAAAATGATTGTATTTTTGAAGTCAAGTATGAAGGTAAGGTAACAGGTTACGCGTGCTTGGTGGGGGACAAAGTAATGAAACCAGCACACGTAAAGGGGACCATCGATAACGCGGACCTGGCCAAACTGGCCTTTAAGCGGTCATCTAAGTATGACCTTGAATGCGCGCAGATACCCGTGCACATGAAGTCCGACGCTTCGAAGTTCACCCATGAGAAACCAGAGGGGTACTACAACTGGCACCACGGAGCAGTACAGTACTCAGGAGGCCGGTTCACCATCCCCACAGGTGCTGGCAAACCAGGGGACAGCGGCAGACCGATCTTCGACAACAAGGGACGCGTGGTGGCCATAGTCTTAGGAGGAGCTAATGAAGGAGCCCGTACAGCCCTCTCGGTGGTGACCTGGAATAAAGACATTGTCACTAAAATCACCCCCGAGGGGGCCGAAGAGTGGAGTCTTGCCATCCCAGTCATGTGCCTGCTGGCAAATACCACGTTCCCCTGCTCCCAGCCCCCTTGCACTCCCTGCTGCTATGAAAGGGAACCAGAGGAAACCCTACGCATGCTTGAGGACAACGTCATGAGACCTGGGTACTATCAGCTGCTACAAGCATNNNNNNNNNNNNNNNNNNNNNNNNNNNNNNNNNNNNNNNNNNNNNNNNNNNNNNNNNNNNNNNNNNNNNNNNNNNNNNNNNNNNNNNNNNNNNNNNNNNNNNNNNNNNNNNNNNNNNNNNNNNNNNNNNNNNNNNNNNNNNNNNNNNNNNNNNNNNNNNNNNNNNNNNNNNNNNNNNNNNNNNNNNNNNNNNNNNNNNTAAAGACGGATGATAGCCACGATTGGACCAAGCTGCGTTACATGGACAACCACACGCCAGCGGACGCAGAGAGGGCGGGGCTATTTGTAAGAACATCAGCACCGTGCACGATTACTGGAACAATGGGACACTTCATCCTGACCCGATGTCCGAAAGGGGAAACTCTGACGGTGGGATTCACTGACAGTAGGAAGATCAGTCACTCATGTACGCACCCATTTCACCACGACCCTCCTGTGATAGGCCGGGAGAAATTCCATTCCCGACCGCAGCACGGTAAAGAGCTGCCTTGCAGCACGTACGTGCAGAGCACCGCCGCAACTACCGAGGAGATAGAGGTACACATGCCCCCAGACACCCCTGATCGCACACTGATGTCACAACAGTCCGGCAACGTAAAGATCACAGTTAATGGCCAGACGGTGCGGTACAAGTGTAATTGCGGTGGCTCAAATGAAGGACTAATAACTACAGACAAAGTGATTAATAACTGCAAAGTTGATCAATGTCATGCCGCGGTCACCAATCACAAAAAGTGGCAGTACAACTCCCCTCTGGTCCCGCGTAATGCTGAACTTGGGGACCGAAAAGGAAAAATCCACATCCCGTTTCCGCTGGCAAATGTAACATGCAGGGTGCCTAAAGCAAGGAACCCCACCGTGACGTACGGGAAAAACCAAGTCATCATGCTACTGTATCCCGACCACCCAACACTCCTGTCCTACCGGAACATGGGAGAAGAACCAAACTACCAAGAAGAGTGGGTGACGCATAAGAAGGAAGTCGTGCTAACCGTGCCGACTGAAGGGCTCGAGGTCACGTGGGGTAACAACGAGCCGTATAAGTATTGGCCGCAGTTATCTACAAACGGTACAGCCCATGGCCACCCGCATGAGATAATTCTGTATTATTATGAGCTGTACCCTACTATGACAGTAGTAGTTGTGTCAGTGGCCTCGTTCGTACTCCTGTCGATGGTGGGTGTGGCAGTGGGGATGTGCATGTGTGCACGACGCAGATGCATCACACCGTACGAACTGACACCAGGAGCTACCGTCCCTTTCCTGCTTAGCCTAATATGCTGCATCAGAACAGCTAAAGCGGCCACATACCAAGAGGCTGCGGTGTACCTGTGGAATGAACAGCAACCTTTGTTTTGGCTACAAGCCCTTATTCCGCTGGCAGCCCTGATTGTCCTATGCAACTGTCTGAGACTCTTACCATGCTGCTGTAAAACGTTGGCTTTTTTAGCCGTAATGAGCGTCGGTGCCCACACTGTGAGCGCGTANNNNNNNNNNNNNNNNNNNNNNNNNNNNNNNNNNNNNNNNNNNNNNNNNNNNNNNNNNNNNNNNNNNNNNNNNNNNNNNNNNNNNNNNNNNNNNNNNNNNNNNNNNNNNNNNNNNNNNNNNNNNNNNNNNNNNNNNNNNNNNNNNNNNNNNNNNNNNNNNNNNNNNNNNNNNNNNNNNNNNNNNNNNNNNNNNNNNNNNNNNNNNNNCAAAAACCTACCTGACTACAGCTGTAAGGTCTTCACCGGCGTCTACCCATTTATGTGGGGCGGAGCCTNNNNNNNNNNNNNNNNNNNNNNNNNNNNNNNNNNNNNNNNNNNNNNNNNNNNNNNNNNNNNNNNNNNNNNNNNNNNNNNNNNNNNNNNNNNNNNNNNNNNNNNNNNNNNNNNNNNNNNNNNNNNNNNNNNNNNNNNNNNNNNNNNNNNNNNNNNNNNNNNNNNNNNNNNNNNNNNNNNNNNNNNNNNNNNNNNNNNNGCCAAATTCATTGTGGGGCCAATGTCTTCAGCCTGGACACCTTTCGACAACAAAATTGTGGTGTACAAAGGTGACGTCTATAACATGGACTACCCGCCCTTTGGCGCAGGAAGACCAGGACAATTTGGCGATATCCAAAGTCGCACACCTGAGAGTACAGACGTCTATGCTAATACACAACTGGTACTGCAGAGACCGGCTGCGGGTACGGTACATGTGCCATACTCTCAGGCACCATCTGGCTTTAAGTATTGGCTAAAAGAACGAGGGGCGTCGCTGCAGCACACAGCACCATTTGGCTGCCAAATAGCAACAAACCCGGTAAGAGCGATGAATTGCGCCGTAGGGAACATGCCCATCTCCATCGACATACCGGATGCGGCCTTCATTAGGGTCGTCGACGCGCCCTCTTTAACGGACATGTCGTGCGAGGTACCAACCTGCACCCATTCCTCAGATTTCGGGGGCGTCGCCATTATTAAATATGCAGCCAGCAAGAAAGGCAAGTGTGCGGTGCATTCGATG---------------------------------------------------------------------------------------------------------------------------------------------------------------------------------------------------------------------------------------------------------------------------------------------------------------------------------
		</sequence>
		<sequence>
			<taxon idref="MK244650|Brazil|RJ|Niteroi|2018-04-03"/>
			------------------------------------------------------------------------------------------------------------------------------------------------------------------------------------------------------------------------------------------------------------------------------------------------------------------------------------------------------------------------------------------------------------------------------------------------------------------------------------------------------------------------------------------------------------ACCCCGTTCATGTACAATGCCATGGCGGGTGCCTACCCCTCATATTCGACAAACTGGGCAGACGAGCAGGTACTGAAGGCTAAGAACATAGGATTATGTTCAACAGACCTGACGGAAGGTAGACGAGGTAAATTGTCTATTATGAGAGGGAAGAAGCTAAAACCGTGTGACCGTGTGCTGTTCTCAGTAGGGTCAACGCTCTACCCGGAAAGCCGCAAGCTACTTAAGAGCTGGCACTTACCATCGGTGTTCCATCTAAAGGGCAAACTCAGCTTCACATGCCGCTGTGATACAGTGGTTTCGTGCGAGGGCTACGTCGTTAAGAGAATAACGATGAGCCCAGGCCTTTATGGAAAAACCACAGGGTATGCGGTAACCCACCACGCAGACGGATTCTTGATGTGCAAGACTACCGACACGGTTGACGGCGAAAGAGTGTCATTCTCGGTGTGCACATACGTGCCGGCGACCATTTGTGATCAAATGACCGGCATCCTTGCTACAGAAGTCACGCCGGAGGATGCACAGAAGCTGTTGGTGGGGCTGAACCAGAGAATAGTGGTTAACGGCAGAACGCAACGGAATACGAACACCATGAAAAACTATCTGCTTCCCGTGGTCGCCCAAGCCTTCAGTAAGTGGGCAAAGGAGTGCCGGAAAGACATGGAAGATGAAAAACTCCTGGGGGTCAGAGAAAGAACACTGACCTGCTGCTGTCTATGGGCATTCAAGAAGCAGAAAACACACACGGTCTACAAGAGGCCTGATACCCAGTCAATTCAGAAGGTTCANNNNNNNNNNNNNNNNNNNNNNNNNNNNNNNNNNNNNNNNNNNNNNNNNNNNNNNNNNNNNNNNNNNNNNNNNNNNNNNNNNNNNNNNNNNNNNNNNNNNNNNNNNNNNNNNNNNNNNNNNNNNNNNNNNNNNNNNNNNNNNNNNNNNNNNNNNNNNNNNNNNNNNNNNNNNNNNNNNNNNNNNNNNNNNNNNNNNNNNNNNNNNNNNNNNNNNNNNNNNNNNNNNNNTCAGGTCGAAATCGACGTGGAACAGCTTGAGGACAGAGCGGGTGCAGGAATAATAGAGACTCCTAGAGGAGCTATCAAAGTTACTGCCCAACCAACAGACCACGTCGTGGGAGAGTACCTGGTACTTTCCCCGCAGACCGTACTACGGAGCCAGAAGCTCAGCCTAATTCACGCTTTGGCGGAGCAAGTGAAGACGTGCACGCACAGCGGACGAGCAGGGAGGTACGCGGTCGAAGCGTACGACGGCCGAGTCCTAGTGCCCTCAGGCTATGCAATNTCGCCNGAAGACTTCCAGAGTCTAAGCGAAAGCGCAACGATGGTGTATAACGAAAGAGAGTTCGTAAACAGAAAGCTACACCACATTGCGATGCACGGACCAGCCCTGAACACCGACGAAGAGTCGTATGAGCTGGTGAGGGCAGAGAGGACAGAACACGAGTACGTCTACGATGTGGACCAGAGAAGATGCTGTAAGAAGGAAGAAGCTGCAGGACTGGTACTGGTGGGCGACTTGACTAATCCGCCCTACCACGAATTCGCATATGAAGGGCTAAAAATCCGCCCTGCCTGCCCATACAAAATTGCAGTCATAGGAGTCTTCGGAGTACCAGGATCCGGCAAGTCAGCTATTATCAAGAACCTAGTTACCAGGCAAGACCTGGTGACTAGCGGAAAGAAAGAAAACTGCCAAGAAATCACCACCGACGTGATGAGACAGAGAGGTCTAGAGATATCTGCACGTACGGTTGACTCGCTGCTCTTGAATGGATGCAACAGGCCAGTCGACGTGTTGTACGTAGACGAGGCGTTTGCGTGCCACTCTGGAACGTTACTTGCTTTGATCGCCTTGGTTAGACCAAGGCAGAAAGTTGTACTCTGTGGTGACCCGAAGCAGTGCGGCTTCTTCAATATGATGCAGATGAAAGTCAACTATAATCACAACATCTGCACCCAAGTGTACCACAAAAGTATCTCCAGGCGGTGTACACTGCCTGTGACCGCCATTGTGTCATCGTTACATTACGAAGGCAAAATGCGCACTACGAATGAGTACAACAAGCCGATTGTAGTGGACACTACAGGCTCAACAAAACCTGACGCTGGAGATCTCGTGTTAACGTGCTTCAGAGGGTGGGTTAAACAACTGCAAATTGACTATCGTGGATACGAGGTCATGACAGCAGCCGCATCCCAAGGGTTAACCAGAAAAGGAGTTTATGCAGTTAGGCAAAAAGTTAATGAAAACCCGCTCTATGCATCAACGTCAGAGCACGTCAACGNNNNNNNNNNNNNNNNNNNNNNNNNNNNNNNNNNNNNNNNNNNNNNNNNNNNNNNNNNNNNNNNNNNNNNNNNNNNNNNNNNNNNNNNNNNNNNNNNNNNNNNNNNNNNNNNNNNNNNNNNNNNNNNNNNNNNNNNNNNNNNNNNNNNNNNNNNNNNNNNNNNNNNNNNNNNNNNNNNNNNNNNNNNNNNNNNNNNNNNNNNNNNNNNNNNNNNNNNNNNNNNNNNNNNNNNNNNGGGGATAAAACTAAATGATAGGCAGTGGTCCCAGATAATTCAAGCCTTCAAAGAAGATAAAGCATACTCACCTGAAGTAGCCCTGAATGAAATATGCACGCGCATGTATGGGGTGGATTTAGACAGTGGGCTATTTTCTAAACCATTGGTGTCTGTGTATTACTCGGATAACCACTGGGATAATAGGCCTGGAGGGAAGATGTTCGGATTCAACCCCGAGGCAGCATCCATTCTAGAAAGAAAGTATCCATTCACAAAAGGGAAGTGGAACATCAACAAGNNNNNNNNNNNNNNNNNNNNNNNNNNNNNNNNNNNNNNNNNNNNNNNNNNNNNNNNNNNNNNNNNNNNNNNNNNNNNNNNNNNNNNNNNNNNNNNNNNNNNNNNNNNNNNNNNNNNNNNNNNNNNNNNNNNNNNNNNNNNNNNNNNNNNNNNNNNNNNNNNNNNNNNNNNNNNNNNNNNNNNNNNNNNNNNNNNNNNNNNNNNNNNNNNNNNNNNNNNNNNNNNNNNNNNNNNNNNNNNNNNNNNNNNNNNNNNNNNNNNNNNNNNNNNNNNNNNNNNNNNNNNNNNNNNNNNNNNNNNNNNNNNNNNNNNNNNNNNNNNNNNNNNNNNNNNNNNNNNNNNNNNNNNNNNNNNNNNNNNNNNNNNNNNNNNNNNNNNNNNNNNNNNNNNNNNNNNNNNNNNNNNNNNNNNNNNNNNNNNNNNNNNNNNNNNNNNNNNNNNNNNTAGAACCAGTGAACGAGTCATCTGCGTGTTGGGACGCAAGTTCAGATCGTCTAGAGCGTTGAAACCACCATGTGTCACCAGCAACACTGAGATGTTTTTTCTATTCAGCAACTTTGACAATGGCAGAAGGAATTTCACAACTCATGTCATGAATAATCAACTGAATGCAGCCTTTGTAGGACAGGCCACCCGAGCAGGATGTGCACCGTCGTACCGGGTAAAACGCATGGACATCGCGAAGAACGATGAAGAGTGCGTAGTTAACGCCGCTAACCCTCGCGGGTTACCGGGTGACGGTGTTTGCAAGGCAGTATACAAAAAATGGCCGGAGTCCTTTAAGAATAGTGCAACACCAGTGGGAACCGCAAAAACAGTCATGTGCGGTACGTATCCAGTAATCCATGCCGTTGGACCGAATTTCTCTAATTATTTGGAATCTGAAGGGGACCGGGAATTGGCAGCTGCCTATCGAGAAGTCGCAAAGGAAGTAACTAGACTGGGAGTAAATAGTGTAGCTATACCTCTCCTCTCCACAGGTGTATACTCAGGAGGGAAAGATAGGCTGACCCAGTCACTGAACCACCTCTTCACAGCCATGGACTCGACGGATGCAGACGTGGTCATCTACTGTCGCGACAAAGAATGGGAGAAGAAAATATCCGAGGCCATACAGATGCGGACTCAAGTGGAGTTGCTGGATGAGCACATCTCCATAGACTGCGATATTGTTCGCGTGCACCCTGACAGCAGCTTGGCAGGCAGAAAAGGATACAGCACCACGGAAGGCGCACTGTACTCATATCTAGAAGGGACTCGTTTTCACCAGACGGCAGTGGACATGGCAGAGATATATACTATGTGGCCAAAGCAAACAGAGGCCAACGAGCAAGTCTGCCTATATGCCCTGGGGGAAAGTATTGAATCGATCAGGCAGAAATGCCCGGTGGATGATGCAGATGCATCGTCTCCTCCAAAAACTGTCCCGTGCCTTTGCCGTTACGCCATGACTCCGGAACGCGTCACCAGACTTCGCATGAACCACGTCACAAGTATAATTGTGTGTTCCTCGTTTCCCCTTCCAAAGTACAAAATAGAANNNNNNNNNNNNNNNNNNNNNNNNNNNNNNNNNNNNNNNNNNNNNNNNNNNNNNNNNNNNNNNNNNNNNNNNNNNNNNNNNNNNNNNNNNNNNNNNNNNNNNNNNNNNNNNNNNNNNNNNNNNNNNNNNNNNNNNNNNNNNNNNNNNNNNNNNNNNNNNNNNNNNNNNNNNNNNNNNNNNNNNNNNNNNNNNNNNNNNNNNNNNNNNNNNNNNNNNNNNNNNNNNNNNNNNNNNNNNNNNNNNNNNNNNNNNNNNNNNNNNNNNNNNNNNNNNNNNNNNNNNNNNNNNNNNNNNNNNNNNNNNNNNNNNNNNNNNNNNNNNNNNNNNNNNNNNNNNNNNNNNNNNNNNNNNNNNNNNNNNNNNNNNNNNNNNNNNNNNNNNNNNNNNNNNNNNNNNNNNNNNNNNNNNNNNNNNNNNNNNNNNNNNNNNNNNNNNNNNNNNNNNNNNNNNNNNNNNNNNCAGGCACCGCCGAGTACCGCCACGGAACTGAATCATCCGCCGATCTCCTTCGGAGCACCAAG---NNNNNNNNNNNNNNNNNNNNNNNNNNNNNNNNNNNNNNNNNNNNNNNNNNNNNNNNNNNNNNNNNNNNNNNNNNNNNNNNNNNNNNNNNNNNNNNNNNNNNNNNNNNNNNNNNNNNNNNNNNNNNNNNNNNNNNNNNNNNNNNNNNNNNNNNNNNNAGACAGGGCAGGTGGGTATATATTCTCGTCGGACACCGGTCCAGGTCATTTACAACAGAAGTCAGTACGCCAGTCAGTGCTGCCGGTGAACACCCTGGAGGAAGTCCACGAGGAGAAGTGTTACCCACCTAAGTTGGATGAAGTAAAGGAGCAACTATTACTTAAGAAACTCCAGGAGAGTGCATCCATGGCCAACAGAAGCAGGTACCAGTCGCGCAAAGTAGAAAACATGAAAGCAACAATCATCCAGAGACTAAAGAGAGGCTGTAGACTATACTTAATGTCAGAGACCTCAAAAGTCCCTACTTACCGGACCACATATCCGGCGCCTGTGTACTCGCNNNNNNNNNNNNNNNNNNNNNNNNNNNNNNNNNNNNNNNNNNNNNNNNNNNNNNNNNNNNNNNNNNNNNNNNNNNNNNNNNNNNNNNNNNNNNNNNNNNNNNNNNNNNNNNNNNNNNNNNNNNNNNNNNNNNNNNNNNNNNNNNNNNNNNNNNNNNNNNNNNNNNNNNNNNNNNNNNAACTTAGGAGCTACCCGAAACAGCACGCTTACCATGCGCCCTCCATCAGAAGCGCTGTACCGTCCCCATTCCAGAACACACTACAGAATGTACTGGCAGCAGCCACGAAAAGAAACTGCAACGTCACACAGATGAGGGAATTACCCACTTTGGACTCAGCAGTATTCAACGTGGAGTGTTTTNAAAAATTCGCATGCAACCAAGAATACTGGGAAGAATTTGCTGCCAGCCCTATTAGGATAACAACTGAGAATTTAACAACCTATGTTACTAAACTAAAAGGGCCAAAAGCAGCAGCGCTATTTGCAAAAACCCACAATCTGCTGCCACTGCAGGAAGTACCAATGGATAGGTTCACAGTAGATATGAAAAGGGACGTGAAGGTGACTCCTGGTACAAAGCACACAGAGGAAAGACCTAAGGTGCAGGTTATACAGGCGGCTGAACCCTTGGCGACAGCATACCTATGTGGGATTCACAGAGAGCTGGTTAGGAGGCTGAACGCCGTCCTCCTACCCAATGTACATACACTATTTGATATGTCTGCCGAGGATTTCGATGCCATCATAGCCGCACACTTTAAGCCAGGAGACACTGTTTTAGAAACGGACATAGCCTCCTTTGACAAGAGCCAAGATGATTCACTTGCGCTTACTGCCTTGATGTTGTTAGAAGATTTAGGGGTGGATCACTCCCTGTTGGACTTGATAGAGGCCGCTTTTGGAGAGATTTCCAGCTGTCATCTACCGACAGGTACGCGCTTCAAGTTCGGCGCCATGATGAAATCTGGTATGTTCCTAACTCTGTTCGTCAACACATTGCTAAACATCACCATCGCTAGCCGCGTGCTGGAAGATCGTCTGACAAAATCCGCGTGCGCGGCCTTCATCGGCGACGACAACATAATACATGGAGTCGTCTCCGATGAATTGATGGCAGACAGATGCGCCACTTGGATGAACATGGAAGTGAAGATCATAGATGCAGTTGTATCCTTGAAAGCCCCTTACTTTTGTGGAGGGTTTATACTGCACGATACTGTGACGGGAACAGCCTGCAGAGTGGCAGACCCGCTAAAAAGGCTATTCAAACTGGGCAAACCGCTAGCGGCAGGTGACGAACAAGATGAAGATAGAAGACGAGCGCTGGCTGACGAAGTGATCAGATGGCAACGAACAGGGCTAATTGATGAGTTGGAGAAAGCGGTATACTCTAGGTATGAAGTGCAGGGTATATCAGTTGTGGTAATGTCCATGGCCACCTTTGCAAGCTCCAGATCTAACTTCGAGAAGCTCAGAGGACCCNNNNNNNNNNNNNNNNNNNNNNNNNNNNNNNNNNNNNNNNNNNNNNNNNNNNNNNNNNNNNNNNNNNNNNNNNNNNNNNNNNNNNNNNNNNNNNNNNNNNNNNNNNNNNNNNNNNNNNNNNNNNNNNNNNNNNNNNNNNNNNNNNNNNNNNNNNNNNNNNNNNNNNNNNCAGTTAATAAACTGACAATGCGCGCGGTACCCCAACAGAAGCCACGCAGGAATCGGAAGAATAAGAAGCAAAAGCAAAAGCGACAGGCGCCACAAAACAACACAAATCAAAAGAAGCAGCCGCCTAAAAAGAAACCAGCTCAAAAGAAAAAGAAGCCGGGCCGCAGAGAGAGGATGTGCATGAAAATCGAAAATGATTGTATTTTTGAAGTCAAGTATGAAGGTAAGGTAACAGGTTACGCGTGCTTGGTGGGGGACAAAGTAATGAAACCAGCACACGTAAAGGGGACCATCGATAACGCGGACCTGGCCAAACTGGCCTTTAAGCGGTCATCTAAGTATGACCTTGAATGCGCGCAGATACCCGTGCACATGAAGTCCGACGCTTCGAAGTTCACCCATGAGAAACCAGAGGGGTACTACAACTGGCACCACGGAGCAGTACAGTACTCAGGAGGCCGGTTCACCATCCCCACAGGTGCTGGCAAACCAGGGGACAGCGGCAGACCGATCTTCGACAACAAGGGACGCGTGGTGGCCATAGTCTTAGGAGGAGCTAATGAAGGAGCCCGTACAGCCCTCTCGGTGGTGACCTGGAATAAAGACATTGTCACTAAAATCACCCCCGAGGGGGCCGAAGAGTGGAGTCTTGCCATCCCAGTCATGTGCCTGCTGGCAAATACCACGTTCCCCTGCTCCCAGCCCCCTTGCACTCCCTGCTGCTATGAAAGGGAACCAGAGGAAACCCTACGCATGCTTGAGGACAACGTCATGAGACCTGGGTACTATCAGCTGCTACAAGCATNNNNNNNNNNNNNNNNNNNNNNNNNNNNNNNNNNNNNNNNNNNNNNNNNNNNNNNNNNNNNNNNNNNNNNNNNNNNNNNNNNNNNNNNNNNNNNNNNNNNNNNNNNNNNNNNNNNNNNNNNNNNNNNNNNNNNNNNNNNNNNNNNNNNNNNNNNNNNNNNNNNNNNNNNNNNNNNNNNNNNNNNNNNNNNNNNNNNNNTAAAGACGGATGATAGCCACGATTGGACCAAGCTGCGTTACATGGACAACCACACGCCAGCGGACGCAGAGAGGGCGGGGCTATTTGTAAGAACATCAGCACCGTGCACGATTACTGGAACAATGGGACACTTCATCCTGACCCGATGTCCGAAAGGGGAAACTCTGACGGTGGGATTCACTGACAGTAGGAAGATCAGTCACTCATGTACGCACCCATTTCACCACGACCCTCCTGTGATAGGCCGGGAGAAATTCCATTCCCGACCGCAGCACGGTAAAGAGCTGCCTTGCAGCACGTACGTGCAGAGCACCGCCGCAACTACCGAGGAGATAGAGGTACACATGCCCCCAGACACCCCTGATCGCACACTGATGTCACAACAGTCCGGCAACGTAAAGATCACAGTTAATGGCCAGACGGTGCGGTACAAGTGTAATTGCGGTGGCTCAAATGAAGGACTAATAACTACAGACAAAGTGATTAATAACTGCAAAGTTGATCAATGTCATGCCGCGGTCACCAATCACAAAAAGTGGCAGTACAACTCCCCTCTGGTCCCGCGTAATGCTGAACTTGGGGACCGAAAAGGAAAAATCCACATCCCGTTTCCGCTGGCAAATGTAACATGCAGGGTGCCTAAAGCAAGGAACCCCACCGTGACGTACGGGAAAAACCAAGTCATCATGCTACTGTATCCCGACCACCCAACACTCCTGTCCTACCGGAACATGGGAGAAGAACCAAACTACCAAGAAGAGTGGGTGACGCATAAGAAGGAAGTCGTGCTAACCGTGCCGACTGAAGGGCTCGAGGTCACGTGGGGTAACAACGAGCCGTATAAGTATTGGCCGCAGTTATCTACAAACGGTACAGCCCATGGCCACCCGCATGAGATAATTCTGTATTATTATGAGCTGTACCCTACTATGACTGTAGTAGTTGTGTCAGTGGCCTCGTTCGTACTCCTGTCGATGGTGGGTGTGGCAGTGGGGATGTGCATGTGTGCACGACGCAGATGCATCACACCGTACGAACTGACACCAGGAGCTACCGTCCCTTTCCTGCTTAGCCTAATATGCTGCATCAGAACAGCTAAAGCGGCCACATACCAAGAGGCTGCGGTATACCTGTGGAATGAACAGCAACCTTTGTTTTGGCTACAAGCCCTTATTCCGCTGGCAGCCCTGATTGTCCTATGCAACTGTCTGAGACTCTTACCATGCTGCTGTAAAACGTTGGCTTTTTTAGCCGTAATGAGCGTCGGTGCCCACACTGTGAGCGCGTACGAACACGTAACAGTGATCCCGAACACGGTGGGAGTACCGTATAAGACTCTAGTCAATAGACCGGGCTACAGTCCCATGGTATTGGAGATGGAACTACTGTCAGTCACTTTGGAGCCAACGCTATCGCTTGATTACATCACGTGCGAGTACAAAACCGTTATCCCGTCTCCGTACGTGAAATGCTGCGGTACAGCAGAGTGCAAGGACAAAAACCTACCTGACTACAGCTGTAAGGTCTTCACCGGCGTCTACCCATTTATGTGGGGCGGAGCCTNNNNNNNNNNNNNNNNNNNNNNNNNNNNNNNNNNNNNNNNNNNNNNNNNNNNNNNNNNNNNNNNNNNNNNNNNNNNNNNNNNNNNNNNNNNNNNNNNNNNNNNNNNNNNNNNNNNNNNNNNNNNNNNNNNNNNNNNNNNNNNNNNNNNNNNNNNNNNNNNNNNNNNNNNNNNNNNNNNNNNNNNNNNNNNNNNNNNNGCCAAATTCATTGTGGGGCCAATGTCTTCAGCCTGGACACCTTTCGACAACAAAATTGTGGTGTACAAAGGTGACGTCTATAACATGGACTACCCGCCCTTTGGCGCAGGAAGACCAGGACAATTTGGCGATATCCAAAGTCGCACACCTGAGAGTACAGACGTCTATGCTAATACACAACTGGTACTGCAGAGACCGGCTGCGGGTACGGTACATGTGCCATACTCTCAGGCACCATCTGGCTTTAAGTATTGGCTAAAAGAACGAGGGGCGTCGCTGCAGCACACAGCACCATTTGGCTGCCAAATAGCAACAAACCCGGTAAGAGCGATGAATTGCGCCGTAGGGAACATGCCCATCTCCATCGACATACCGGATGCGGCCTTCATTAGGGTCGTCGACGCGCCCTCTTTAACGGACATGTCGTGCGAGGTACCAACCTGCACCCATTCCTCAGATTTCGGGGGCGTCGCCATTATTAAATATGCAGCCAGCAAGAAAGGCAAGTGTGCGGTGCATTCGATG---------------------------------------------------------------------------------------------------------------------------------------------------------------------------------------------------------------------------------------------------------------------------------------------------------------------------------
		</sequence>
		<sequence>
			<taxon idref="MK244649|Brazil|RJ|Niteroi|2018-04-03"/>
			------------------------------------------------------------------------------------------------------------------------------------------------------------------------------------------------------------------------------------------------------------------------------------------------------------------------------------------------------------------------------------------------------------------------------------------------------------------------------------------------------------------------------------------------------------ACCCCGTTCATGTACAATGCCATGGCGGGTGCCTACCCCTCATATTCGACAAACTGGGCAGACGAGCAGGTACTGAAGGCTAAGAACATAGGATTATGTTCAACAGACCTGACGGAAGGTAGACGAGGTAAATTGTCTATTATGAGAGGGAAGAAGCTAAAACCGTGTGACCGTGTGCTGTTCTCAGTAGGGTCAACGCTCTACCCGGAAAGCCGCAAGCTACTTAAGAGCTGGCACTTACCATCGGTGTTCCATCTAAAGGGCAAACTCAGCTTCACATGCCGCNNNNNNNNNNNNNNNNNNNNNNNNNNNNNNNNNNNNNNNNNNNNNNNNNNNNNNNNNNNNNNNNNNNNNNNNNNNNNNNNNNNNNNNNNNNNNNNNNNNNNNNNNNNNNNNNNNNNNNNNNNNNNNNNNNNNNNNNNNNNNNNNNNNNNNNNNNNNNNNNNNNNNNNNNNNNNNNNNNNNNNNNNNNNNNNNNNNNNNNNNNNNNNNNNNNNNNNNNNNNNNNNNNNNNNNNNNNNNNNNNNNNNNNNNNNNNNNNNNNNNNNNNNNNNNNNNGTGGTTAACGGCAGAACGCAACGGAATACGAACACCATGAAAAACTATCTGCTTCCCGTGGTCGCCCAAGCCTTCAGTAAGTGGGCAAAGGAGTGCCGGAAAGACATGGAAGATGAAAAACTCCTGGGGGTCAGAGAAAGAACACTGACCTGCTGCTGTCTATGGGCATTCAAGAAGCAGAAAACACACACGGTCTACAAGAGGCCTGATACCCAGTCAATTCAGAAGGTTCANNNNNNNNNNNNNNNNNNNNNNNNNNNNNNNNNNNNNNNNNNNNNNNNNNNNNNNNNNNNNNNNNNNNNNNNNNNNNNNNNNNNNNNNNNNNNNNNNNNNNNNNNNNNNNNNNNNNNNNNNNNNNNNNNNNNNNNNNNNNNNNNNNNNNNNNNNNNNNNNNNNNNNNNNNNNNNNNNNNNNNNNNNNNNNNNNNNNNNNNNNNNNNNNNNNNNNNNNNNNNNNNNNNNTCAGGTCGAAATCGACGTGGAACAGCTTGAGGACAGAGCGGGTGCAGGAATAATAGAGACTCCTAGAGGAGCTATCAAAGTTACTGCCCAACCAACAGACCACGTCGTGGGAGAGTACCTGGTACTTTCCCCGCAGACCGTACTACGGAGCCAGAAGCTCAGCCTAATTCACGCTTTGGCGGAGCAAGTGAAGACGTGCACGCACAGCGGACGAGCAGGGAGGTACGCGGTCGAAGCGTACGACGGCCGAGTCCTAGTGCCCTCAGGCTATGNNNNNNNNNNNNNNNNNNNNNNNNNNNNNNNNNNNNNNNNNNNNNNNNNNNNNNNNNNNNNNNNNNNNNNNNNNNNNNNNNNNNNNNNNNNNNNNNNNNNNNNNNNNNNNNNNNNNNNNNNNNNNNNNNNNNNNNNNNNNNNNNNNNNNNNNNNNNNNNNNNNNNNNNNNNNNNNNNNNNNNNNNNNNNNNNNNNNNNNNNNNNNNNNNNNNNNNNNNNGACTGGTACTGGTGGGCGACTTGACTAATCCGCCCTACCACGAATTCGCATATGAAGGGCTAAAAATCCGCCCTGCCTGCCCATACAAAATTGCAGTCATAGGAGTCTTCGGAGTACCAGGATCCGGCAAGTCAGCTATTATCAAGAACCTAGTTACCAGGCAAGACCTGGTGACTAGCGGAAAGAAAGAAAACTGCCAAGAAATCACCACCGACGTGATGAGACAGAGAGGTCTAGAGATATCTGCACGTACGGTTGACTCGCTGCTCTTGAATGGATGCAACAGGCCAGTCGACGTGTTGTACGTAGACGAGGCGTTTGCGTGCCACTCTGGAANNNNNNNNNNNNNNNNNNNNNNNNNNNNNNNNNNNNNNNNNNNNNNNNNNNNNNNNNNNNNNNNNNNNNNNNNNNNNNNNNNNNNNNNNNNNNNNNNNNNNNNNNNNNNNNNNNNNNNNNNNNNNNNNNNNNNNNNNNNNNNNNNNNNNNNNNNNNNNNNNNNNNNNNNNNNNNNNNNNNNNNNNNNNNNNNNNNNNNNNNNNNNNNNNNNNNNNNNNNNNNAGTACAACAAGCCGATTGTAGTGGACACTACAGGCTCAACAAAACCTGACGCTGGAGATCTCGTGTTAACGTGCTTCAGAGGGTGGGTTAAACAACTGCAAATTGACTATCGTGGATACGAGGTCATGACAGCAGCCGCATCCCAAGGGTTAACCAGAAAAGGAGTTTATGCAGTTAGGCAAAAAGTTAATGAAAACCCGCTCTATGCATCAACGTCAGAGCACGTCAACGNNNNNNNNNNNNNNNNNNNNNNNNNNNNNNNNNNNNNNNNNNNNNNNNNNNNNNNNNNNNNNNNNNNNNNNNNNNNNNNNNNNNNNNNNNNNNNNNNNNNNNNNNNNNNNNNNNNNNNNNNNNNNNNNNNNNNNNNNNNNNNNNNNNNNNNNNNNNNNNNNNNNNNNNNNNNNNNNNNNNNNNNNNNNNNNNNNNNNNNNNNNNNNNNNNNNNNNNNNNNNNNNNNNNNNNNNNNGGGGATAAAACTAAATGATAGGCAGTGGTCCCAGATAATTCAAGCCTTCAAAGAAGATAAAGCATACTCACCTGAAGTAGCCCTGAATGAAATATGCACGCGCATGTATGGGGTGGATTTAGACAGTGGGCTATTTTCTAAACCATTGGTGTCTGTGTATTACTCGGATAACCACTGGGATAATAGGCCTGGAGGGAAGATGTTCGGATTCAACCCCGAGGCAGCATCCATTCTAGAAAGAAAGTATCCATTCACAAAAGGGAAGTGGAACATCAACAAGNNNNNNNNNNNNNNNNNNNNNNNNNNNNNNNNNNNNNNNNNNNNNNNNNNNNNNNNNNNNNNNNNNNNNNNNNNNNNNNNNNNNNNNNNNNNNNNNNNNNNNNNNNNNNNNNNNNNNNNNNNNNNNNNNNNNNNNNNNNNNNNNNNNNNNNNNNNNNNNNNNNNNNNNNNNNNNNNNNNNNNNNNNNNNNNNNNNNNNNNNNNNNNNNNNNNNNNNNNNNNNNNNNNNNNNNNNNNNNNNNNNNNNNNNNNNNNNNNNNNNNNNNNNNNNNNNNNNNNNNNNNNNNNNNNNNNNNNNNNNNNNNNNNNNNNNNNNNNNNNNNNNNNNNNNNNNNNNNNNNNNNNNNNNNNNNNNNNNNNNNNNNNNNNNNNNNNNNNNNNNNNNNNNNNNNNNNNNNNNNNNNNNNNNNNNNNNNNNNNNNNNNNNNNNNNNNNNNNNNNNNNTAGAACCAGTGAACGAGTCATCTGCGTGTTGGGACGCAAGTTCAGATCGTCTAGAGCGTTGAAACCACCATGTGTCACCAGCAACACTGAGATGTTTTTCCTATTCAGCAACTTTGACAATGGCAGAAGGAATTTCACAACTCATGTCATGAATAATCAACTGAATGCAGCCTTTGTAGGACAGGCCACCCGAGCAGGATGTGCACCGTCGTACCGGGTAAAACGCATGGACATCGCGAAGAACGATGAAGNNNNNNNNNNNNNNNNNNNNNNNNNNNNNNNNNNNNNNNNNNNNNNNNNNNNNNNNNNNNNNNACAAAAAATGGCCGGAGTCCTTTAAGAATAGTGCAACACCAGTGGGAACCGCAAAAACAGTCATGTGCGGTACGTATCCAGTAATCCACGCCGTTGGACCGAATTTCTCTAATTATTTGGAATCTGAAGGGGACCGGGAATTGGCAGCTGCCTATCGAGAAGTCGCAAAGGAAGTAACTAGACTGGGAGTAAATAGTGTAGCTATACCTCTCCTCTCCACAGGTGTATACTCAGGAGGGAAAGATAGGCTGACCCAGTCACTGANNNNNNNNNNNNNNNNNNNNNNNNNNNNNNNNNNNNNNNNNNNNNNNNNNNNNNNNNNNNNNNNNNNNNNNNNNNNNNNNNNNNNNNNNNNNNNNNNNNNNNNNNNNNNNNNNNNNNNNNNNNNNNNNNNNNNNNNNNNNNNNNNNNNNNNNNNNNNNNNNNNNNNNNNNNNNNNNNNNNNNNNNNNNNNNNNNNNNNNNNNNNNNNNNNNNNNNNNNNNNNNNNNNNNNNNNNNNNNNNNNNNNNNNNNGGCAGTGGACATGGCAGAGATATATACTATGTGGCCAAAGCAAACAGAGGCCAACGAGCAAGTCTGCCTATATGCCCTGGGGGAAAGTATTGAATCGATCAGGCAGAAATGCCCGGTGGATGATGCAGATGCATCGTCTCCTCCAAAAACTGTCCCGTGCCTTTGCCGTTACGCCATGACTCCGGAACGCGTCACCAGACTTCGCATGAACCACGTCACAAGTATAATTGTGTGTTCCTCGTTTCCCCTTCCAAAGTACAAAATAGA---ANNNNNNNNNNNNNNNNNNNNNNNNNNNNNNNNNNNNNNNNNNNNNNNNNNNNNNNNNNNNNNNNNNNNNNNNNNNNNNNNNNNNNNNNNNNNNNNNNNNNNNNNNNNNNNNNNNNNNNNNNNNNNNNNNNNNNNNNNNNNNNNNNNNNNNNNNNNNNNNNNNNNNNNNNNNNNNNNNNNNNNNNNNNNNNNNNNNNNNNNNNNNNNNNNNNNNNNNNNNNNNNNNNNNNNNNNNNNNNNNNNNNNNNNNNNNNNNNNNNNNNNNNNNNNNNNNNNNNNNNNNNNNNNNNNNNNNNNNNNNNNNNNNNNNNNNNNNNNNNNNNNNNNNNNNNNNNNNNNNNNNNNNNNNNNNNNNNNNNNNNNNNNNNNNNNNNNNNNNNNNNNNNNNNNNNNNNNNNNNNNNNNNNNNNNNNNNNNNNNNNNNNNNNNNNNNNNNNNNNNNNNNNNNNNNNNNNNNNNNNNNNNNNNNNNNNNNNNNNNNNNNNNNNNNNNNNNNNNNNNNNNNNNNNNNNNNNNNNNNNNNNNNNNNNNNNNNNNNNNNNNNNNNNNNNNNNNNNNNNNNNNNNNNNNNNNNNNNNNNNNNNNNNNNNNNNNNNNNNNNNNNNNNNNNNNNNNNNNNNNNNNNNNNNNNNNNNNNNNNNNNNNNNNNNNNNNNNNNNNNNNNNNNNNNNNNNNNNNAGACAGGGCAGGTGGGTATATATTCTCGTCGGACACCGGTCCAGGTCATTTACAACAGAAGTCAGTACGCCAGTCAGTGCTGCCGGTGAACACCCTGGAGGAAGTCCACGAGGAGAAGTGTTACCCACCTAAGTTGGATGAAGTAAAGGAGCAACTATTACTTAAGAAACTCCAGGAGAGTGCATCCATGGCCAACAGAAGCAGGTACCAGTCGCGCAAAGTAGAAAACATGAAAGCAACAATCATCCAGAGACTAAAGAGAGGCTGTAGACTATACTTAATGTCAGAGACCTCAAAAGTCCCTACTTACCGGACCACATATCCGGCGCCTGTGTACTCGCNNNNNNNNNNNNNNNNNNNNNNNNNNNNNNNNNNNNNNNNNNNNNNNNNNNNNNNNNNNNNNNNNNNNNNNNNNNNNNNNNNNNNNNNNNNNNNNNNNNNNNNNNNNNNNNNNNNNNNNNNNNNNNNNNNNNNNNNNNNNNNNNNNNNNNNNNNNNNNNNNNNNNNNNNNNNNNNNNAACTTAGGAGCTACCCGAAACAGCACGCTTACCATGCGCCCTCCATCAGAAGCGCTGTACCGTCCCCATTCCAGAACACACTACAGAATGTACTGGCAGCAGCCNNNNNNNNNNNNNNNNNNNNNNNNNNNNNNNNNNNNNNNNNNNNNNNNNNNNNNNNNNNNNNNNNNNNNNNNNNNNNNNNNNNNNNNNNNNNNNNNNNNNNNNNNNNNNNNNNNNNNNNNNNNNNNNNNNNNNNNNNNNNNNNNNNNNNNNNNNNNNNNNNNNNNNNNNNNNNNNNNNNNNNNNNNNNNNNNNNNNNNNNNNNNNNNNNNNNNNNNNNNNNNNNNNNNNNNNNNNNNNNNNNNNNNNNNNNNNNNNNNNNNNNNNNNNNNNNNNNNNNNNNNNNNNNNNNNNNNNNNNNNNNNNNNNNNNNNNNNNNNNNNNNNNNNNNNNNNNNNNNNNNNNNNNNNNNNNNNNNNNNNNNNNNNNNNNNNNNNNNNNNNNTGGTTAGGAGGCTGAACGCCGTCCTCCTACCCAATGTACATACACTATTTGATATGTCTGCCGAGGATTTCGATGCCATCATAGCCGCACACTTTAAGCCAGGAGACACTGTTTTAGAAACCGACATAGCCTCCTTTGACAAGAGCCAAGATGATTCACTTGCGCTTACTGCCTTGATGTTGTTAGAAGATTTAGGGGTGGATCACTCCCTGTTGGACTTGATAGAGGCCGCTTTTGGAGAGATTTCCAGCTGTCATCTACCGACAGGTACGCGCTTCAAGTTCGGCGCCATGATGAAATCTGGTATGTTCCTAACTCTGTTCGTCAACACATTGCTAAACATCACCATCGCTAGCCGCGTGCTGGAAGATCGTCTGACAAAATCCGCGTGCGCGGCCTTGATCGGCGACGACAACATAATACATGGAGTCGTCTCCGATGAATTGATGGCAGACAGATGCGCCACTTGGATGAACATGGAAGTGAAGATCATAGATGCAGTTGTATCCTTGAAAGCCCCTTACTTTTGTGGAGGGTTTATACTGCACGATACTGTGACGGGAACAGCCTGCAGAGTGGCAGACCCGCTAAAAAGGCTATTCAAACTGGGCAAACCGCTAGCGGCAGGTGACGAACAAGATGAAGATAGAAGACGAGCGCTGGCTGACGAAGTGATCAGATGGCAACGAACAGGGCTAATTGATGAGTTGGAGAAAGCGGTATACTCTAGGTATGAAGTGCAGGGTATATCAGTTGTGGTAATGTCCATGGCCACCTTTGCAAGCTCCAGATCTAACTTCGAGAAGCTCAGAGGACCCNNNNNNNNNNNNNNNNNNNNNNNNNNNNNNNNNNNNNNNNNNNNNNNNNNNNNNNNNNNNNNNNNNNNNNNNNNNNNNNNNNNNNNNNNNNNNNNNNNNNNNNNNNNNNNNNNNNNNNNNNNNNNNNNNNNNNNNNNNNNNNNNNNNNNNNNNNNNNNNNNNNNNNNNNCAGTTAATAAACTGACAATGCGCGCGGTACCCCAACAGAAGCCACGCAGGAATCGGAAGAATAAGAAGCAAAAGCAAAAGCGACAGGCGCCACAAAACAACACAAATCAAAAGAAGCAGCCGCCTAAAAAGAAACCAGCTCAAAAGAAAAAGAAGCCGGGCCGCAGAGAGAGGATGTGCATGAAAATCGAAAATGATTGTATTTTTGAAGTCAAGTATGAAGGTAAGGTAACAGGTTACGCGTGCTTGGTGGGGGACAAAGTAATGAAACCAGCNNNNNNNNNNNNNNNNNNNNNNNNNNNNNNNNNNNNNNNNNNNNNNNNNNNNNNNNNNNNNNNNNNNNNNNNNNNNNNNNNNNNNNNNNNNNNNNNNNNNNNNNNNNNNNNNNNNNNNNNNNNNNNNNNNNNNNNNNNNNNNNNNNNNNNNNNNNNNNNNNNNNNNNNNNNNNNNNNNNNNNNNNNNNNNNNNNNNNNNNNNNNNNNNNNNNNNNNNNNNNNNNNNNNNNNNNNNNNNNNNNNNNNNNNNNNACGCGTGGTGGCCATAGTCTTAGGAGGAGCTAATGAAGGAGCCCGTACAGCCCTCTCGGTGGTGACCTGGAATAAAGACATTGTCACTAAAATCACCCCCGAGGGGGCCGAAGAGTGGAGTCTTGCCATCCCAGTCATGTGCCTGCTGGCAAATACCACGTTCCCCTGCTCCCAGCCCCCTTGCACTCCCTGCTGCTATGAAAGGGAACCAGAGGAAACCCTACGCATGCTTGAGGACAACGTCATGAGACCTGGGTACTATCAGCTGCTACAAGCATNNNNNNNNNNNNNNNNNNNNNNNNNNNNNNNNNNNNNNNNNNNNNNNNNNNNNNNNNNNNNNNNNNNNNNNNNNNNNNNNNNNNNNNNNNNNNNNNNNNNNNNNNNNNNNNNNNNNNNNNNNNNNNNNNNNNNNNNNNNNNNNNNNNNNNNNNNNNNNNNNNNNNNNNNNNNNNNNNNNNNNNNNNNNNNNNNNNNNNTAAAGACGGATGATAGCCACGATTGGACCAAGCTGCGTTACATGGACAACCACACGCCAGCGGACGCAGAGAGGGCGGGGCTATTTGTAAGAACATCAGCACCGTGCACGATTACTGGAACAATGGGACACTTCATCCTGACCCGATGTCCGAAAGGGGAAACTCTGACGGTGGGATTCACTGACAGTAGGAAGATCAGTCACTCATGTACGCACCCATTTCACCACGACCCTCCTGTGATAGGCCGGGAGAAATTCCATTCCCGACCGCAGCACGGTAAAGAGCTGCCTTGCAGCACGTACGTGCAGAGCACCGCCGCAACTACCGAGGAGATAGAGGTACACATGCCCCCAGACACCCCTGATCGCACACTGATGTCACAACAGTCCGGCAACGTAAAGATCACAGTTAATGGCCAGACGGTGCGGTACAAGTGTAATTGCGGTGGCTCAAATGAAGGACTAATAACTACAGACAAAGTGATTAATAACTGCAAAGTTGATCAATGTCATGCCGCGGTCACCAATCAGAAAAAGTGGCAGTACAACTCCCCTCTGGTCCCGCGTAATGCTGAACTTGGGGACCGAAAAGGAAAAATCCACATCCCGTTTCCGCTGGCAAATGTAACATGCAGGGTGCCTAAAGCAAGGAACCCCACCGTGACGTACGGGAAAAACCAAGTCATCATGCTACTGTATCCCGACCACCCAACACTCCTGTCCTACCGGAACATGGGAGAAGAACCAAACTACCAAGAAGAGTGGGTGACGCATAAGAAGGAAGTCGTGCTAACCGTGCCGACTGAAGGGCTCGAGGTCACGTGGGGTAACAACGAGCCGTATAAGTATTGGCCGCAGTTATCTACAAACGGTACAGCCCATGGCCACCCGCATGAGATAATTCTGNNNNNNNNNNNNNNNNNNNNNNNNNNNNNNNNNNNNNNNNNNNNNNNNNNNNNNNNNNNNNNNNNNNNNNNNNNNNNNNTGGCAGTGGGGATGTGCATGTGTGCACGACGCAGATGCATCACACCGTACGAACTGACACCAGGAGCTACCGTCCCTTTCCTGCTTAGCCTAATATGCTGCATCAGAACAGCTAAAGCGGCCACATACCAAGAGGCTGCGGTGTACCTGTGGAATGAACAGCAACCTTTGTTTTGGCTACAAGCCCTTATTCCGCTGGCAGCCCTGATTGTCCTATGCAACTGTCTGAGACTCTTACCATGCTGCTGTAAAACGTTGGCTTTTTTAGCCGTAATGAGCGTCGGTGCCCACACTGTGAGCGCGTANNNNNNNNNNNNNNNNNNNNNNNNNNNNNNNNNNNNNNNNNNNNNNNNNNNNNNNNNNNNNNNNNNNNNNNNNNNNNNNNNNNNGGNGNNNNAANNNCTNTCANNNNNNNNNNNNNNNNNNNNNNNNNNNNNNNNNNNNNNNNNNNNNNNNNNNNNNNNNNNNNNNNNNNNNNNNNNNNNNNNNNNNNNNNNNNNNNNNNNNNNNNNCAAAAACCTACCTGACTACAGCTGTAAGGTCTTCACCGGCGTCTACCCATTTATGTGGGGCGGAGCCTNNNNNNNNNNNNNNNNNNNNNNNNNNNNNNNNNNNNNNNNNNNNNNNNNNNNNNNNNNNNNNNNNNNNNNNNNNNNNNNNNNNNNNNNNNNNNNNNNNNNNNNNNNNNNNNNNNNNNNNNNNNNNNNNNNNNNNNNNNNNNNNNNNNNNNNNNNNNNNNNNNNNNNNNNNNNNNNNNNNNNNNNNNNNNNNNNNNNNGCCAAATTCATTGTGGGGCCAATGTCTTCAGCCTGGACACCTTTCGACAACAANNNNNNNNNNNNNNNNNNNNNNNNNNNTAACATGGACTACCCGCCCNTTGGCGCAGGAAGACCAGGACAATTTGGCGATATNNNNNNNCGCNCANNNGNGNNTAANNNNNNNNNNNNNNNTNNNNNNNNNNNNNNNNNNNNNNNNNCTNNNNNNNNNNNNNNNNNNNNNNNNNNNNNNNNNNNNNNNNNNNNNNNNNNNNNNNNNNNNNNNNNNNNNNNGTCGCTGCAGCACACAGCACCATTTGGCTGCCAAATAGCAACAAACCCGGTAAGAGCGATGAATTGCGCCGTAGGGAACATGCCCATCTCCATCGACATACCGGATGCGGCCTTCATTAGGGTCGTCGACGCGCCCTCTTTAACGGACATGTCGTGCGAGGTACCAACCTGCACCCATTCCTCAGATTTCGGGGGCGTCGCCATTATTAAATATGCAGCCAGCAAGAAAGGCAAGTGTGCGGTGCATTCGATG---------------------------------------------------------------------------------------------------------------------------------------------------------------------------------------------------------------------------------------------------------------------------------------------------------------------------------
		</sequence>
		<sequence>
			<taxon idref="MK244648|Brazil|RJ|Niteroi|2018-04-04"/>
			------------------------------------------------------------------------------------------------------------------------------------------------------------------------------------------------------------------------------------------------------------------------------------------------------------------------------------------------------------------------------------------------------------------------------------------------------------------------------------------------------------------------------------------------------------ACCCCGTTCATGTACAATGCCATGGCGGGTGCCTACCCCTCATATTCGACAAACTGGGCAGACGAGCAGGTACTGAAGGCTAAGAACATAGGATTATGTTCAACAGACCTGACGGAAGGTAGACGAGGTAAATTGTCTATTATGAGAGGGAAGAAGCTAAAACCGTGTGACCGTGTGCTGTTCTCAGTAGGGTCAACGCTCTACCCGGAAAGCCGCAAGCTACTTAAGAGCTGGCACTTACCATCGGTGTTCCATCTAAAGGGCAAACTCAGCTTCACATGCCGCNNNNNNNNNNNNNNNNNNNNNNNNNNNNNNNNNNNNNNNNNNNNNNNNNNNNNNNNNNNNNNNNNNNNNNNNNNNNNNNNNNNNNNNNNNNNNNNNNNNNNNNNNNNNNNNNNNNNNNNNNNNNNNNNNNNNNNNNNNNNNNNNNNNNNNNNNNNNNNNNNNNNNNNNNNNNNNNNNNNNNNNNNNNNNNNNNNNNNNNNNNNNNNNNNNNNNNNNNNNNNNNNNNNNNNNNNNNNNNNNNNNNNNNNNNNNNNNNNNNNNNNNNNNNNNNNNGTGGTTAACGGCAGAACGCAACGGAATACGAACACCATGAAAAACTATCTGCTTCCCGTGGTCGCCCAAGCCTTCAGTAAGTGGGCAAAGGAGTGCCGGAAAGACATGGAAGATGAAAAACTCCTGGGGGTCAGAGAAAGAACACTGACCTGCTGCTGTCTATGGGCATTCAAGAAGCAGAAAACACACACGGTCTACAAGAGGCCTGATACCCAGTCAATTCAGAAGGTTCANNNNNNNNNNNNNNNNNNNNNNNNNNNNNNNNNNNNNNNNNNNNNNNNNNNNNNNNNNNNNNNNNNNNNNNNNNNNNNNNNNNNNNNNNNNNNNNNNNNNNNNNNNNNNNNNNNNNNNNNNNNNNNNNNNNNNNNNNNNNNNNNNNNNNNNNNNNNNNNNNNNNNNNNNNNNNNNNNNNNNNNNNNNNNNNNNNNNNNNNNNNNNNNNNNNNNNNNNNNNNNNNNNNNTCAGGTCGAAATCGACGTGGAACAGCTTGAGGACAGAGCGGGTGCAGGAATAATAGAGACTCCTAGAGGAGCTATCAAAGTTACTGCCCAACCAACAGACCACGTCGTGGGAGAGTACCTGGTACTTTCCCCGCAGACCGTACTACGGAGCCAGAAGCTCAGCCTAATTCACGCTTTGGCGGAGCAAGTGAAGACGTGCACGCACAGCGGACGAGCAGGGAGGTACGCGGTCGAAGCGTACGACGGCCGAGTCCTAGTGCCCTCAGGCTATGCAATTTCGCCCGAAGACTTCCAGAGTCTAAGCGAAAGCGCAACGATGGTGTATAACGAAAGAGAGTTCGTAAACAGAAAGCTACACCACATTGCGATGCACGGACCAGCCCTGAACACCGACGAAGAGTCGTATGAGCTGGTGAGGGCAGAGAGGACAGAACACGAGTACGTCTACGATGTGGACCAGAGAAGATGCTGTAAGAAGGAAGAAGCTGCAGGACTGGTACTGGTGGGCGACTTGACTAATCCGCCCTACCACGAATTCGCATATGAAGGGCTAAAAATCCGCCCTGCCTGCCCATACAAAATTGCAGTCATAGGAGTCTTCGGAGTACCAGGATCCGGCAAGTCAGCTATTATCAAGAACCTAGTTACCAGGCAAGACCTGGTGACTAGCGGAAAGAAAGAAAACTGCCAAGAAATCACCACCGACGTGATGAGACAGAGAGGTCTAGAGATATCTGCACGTACGGTTGACTCGCTGCTCTTGAATGGATGCAACAGGCCAGTCGACGTGTTGTACGTAGACGAGGCGTTTGCGTGCCACTCTGGAANNNNNNNNNNNNNNNNNNNNNNNNNNNNNNNNNNNNNNNNNNNNNNNNNNNNNNNNNNNNNNNNNNNNNNNNNNNNNNNNNNNNNNNNNNNNNNNNNNNNNNNNNNNNNNNNNNNNNNNNNNNNNNNNNNNNNNNNNNNNNNNNNNNNNNNNNNNNNNNNNNNNNNNNNNNNNNNNNNNNNNNNNNNNNNNNNNNNNNNNNNNNNNNNNNNNNNNNNNNNNNAGTACAACAAGCCGATTGTAGTGGACACTACAGGCTCAACAAAACCTGACGCTGGAGATCTCGTGTTAACGTGCTTCAGAGGGTGGGTTAAACAACTGCAAATTGACTATCGTGGATACGAGGTCATGACAGCAGCCGCATCCCAAGGGTTAACCAGAAAAGGAGTTTATGCAGTTAGGCAAAAAGTTAATGAAAACCCGCTCTATGCATCAACGTCAGAGCACGTCAACGNNNNNNNNNNNNNNNNNNNNNNNNNNNNNNNNNNNNNNNNNNNNNNNNNNNNNNNNNNNNNNNNNNNNNNNNNNNNNNNNNNNNNNNNNNNNNNNNNNNNNNNNNNNNNNNNNNNNNNNNNNNNNNNNNNNNNNNNNNNNNNNNNNNNNNNNNNNNNNNNNNNNNNNNNNNNNNNNNNNNNNNNNNNNNNNNNNNNNNNNNNNNNNNNNNNNNNNNNNNNNNNNNNNNNNNNNNNGGGGATAAAACTAAATGATAGGCAGTGGTCCCAGATAATTCAAGCCTTCAAAGAAGATAAAGCATACTCACCTGAAGTAGCCCTGAATGAAATATGCACGCGCATGTATGGGGTGGATTTAGACAGTGGGCTATTTTCTAAACCATTGGTGTCTGTGTATTACTCGGATAACCACTGGGATAATAGGCCTGGAGGGAAGATGTTCGGATTCAACCCCGAGGCAGCATCCATTCTAGAAAGAAAGTATCCATTCACAAAAGGGAAGTGGAACATCAACAAGCAGATCTGCGTGACCACCAGGAGGATAGAAGACTTTAACCCTACCACCAATATTATACCGGCCAATAGGAGACTACCACACTCATTAGTGGCCGAACACCGCCCAGTAAAAGGGGAAAGAATGGAATGGCTGGTTAATAAGATAAACGGCCACCACGTGCTCCTGGTCAGTGGCTATAATCTTGTACTGCCTACTAAGAGAGTCACTTGGGTAGCGCCACTAGGTGTCCGCGGAGCGGACTACACATACAACCTAGAGTTGGGTCTGCCAGCAACGCTTGGCAGGTATGACCTAGTGGTCATAAACATCCACACACCTTTTCGCATACACCATTACCAACAGTGCGTAGACCACGCAATGAAACTGCAAATGCTCGGGGGTGACTCATTGAGACTGCTCAAACCGGGTGGCTCTCTATTGATCAGAGCATATGGTTACGCAGATAGAACCAGTGAACGAGTCATCTGCGTGTTGGGACGCAAGTTCAGATNNNNNNNNNNNNNNNNNNNNNNNNNNNNNNNNNNNNNNNNNNNNNNNNNNNNNNNNNNNNNNNNNNNNNNNNNNNNNNNNNNNNNNNNNNNNNNNNNNNNNNNNNNNNNNNNNNNNNNNNNNNNNNNNNNNNNNNNNNNNNNNNNNNNNNNNNNNNNNNNNNNNNNNNNNNNNNNNNNNNNNNNNNNNNNNNNNNNNNNNNNNNNNNNNNNNNNNNNNNNNNNNNNNNNNNNNNNNNNNNNNNNNNNNNNNNNNNNNNNNNNNNNNNACAAAAAATGGCCGGAGTCCTTTAAGAATAGTGCAACACCAGTGGGAACCGCAAAAACAGTCATGTGCGGTACGTATCCAGTAATCCACGCCGTTGGACCGAATTTCTCTAATTATTTGGAATCTGAAGGGGACCGGGAATTGGCAGCTGCCTATCGAGAAGTCGCAAAGGAAGTAACTAGACTGGGAGTAAATAGTGTAGCTATACCTCTCCTCTCCACAGGTGTATACTCAGGAGGGAAAGATAGGCTGACCCAGTCACTGAACCACCTCTTNACAGCCATGGACTCGACGGATGCAGACGTGGTCATCTACTGTCGCGACAAAGAATGGGAGAAGAAAATATCCGAGGCCATACAGATGCGGACTCAAGTGGAGTTGCTGGATGAGCACATCTCCATAGACTGCGATATTGTTCGCGTGCACCCTGACAGCAGCTTGGCAGGCAGAAAAGGATACAGCACCACGGAAGGCGCACTGTACTCATATCTAGAAGGGACACGTTTTCACCAGACGGCAGTGGACATGGCAGAGATATATACTATGTGGCCAAAGCAAACAGAGGCCAACGAGCAAGTCTGCCTATATGCCCTGGGGGAAAGTATTGAATCGATCAGGCAGAAATGCCCGGTGGATGATGCAGATGCATCGTCTCCTCCAAAAACTGTCCCGTGCCTTTGCCGTTACGCCATGACTCCGGAACGCGTCACCAGACTTCGCATGAACCACGTCACAAGTATAATTGTGTGTTCCTCGTTTCCCCTTCCAAAGTACAAAATAGAANNNNNNNNNNNNNNNNNNNNNNNNNNNNNNNNNNNNNNNNNNNNNNNNNNNNNNNNNNNNNNNNNNNNNNNNNNNNNNNNNNNNNNNNNNNNNNNNNNNNNNNNNNNNNNNNNNNNNNNNNNNNNNNNNNNNNNNNNNNNNNNNNNNNNNNNNNNNNNNNNNNNNNNNNNNNNNNNNNNNNNNNNNNNNNNNNNNNNNNNNNNNNNNNNNNNNNNNNNNNNNNNNNNNNNNNNNNNNNNNNNNNNNNNNNNNNNNNNNNNNNNNNNNNNNNNNNNNNNNNNNNNNNNNNNNNNNNNNNNNNNNNNNNNNNNNNNNNNNNNNNNNNNNNNNNNNNNNNNNNNNNNNNNNNNNNNNNNNNNNNNNNNNNNNNNNNNNNNNNNNNNNNNNNNNNNNNNNNNNNNNNNNNNNNNNNNNNNNNNNNNNNNNNNNNNNNNNNNNNNNNNNNNNNNNNNNNNNNNNCAGGCACCGCCGAGTACCGCCACGGAACTGAATCATCCGCCGATCTCCTTCGGAGCACCAAG---NNNNNNNNNNNNNNNNNNNNNNNNNNNNNNNNNNNNNNNNNNNNNNNNNNNNNNNNNNNNNNNNNNNNNNNNNNNNNNNNNNNNNNNNNNNNNNNNNNNNNNNNNNNNNNNNNNNNNNNNNNNNNNNNNNNNNNNNNNNNNNNNNNNNNNNNNNNNAGACAGGGCAGGTGGGTATATATTCTCGTCGGACACCGGTCCAGGTCATTTACAACAGAAGTCAGTACGCCAGTCAGTGCTGCCGGTGAACACCCTGGAGGAAGTCCACGAGGAGAAGTGTTACCCACCTAAGTTGGATGAAGTAAAGGAGCAACTATTACTTAAGAAACTCCAGGAGAGTGCATCCATGGCCAACAGAAGCAGGTACCAGTCGCGCAAAGTAGAAAACATGAAAGCAACAATCATCCAGAGACTAAAGAGAGGCTGTAGACTATACTTAATGTCAGAGACCTCAAAAGTCCCTACTTACCGGACCACATATCCGGCGCCTGTGTACTCGCNNNNNNNNNNNNNNNNNNNNNNNNNNNNNNNNNNNNNNNNNNNNNNNNNNNNNNNNNNNNNNNNNNNNNNNNNNNNNNNNNNNNNNNNNNNNNNNNNNNNNNNNNNNNNNNNNNNNNNNNNNNNNNNNNNNNNNNNNNNNNNNNNNNNNNNNNNNNNNNNNNNNNNNNNNNNNNNNNAACTTAGGAGCTACCCGAAACAGCACGCTTACCATGCGCCCTCCATCAGAAGCGCTGTACCGTCCCCATTCCAGAACACACTACAGAATGTACTGGCAGCAGCCACGAAAAGAAACTGCAACGTCACACAGATGAGGGAATTACCCACTTTGGACTCAGCAGTATTCAACGTGGAGTGTTTTAAAAAATTCGCATGCAACCAAGAATACTGGGAAGAATTTGCTGCCAGCCCTATTAGGATAACAACTGAGAATTTAACAACCTATGTTACTAAACTAAAAGGGCCAAAAGCAGCAGCGCTATTTGCAAAAACCCACAATCTGCTGCCACTGCAGGAAGTACCAATGGATAGGTTCACAGTAGATATGAAAAGGGACGTGAAGGTGACTCCTGGTACAAAGCACACAGAGGAAAGACCTAAGGTGCAGGTTATACAGGCGGCTGAACCCTTGGCGACAGCATACCTATGTGGGATTCACAGAGAGCTGGTTAGGAGATTGAACGCCGTCCTCCTACCCAATGTACATACACTATTTGATATGTCTGCCGAGGATTTCGATGCCATCATAGCCGCACACTTTAAGCCAGGAGACACTGTTTTAGAAACGGACATAGCCTCCTTTGACAAGAGCCAAGATGATTCACTCGCGCTTACTGCCTTGATGTTGTTAGAAGATTTAGGGGTGGATCACTCCCTGTTGGACTTGATAGAGGCCGCTTTTGGAGAGATTTCCAGCTGTCATCTACCGACAGGTACGCGCTTCAAGTTCGGCGCCATGATGAAATCTGGTATGTTCCTAACTCTGTTCGTCAACACATTGCTAAACATCACCATCGCTAGCCGCGTGCTGGAAGATCGTCTGACAAAATCCGCGTGCGCGGCCTTCATCGGCGACGACAACATAATACATGGAGTCGTCTCCGATGAATTGATGGCAGACAGATGCGCCACTTGGATGAACATGGAAGTGAAGATCATAGATGCAGTTGTATCCTTGAAAGCCCCTTACTTTTGTGGAGGGTTTATACTGCACGATACTGTGACGGGAACAGCCTGCAGAGTGGCAGACCCGCTAAAAAGGCTATTCAAACTGGGCAAACCGCTAGCGGCAGGTGACGAACAAGATGCAGATAGAAGACGAGCGCTGGCTGACGAAGTGATCAGATGGCAACGAACAGGGCTAATTGATGAGTTGGAGAAAGCGGTATACTCTAGGTATGAAGTGCAGGGTATATCAGTTGTGGTAATGTCCATGGCCACCTTTGCAAGCTCCAGATCTAACTTCGAGAAGCTCAGAGGACCCNNNNNNNNNNNNNNNNNNNNNNNNNNNNNNNNNNNNNNNNNNNNNNNNNNNNNNNNNNNNNNNNNNNNNNNNNNNNNNNNNNNNNNNNNNNNNNNNNNNNNNNNNNNNNNNNNNNNNNNNNNNNNNNNNNNNNNNNNNNNNNNNNNNNNNNNNNNNNNNNNNNNNNNNNCAGTTAATAAACTGACAATGCGCGCGGTACCCCAACAGAAGCCACGCAGGAATCGGAAGAATAAGAAGCAAAAGCAAAAGCGACAGGCGCCACAAAACAACACAAATCAAAAGAAGCAGCCGCCTAAAAAGAAACCAGCTCAAAAGAAAAAGAAGCCGGGCCGCAGAGAGAGGATGTGCATGAAAATCGAAAATGATTGTATTTTTGAAGTCAAGTATGAAGGTAAGGTAACAGGTTACGCGTGCTTGGTGGGGGACAAAGTAATGAAACCAGCACACGTAAAGGGGACCATCGATAACGCGGACCTGGCCAAACTGGCCTTTAAGCGGTCATCTAAGTATGACCTTGAATGCGCGCAGATACCCGTGCACATGAAGTCCGACGCTTCGAAGTTCACCCATGAGAAACCAGAGGGGTACTACAACTGGCACCACGGAGCAGTACAGTACTCAGGAGGCCGGTTCACCATCCCCACAGGTGCTGGCAAACCAGGGGACAGCGGCAGACCGATCTTCGACAACAAGGGACGCGTGGTGGCCATAGTCTTAGGAGGAGCTAATGAAGGAGCCCGTACAGCCCTCTCGGTGGTGACCTGGAATAAAGACATTGTCACTAAAATCACCCCCGAGGGGGCCGAAGAGTGGAGTCTTGCCATCCCAGTCATGTGCCTGCTGGCAAATACCACGTTCCCCTGCTCCCAGCCCCCTTGCACTCCCTGCTGCTATGAAAGGGAACCAGAGGAAACCCTACGCATGCTTGAGGACAACGTCATGAGACCTGGGTACTATCAGCTGCTACAAGCATNNNNNNNNNNNNNNNNNNNNNNNNNNNNNNNNNNNNNNNNNNNNNNNNNNNNNNNNNNNNNNNNNNNNNNNNNNNNNNNNNNNNNNNNNNNNNNNNNNNNNNNNNNNNNNNNNNNNNNNNNNNNNNNNNNNNNNNNNNNNNNNNNNNNNNNNNNNNNNNNNNNNNNNNNNNNNNNNNNNNNNNNNNNNNNNNNNNNNNTAAAGACGGATGATAGCCACGATTGGACCAAGCTGCGTTACATGGACAACCACACGCCAGCGGACGCAGAGAGGGCGGGGCTATTTGTAAGAACATCAGCACCGTGCACGATTACTGGAACAATGGGACACTTCATCCTGACCCGATGTCCGAAAGGGGAAACTCTGACGGTGGGATTCACTGACAGTAGGAAGATCAGTCACTCATGTACGCACCCATTTCACCACGACCCTCCTGTGATAGGCCGGGAGAAATTCCATTCCCGACCGCAGCACGGTAAAGAGCTGCCTTGCAGCACGTACGTGCAGAGCACCGCCGCAACTACCGAGGAGATAGAGGTACACATGCCCCCAGACACCCCTGATCGCACACTGATGTCACAACAGTCCGGCAACGTAAAGATCACAGTTAATGGCCAGACGGTGCGGTACAAGTGTAATTGCGGTGGCTCAAATGAAGGACTAATAACTACAGACAAAGTGATTAATAACTGCAAAGTTGATCAATGTCATGCCGCGGTCACCAATCACAAAAAGTGGCAGTACAACTCCCCTCTGGTCCCGCGTAATGCTGAACTTGGGGACCGAAAAGGAAAAATCCACATCCCGTTTCCGCTGGCAAATGTAACATGCAGGGTGCCTAAAGCAAGGAACCCCACCGTGACGTACGGGAAAAACCAAGTCATCATGCTACTGTATCCTGACCACCCAACACTCCTGTCCTACCGGAACATGGGAGAAGAACCAAACTACCAAGAAGAGTGGGTGACGCATAAGAAGGAAGTCGTGCTAACCGTGCCGACTGAAGGGCTCGAGGTCACGTGGGGTAACAACGAGCCGTATAAGTATTGGCCGCAGTTATCTACAAACGGTACAGCCCATGGCCACCCGCATGAGATAATTCTGTATTATTATGAGCTGTACCCTACTATGACTGTAGTAGTTGTGTCAGTGGCCTCGTTCGTACTCCTGTCGATGGTGGGTGTGGCAGTGGGGATGTGCATGTGTGCACGACGCAGATGCATCACACCGTACGAACTGACACCAGGAGCTACCGTCCCTTTCCTGCTTAGCCTAATATGCTGCATCAGAACAGCTAAAGCGGCCACATACCAAGAGGCTGCGGTATACCTGTGGAATGAACAGCAACCTTTGTTTTGGCTACAAGCCCTTATTCCGCTGGCAGCCCTGATTGTCCTATGCAACTGTCTGAGACTCTTACCATGCTGCTGTAAAACGTTGGCTTTTTTAGCCGTAATGAGCGTCGGTGCCCACACTGTGAGCGCGTANNNNNNNNNNNNNNNNNNNNNNNNNNNNNNNNNNNNNNNNNNNNNNNNNNNNNNNNNNNNNNNNNNNNNNNNNNNNNNNNNNNNNNNNNNNNNNNNNNNNNNNNNNNNNNNNNNNNNNNNNNNNNNNNNNNNNNNNNNNNNNNNNNNNNNNNNNNNNNNNNNNNNNNNNNNNNNNNNNNNNNNNNNNNNNNNNNNNNNNNNNNNNNNCAAAAACCTACCTGACTACAGCTGTAAGGTCTTCACCGGCGTCTACCCATTTATGTGGGGCGGAGCCTNNNNNNNNNNNNNNNNNNNNNNNNNNNNNNNNNNNNNNNNNNNNNNNNNNNNNNNNNNNNNNNNNNNNNNNNNNNNNNNNNNNNNNNNNNNNNNNNNNNNNNNNNNNNNNNNNNNNNNNNNNNNNNNNNNNNNNNNNNNNNNNNNNNNNNNNNNNNNNNNNNNNNNNNNNNNNNNNNNNNNNNNNNNNNNNNNNNNNGCCAAATTCATTGTGGGGCCAATGTCTTCAGCCTGGACACCTTTCGACAACAAAATTGTGGTGTACAAAGGTGACGTCTATAACATGGACTACCCGCCCTTTGGCGCAGGAAGACCAGGACAATTTGGCGATATCCAAAGTCGCACACCTGAGAGTACAGACGTCTATGCTAATACACAACTGGTACTGCAGAGACCGGCTGCGGGTACGGTACATGTGCCATACTCTCAGGCACCATCTGGCTTTAAGTATTGGCTAAAAGAACGAGGGGCGTCGCTGCAGCACACAGCACCATTTGGCTGCCAAATAGCAACAAACCCGGTAAGAGCGATGAATTGCGCCGTAGGGAACATGCCCATCTCCATCGACATACCGGATGCGGCCTTCATTAGGGTCGTCGACGCGCCCTCTTTAACGGACATGTCGTGCGAGGTACCAACCTGCACCCATTCCTCAGATTTCGGGGGCGTCGCCATTATTAAATATGCAGCCAGCAAGAAAGGCAAGTGTGCGGTGCATTCGATG---------------------------------------------------------------------------------------------------------------------------------------------------------------------------------------------------------------------------------------------------------------------------------------------------------------------------------
		</sequence>
		<sequence>
			<taxon idref="MK244647|Brazil|RJ|Niteroi|2018-03-27"/>
			------------------------------------------------------------------------------------------------------------CATGCTAATGCTNGNGNGTTCTNGCATCTNGCTATAAAACTAATAGAGCAGGAANNTGANNCCGNNTCNNCCANNCTGGACANNNGCNNTNNNCCNGCAANGAGGATNNTGTCGGACANGAAGTACCNCTGCGTCTGCCCGATGCGCAGCGCAGAAGATCCCGAGAGACTCGCCAATTATGCGAGAAAGCTAGCATCTGCTGCAGGAAAAGTCCTGGACAGAAACATCTCTGGAAAGATCGGGGACTTACAAGCAGTAATGGCCGTGCCAGACACGGAGACGCCAACATTCTGCTTGCACACAGATGTCTCATGTAGACAGAGAGCAGACGTCGCGATATACCAAGACGTCTATGCTGTACACGCACCCACGTCGCTGTACCACCAGGCGATTAAAGGGGTCCGAGTGGCGTACTGGGTAGGGTTCGACACAACCCCGTTCATGTACAATGCCATGGCGGGTGCCTACCCCTCATATTCGACAAACTGGGCAGACGAGCAGGTACTGAAGGCTAAGAACATAGGATTATGTTCAACAGACCTGACGGAAGGTAGACGAGGTAAATTGTCTATTATGAGAGGGAAGAAGCTAAAACCGTGTGACCGTGTGCTGTTCTCAGTAGGGTCAACGCTCTACCCGGAAAGCCGCAAGCTACTTAAGAGCTGGCACTTACCATCGGTGTTCCATCTAAAGGGCAAACTCAGCTTCACATGCCGCTGTGATACAGTGGTTTCGTGCGAGGGCTACGTCGTTAAGAGAATAACGATGAGCCCAGGCCTTTATGGAAAAACCACAGGGTATGCGGTAACCCACCACGCAGACGGATTCTTGATGTGCAAGACTACCGACACGGTTGACGGCGAAAGAGTGTCATTCTCGGTGTGCACATACGTGCCGGCGACCATTTGTGATCAAATGACCGGCATCCTTGCTACAGAAGTCACGCCGGAGGATGCACAGAAGCTGTTGGTGGGGCTGAACCAGAGAATAGTGGTTAACGGCAGAACGCAACGGAATACGAACACCATGAAAAACTATCTGCTTCCCGTGGTCGCCCAAGCCTTCAGTAAGTGGGCAAAGGAGTGCCGGAAAGACATGGAAGATGAAAAACTCCTGGGGGTCAGAGAAAGAACACTGACCTGCTGCTGTCTATGGGCATTCAAGAAGCAGAAAACACACACGGTCTACAAGAGGCCTGATACCCAGTCAATTCAGAAGGTTCAGGCCGAGTTTGACANCTTTGTGGTACCGAGCNNGTGGTCGTCCNGGTTGTCAATCCCCTTGAGGACTAGAATCAAATGGTTGTTNNNCAAGGTGCCNAAAACCGACCTGATCCCATATAGCGGGGACNCCCAAGAAGCCCGGGACGNNGNAAAAGAAGCAGAGGAAGAACGNGNAGCAGAACTGACTNGTGNAGNCCTACCACCTCTACAGGCAGCACAGGAAGATGTTCAGGTCGAAATCGACGTGGAACAGCTTGAGGACAGAGCGGGTGCAGGAATAATAGAGACTCCTAGAGGAGCTATCAAAGTTACTGCCCAACCAACAGACCACGTCGTGGGAGAGTACCTGGTACTTTCCCCGCAGACCGTACTACGGAGCCAGAAGCTCAGCCTAATTCACGCTTTGGCGGAGCAAGTGAAGACGTGCACGCACAGCGGACGAGCAGGGAGGTACGCGGTCGAAGCGTACGACGGCCGAGTCCTAGTGCCCTCAGGCTATGCAATTTCGCCCGAAGACTTCCAGAGTCTAAGCGAAAGCGCAACGATGGTGTATAACGAAAGAGAGTTCGTAAACAGAAAGCTACACCACATTGCGATGCACGGACCAGCCCTGAACACCGACGAAGAGTCGTATGAGCTGGTGAGGGCAGAGAGGACAGAACACGAGTACGTCTACGATGTGGACCAGAGAAGATGCTGTAAGAAGGAAGAAGCTGCAGGACTGGTACTGGTGGGCGACTTGACTAATCCGCCCTACCACGAATTCGCATATGAAGGGCTAAAAATCCGCCCTGCCTGCCCATACAAAATTGCAGTCATAGGAGTCTTCGGAGTACCAGGATCCGGCAAGTCAGCTATTATCAAGAACCTAGTTACCAGGCAAGACCTGGTGACTAGCGGAAAGAAAGAAAACTGCCAAGAAATCACCACCGACGTGATGAGACAGAGAGGTCTAGAGATATCTGCACGTACGGTTGACTCGCTGCTCTTGAATGGATGCAACAGGCCAGTCGACGTGTTGTACGTAGACGAGGCGTTTGCGTGCCACTCTGGAANNNNNNNNNNNNNNNNNNNNNNNNNNNNNNNNNNNNNNNNNNNNNNNNNNNNNNNNNNNNNNNNNNNNNNNNNNNNNNNNNNNNNNNNNNNNNNNNNNNNNNNNNNNNNNNNNNNNNNNNNNNNNNNNNNNNNNNNNNNNNNNNNNNNNNNNNNNNNNNNNNNNNNNNNNNNNNNNNNNNNNNNNNNNNNNNNNNNNNNNNNNNNNNNNNNNNNNNNNNNNNAGTACAACAAGCCGATTGTAGTGGACACTACAGGCTCAACAAAACCTGACGCTGGAGATCTCGTGTTAACGTGCTTCAGAGGGTGGGTTAAACAACTGCAAATTGACTATCGTGGATACGAGGTCATGACAGCAGCCGCATCCCAAGGGTTAACCAGAAAAGGAGTTTATGCAGTTAGGCAAAAAGTTAATGAAAACCCGCTCTATGCATCAACGTCAGAGCACGTCAACGNNNNNNNNNNNNNNNNNNNNNNNNNNNNNNNNNNNNNNNNNNNNNNNNNNNNNNNNNNGATNNANNCGCNNNNGANNNNNNCNNNNNNANNNNNNNAAGCNACTNTNNNNNNNNNGNNNNNNNNNNNNNNNNNNNNNNNNNNNNNNNNNNNNNNNNNNNNNNNNNNNNNNNNNNNNNNNNNNNNNNNNNNNNNNNNNNNNNNNNNNNNNNNNNNNNNNNNNNNNNNNNNNNNNNNGGGGATAAAACTAAATGATAGGCAGTGGTCCCAGATAATTCAAGCCTTCAAAGAAGATAAAGCATACTCACCTGAAGTAGCCCTGAATGAAATATGCACGCGCATGTATGGGGTGGATTTAGACAGTGGGCTATTTTCTAAACCATTGGTGTCTGTGTATTACTCGGATAACCACTGGGATAATAGGCCTGGAGGGAAGATGTTCGGATTCAACCCCGAGGCAGCATCCATTCTAGAAAGAAAGTATCCATTCACAAAAGGGAAGTGGAACATCAACAAGCAGATCTGTGTGACCACCAGGAGGATAGAAGACTTTAACCCTACCACCAATATTATACCGGCCAATAGGAGACTACCACACTCATTAGTGGCCGAACACCGCCCAGTAAAAGGGGAAAGAATGGAATGGCTGGTTAATAAGATAAACGGCCACCACGTGCTCCTGGTCAGTGGCTATAATCTTGTACTGCCTACTAAGAGAGTCACTTGGGTAGCGCCACTAGGTGTCCGCGGAGCGGACTACACATACAACCTAGAGTTGGGTCTGCCAGCAACGCTTGGCAGGTATGACCTAGTGGTCATAAACATCCACACACCTTTTCGCATACACCATTACCAACAGTGCGTAGACCACGCAATGAAACTGCAAATGCTCGGGGGTGACTCATTGAGACTGCTCAAACCGGGTGGCTCTCTATTGATCAGAGCATATGGTTACGCAGATAGAACCAGTGAACGAGTCATCTGCGTGTTGGGACGCAAGTTCAGATCGTCTAGAGCGTTGAAACCACCATGTGTCACCAGCAACACTGAGATGTTTTTTCTATTCAGCAACTTTGACAATGGCAGAAGGAATTTCACAACTCATGTCATGAATAATCAACTGAATGCAGCCTTTGTAGGACAGGCCACCCGAGCAGGATGTGCACCGTCGTACCGGGTAAAACGCATGGACATCGCGAAGAACGATGAAGNNNNNNNNNNNNNNNNNNNNNNNNNNNNNNNNNNNNNNNNNNNNNNNNNNNNNNNNNNNNNNNACAAAAAATGGCCGGAGTCCTTTAAGAATAGTGCAACACCAGTGGGAACCGCAAAAACAGTCATGTGCGGTACGTATCCAGTAATCCACGCCGTTGGACCGAATTTCTCTAATTATTTGGAATCTGAAGGGGACCGGGAATTGGCAGCTGCCTATCGAGAAGTCGCAAAGGAAGTAACTAGACTGGGAGTAAATAGTGTAGCTATACCTCTCCTCTCCACAGGTGTATACTCAGGAGGGAAAGATAGGCTGACCCAGTCACTGAACCACCTCTTNACAGCCATGGACTCGACGGATGCAGACGTGGTCATCTACTGTCGCGACAAAGAATGGGAGAAGAAAATATCCGAGGCCATACAGATGCGGACTCAAGTGGAGTTGCTGGATGAGCACATCTCCATAGACTGCGATATTGTTCGCGTGCACCCTGACAGCAGCTTGGCAGGCAGAAAAGGATACAGCACCACGGAAGGCGCACTGTACTCATATCTAGAAGGGACNCGTTTTCACCAGACGGCAGTGGACATGGCAGAGATATATACTATGTGGCCAAAGCAAACAGAGGCCAACGAGCAAGTCTGCCTATATGCCCTGGGGGAAAGTATTGAATCGATCAGGCAGAAATGCCCGGTGGATGATGCAGATGCATCGTCTCCTCCAAAAACTGTCCCGTGCCTTTGCCGTTACGCCATGACTCCGGAACGCGTCACCAGACTTCGCATGAACCACGTCACAAGTATAATTGTGTGTTCCTCGTTTCCCCTTCCAAAGTACAAAATAGAAGGAGTGCAAAAAGTCAAATGCTCTAAGGTAATGCTATTTGACCACAACGTGCCATCACGCGTAAGTCCAAGGGAATATAGATCTTCCCCGGAGGCTGCACAGGAAGCGAGCACAACCACGTCACTGACGCATAGCCAATTCGACCTAAGCGTTGACGGCGAGATACTACCCGTCCCGTCAGATCTGGATGCTGACGCCCCAGCCCTAGAACCAGCTCTAGACGACNGGGCGACACACACGTTGCCATCCACAACCGGAAACCTTGCGGCCGTGTCTGACTGGGTAATGAGCACCGTACCTGTCGCGCCGCCCAGAAGAAGGCGAGGGAGAAACCTGACTGTGACATGCGACGAGAGAGAAGGGAACATAACACCCATGGCTAGCGTCCGATTCTTTAGGGCAGAGCTGCGTCCGGTCGTACAAGAAACAGCGGAGACGCGTGACACAGCAATGTCTCTTCAGGCACCGCCGAGTACCGCCACGGAACTGAATCATCCGCCGATCTCCTTCGGGGCACCAAGCGAGACGTTCCCCATTACATTTGGGGACTTCAACGAAGGAGAAATCGAAAGCTTGTCTTCTGAGCTGCTAACTTTCGGAGACTTCCTACCCGGAGAAGTGGATGACTTGACAGATAGCGACTGGTCCACGTGCTCAGACACGGACGACGAGTT---ACTAGACAGGGCAGGTGGGTATATATTCTCGTCGGACACCGGTCCAGGTCATTTACAACAGAAGTCAGTACGCCAGTCAGTGCTGCCGGTGAACACCCTGGAGGAAGTCCACGAGGAGAAGTGTTACCCACCTAAGTTGGATGAAGTAAAGGAGCAACTATTACTTAAGAAACTCCAGGAGAGTGCATCCATGGCCAACAGAAGCAGGTACCAGTCGCGCAAAGTAGAAAACATGAAAGCAACAATCATCCAGAGACTAAAGAGAGGCTGTAGACTATACTTAATGTCAGAGACCTCAAAAGTCCCTACTTACCGGACCACATATCCGGCGCCTGTGTACTCGCCTCCGGTCAACGTCCGACTGTCCAACCCCGAGTCCGCAGTGGCAGCATGCAATGAGTTCCTAGCTAGAAACTATCCAACTGTCTCATCATACCAAATTACCGACGAGTATGATGCATATTTAGACATGGTGGACGGGTCGGAGAGTTGCCTGGATCGAGCGACATTCAATCCGTCAAAACTTAGGAGCTACCCGAAACAGCACGCTTACCATGCGCCCTCCATCAGAAGCGCTGTACCGTCCCCATTCCAGAACACACTACAGAATGTACTGGCAGCAGCCACGAAAAGAAACTGCAACGTCACACAGATGAGGGAATTACCCACTTTGGACTCAGCAGTATTCAACGTGGAGTGTTTTAAAAAATTCGCATGCAACCAAGAATACTGGGAAGAATTTGCTGCCAGCCCTATTAGGATAACAACTGAGAATTTAACAACCTATGTTACTAAACTAAAAGGGCCAAAAGCAGCAGCGCTATTTGCAAAAACCCACAATCTGCTGCCACTGCAGGAAGTACCAATGGATAGGTTCACAGTAGATATGAAAAGGGACGTGAAGGTGACTCCTGGTACAAAGCACACAGAGGAAAGACCTAAGGTGCAGGTTATACAGGCGGCTGAACCCTTGGCGACAGCATACCTATGTGGGATTCACAGAGAGCTGGTTAGGAGGCTGAACGCCGTCCTCCTACCCAATGTACATACACTATTTGATATGTCTGCCGAGGATTTCGATGCCATCATAGCCGCACACTTTAAGCCAGGAGACACTGTTTTAGAAACGGACATAGCCTCCTTTGACAAGAGCCAAGATGATTCACTCGCGCTTACTGCCTTGATGTTGTTAGAAGATTTAGGGGTGGATCACTCCCTGTTGGACTTGATAGAGGCCGCTTTTGGAGAGATTTCCAGCTGTCATCTACCGACAGGTACGCGCTTCAAGTTCGGCGCCATGATGAAATCTGGTATGTTCCTAACTCTGTTCGTCAACACATTGCTAAACATCACCATCGCTAGCCGCGTGCTGGAAGATCGTCTGACAAAATCCGCGTGCGCGGCCTTCATCGGCGACGACAACATAATACATGGAGTCGTCTCCGATGAATTGATGGCAGACAGATGCGCCACTTGGATGAACATGGAAGTGAAGATCATAGATGCAGTTGTATCCTTGAAAGCCCCTTACTTTTGTGGAGGGTTTATACTGCACGATACTGTGACGGGAACAGCCTGCAGAGTGGCAGACCCGCTAAAAAGGCTATTCAAACTGGGCAAACCGCTAGCGGCAGGTGACGAACAAGATGAAGATAGAAGACGAGCGCTGGCTGACGAAGTGATCAGATGGCAACGAACAGGGCTAATTGATGAGTTGGAGAAAGCGGTATACTCTAGGTATGAAGTGCAGGGTATATCAGTTGTGGTAATGTCCATGGCCACCTTTGCAAGCTCCAGATCTAACTTCGAGAAGCTCAGAGGACCCNNNNNNNNNNNNNNNNNNNNNNNNNNNNNNNNNNNNNNNNNNNNNNNNNNNNNNNNNNNNNNNNNNNNNNNNNNNNNNNNNNNNNNNNNNNNNNNNNNNNNNNNNNNNNNNNNNNNNNNNNNNNNNNNNNNNNNNNNNNNNNNNNNNNNNNNNNNNNNNNNNNNNNNNNCAGTTAATAAACTGACAATGCGCGCGGTACCCCAACAGAAGCCACGCAGGAATCGGAAGAATAAGAAGCAAAAGCAAAAGCGACAGGCGCCACAAAACAACACAAATCAAAAGAAGCAGCCGCCTAAAAAGAAACCAGCTCAAAAGAAAAAGAAGCCGGGCCGCAGAGAGAGGATGTGCATGAAAATCGAAAATGATTGTATTTTTGAAGTCAAGTATGAAGGTAAGGTAACAGGTTACGCGTGCTTGGTGGGGGACAAAGTAATGAAACCAGCANNNGNNNANGGNNNNNNNNNNNNNNNGGACCTGGCNNAACTGGCCTTTAAGCGGTCATCTAAGTATGACCTTGAATGCGCGCAGATACCCGTGCACATGAAGTCCGACGCTTCGAAGTTCACNCANGAGNAANNANAGGGGTACTACAACTGGCACCACGGAGCAGTACAGTACTCAGGAGGCCGNTTCACCATCCCNACAGGTGCTGGCAAACCAGGGGACAGCGGCAGACCGATCTTCGACAACAAGGGACGCGTGGTGGCCATAGTCTTAGGAGGAGCTAATGAAGGAGCCCGTACAGCCCTCTCGGTGGTGACCTGGAATAAAGACATTGTCACTAAAATCACCCCCGAGGGGGCCGAAGAGTGGAGTCTTGCCATCCCAGTCATGTGCCTGCTGGCAAATACCACGTTCCCCTGCTCCCAGCCCCCTTGCACTCCCTGCTGCTATGAAAGGGAACCAGAGGAAACCCTACGCATGCTTGAGGACAACGTCATGAGACCTGGGTACTATCAGCTGCTACAAGCATNNNNNNNNNNNNNNNNNNNNNNNNNNNNNNNNNNNNNNNNNNNNNNNNNNNNNNNNNNNNNNNNNNNNNNNNNNNNNNNNNNNNNNNNNNNNNNNNNNNNNNNNNNNNNNNNNNNNNNNNNNNNNNNNNNNNNNNNNNNNNNNNNNNNNNNNNNNNNNNNNNNNNNNNNNNNNNNNNNNNNNNNNNNNNNNNNNNNNNTAAAGACGGATGATAGCCACGATTGGACCAAGCTGCGTTACATGGACAACCACACGCCAGCGGACGCAGAGAGGGCGGGGCTATTTGTAAGAACATCAGCACCGTGCACGATTACTGGAACAATGGGACACTTCATCCTGACCCGATGTCCGAAAGGGGAAACTCTGACGGTGGGATTCACTGACAGTAGGAAGATCAGTCACTCATGTACGCACCCATTTCACCACGACCCTCCTGTGATAGGCCGGGAGAAATTCCATTCCCGACCGCAGCACGGTAAAGAGCTGCCTTGCAGCACGTACGTGCAGAGCACCGCCGCAACTACCGAGGAGATAGAGGTACACATGCCCCCAGACACCCCTGATCGCACACTGATGTCACAACAGTCCGGCAACGTAAAGATCACAGTTAATGGCCAGACGGTGCGGTACAAGTGTAATTGCGGTGGCTCAAATGAAGGACTAATAACTACAGACAAAGTGATTAATAACTGCAAAGTTGATCAATGTCATGCCGCGGTCACCAATCACAAAAAGTGGCAGTACAACTCCCCTCTGGTCCCGCGTAATGCTGAACTTGGGGACCGAAAAGGAAAAATCCACATCCCGTTTCCGCTGGCAAATGTAACATGCAGGGTGCCTAAAGCAAGGAACCCCACCGTGACGTACGGGAAAAACCAAGTCATCATGCTACTGTATCCCGACCACCCAACACTCCTGTCCTACCGGAACATGGGAGAAGAACCAAACTACCAAGAAGAGTGGGTGACGCATAAGAAGGAAGTCGTGCTAACCGTGCCGACTGAAGGGCTCGAGGTCACGTGGGGTAACAACGAGCCGTATAAGTATTGGCCGCAGTTATCTACAAACGGTACAGCCCATGGCCACCCGCATGAGATAATTCTGNATTNNTATGAGNTGNANNCTNCTNTGNCTNTAGNANNTGNGTCNGNNNCNNNNNNNNNANNNNNGNNNNNNNNNNNNNTGGCAGTGGGGATGTGCATGTGTGCACGACGCAGATGCATCACACCGTACGAACTGACACCAGGAGCTACCGTCCCTTTCCTGCTTAGCCTAATATGCTGCATCAGAACAGCTAAAGCGGCCACATACCAAGAGGCTGCGGTATACCTGTGGAATGAACAGCAACCTTTGTTTTGGCTACAAGCCCTTATTCCGCTGGCAGCCCTGATTGTCCTATGCAACTGTCTGAGACTCTTACCATGCTGCTGTAAAACGTTGGCTTTTTTAGCCGTAATGAGCGTCGGTGCCCACACTGTGAGCGCGTACGAACACGTAACAGTGATCCCGAACACGGTGGGAGTACCGTATAAGACTCTAGTCAATAGACCGGGCTACAGTCCCATGGTATTGGAGATGGAACTACTGTCAGTCACTTTGGAGCCAACGCTATCGCTTGATTACATCACGTGCGAGTACAAAACCGTTATCCCGTCTCCGTACGTGAAATGCTGCGGTACAGCAGAGTGCAAGGACAAAAACCTACCTGACTACAGCTGTAAGGTCTTCACCGGCGTCTACCCATTTATGTGGGGCGGAGCCTNNNNNNNNNNNNNNNNNNNNNNNNNNNNNNNNNNNNNNNNNNNNNNNNNNNNNNNNNNNNNNNNNNNNNNNNNNNNNNNNNNNNNNNNNNNNNNNNNNNNNNNNNNNNNNNNNNNNNNNNNNNNNNNNNNNNNNNNNNNNNNNNNNNNNNNNNNNNNNNNNNNNNNNNNNNNNNNNNNNNNNNNNNNNNNNNNNNNNGCCAAATTCATTGTGGGGCCAATGTCTTCAGCCTGGACACCTTTCGACAACAANNNNNNNNNNNNNNNNNNNNNNNNNNNTAACATGGACTACCCGCCCNTTGGCGCAGGAAGACCAGGACAATTTGGCGATATNNNNNNNCGCNCANNNGNGNNTAANNNNNNNNNNNNNNNTNNNNNNNNNNNNNNNNNNNNNNNNNCTNNNNNNNNNNNNNNNNNNNNNNNNNNNNNNNNNNNNNNNNNNNNNNNNNNNNNNNNNNNNNNNNNNNNNNNGTCGCTGCAGCACACAGCACCATTTGGCTGCCAAATAGCAACAAACCCGGTAAGAGCGATGAATTGCGCCGTAGGGAACATGCCCATCTCCATCGACATACCGGATGCGGCCTTCATTAGGGTCGTCGACGCGCCCTCTTTAACGGACATGTCGTGCGAGGTACCAACCTGCACCCATTCCTCAGATTTCGGGGGCGTCGCCATTATTAAATATGCAGCCAGCAAGAAAGGCAAGTGTGCGGTGCATTCGATG---------------------------------------------------------------------------------------------------------------------------------------------------------------------------------------------------------------------------------------------------------------------------------------------------------------------------------
		</sequence>
		<sequence>
			<taxon idref="MK244646|Brazil|RJ|Niteroi|2018-03-28"/>
			-----------------------------------------------------------------------------------------------------------------------------------------------------------------------------------------------------------------------------------------------CGTCTGCCCGATGCGCAGCGCAGAAGATCCCGAGAGACTCGCCAATTATGCGAGAAAGCTAGCATCTGCTGCAGGAAAAGTCCTGGACAGAAACATCTCTGGAAAGATCGGGGACTTACAAGCAGTAATGGCCGTGCCAGACACGGAGACGCCAACATTCTGCTTGCACACAGATGTCTCATGTAGACAGAGAGCAGACGTCGCGATATACCAAGACGTCTATGCTGTACACGCACCCACGTCGCTATACCACCAGGCGATTAAAGGGGTCCGAGTGGCGTACTGGGTAGGGTTCGACACAACCCCGTTCATGTACAATGCCATGGCGGGTGCCTACCCCTCATATTCGACAAACTGGGCAGACGAGCAGGTACTGAAGGCTAAGAACATAGGATTATGTTCAACAGACCTGACGGAAGGTAGACGAGGTAAATTGTCTATTATGAGAGGGAAGAAGCTAAAACCGTGTGACCGTGTGCTGTTCTCAGTAGGGTCAACGCTCTACCCGGAAAGCCGCAAGCTACTTAAGAGCTGGCACTTACCATCGGTGTTCCATCTAAAGGGCAAACTCAGCTTCACATGCCGCTGTGATACAGTGGTTTCGTGCGAGGGCTACGTCGTTAAGAGAATAACGATGAGCCCAGGCCTTTATGGAAAAACCACAGGGTATGCGGTAACCCACCACGCAGACGGATTCTTGATGTGCAAGACTACCGACACGGTTGACGGCGAAAGAGTGTCATTCTCGGTGTGCACATACGTGCCGGCGACCATTTGTGATCAAATGACCGGCATCCTTGCTACAGAAGTCACGCCGGAGGATGCACAGAAGCTGTTGGTGGGGCTGAACCAGAGAATAGTGGTTAACGGCAGAACGCAACGGAATACGAACACCATGAAAAACTATCTGCTTCCCGTGGTCGCCCAAGCCTTCAGTAAGTGGGCAAAGGAGTGCCGGAAAGACATGGAAGATGAAAAACTCCTGGGGGTCAGAGAAAGAACACTGACCTGCTGCTGTCTATGGGCATTCAAGAAGCAGAAAACACACACGGTCTACAAGAGGCCTGATACCCAGTCAATTCAGAAGGTTCANNNNNNNNNNNNNNNNNNNNNNNNNNNNNNNNNNNNNNNNNNNNNNNNNNNNNNNNNNNNNNNNNNNNNNNNNNNNNNNNNNNNNNNNNNNNNNNNNNNNNNNNNNNNNNNNNNNNNNNNNNNNNNNNNNNNNNNNNNNNNNNNNNNNNNNNNNNNNNNNNNNNNNNNNNNNNNNNNNNNNNNNNNNNNNNNNNNNNNNNNNNNNNNNNNNNNNNNNNNNNNNNNNNNTCAGGTCGAAATCGACGTGGAACAGCTTGAGGACAGAGCGGGTGCAGGAATAATAGAGACTCCTAGAGGAGCTATCAAAGTTACTGCCCAACCAACAGACCACGTCGTGGGAGAGTACCTGGTACTTTCCCCGCAGACCGTACTACGGAGCCAGAAGCTCAGCCTAATTCACGCTTTGGCGGAGCAAGTGAAGACGTGCACGCACAGCGGACGAGCAGGGAGGTACGCGGTCGAAGCGTACGACGGCCGAGTCCTAGTGCCCTCAGGCTATGCAATTTCGCCCGAAGACTTCCAGAGTCTAAGCGAAAGCGCAACGATGGTGTATAACGAAAGAGAGTTCGTAAACAGAAAGCTACACCACATTGCGATGCACGGACCAGCCCTGAACACCGACGAAGAGTCGTATGAGCTGGTGAGGGCAGAGAGGACAGAACACGAGTACGTCTACGATGTGGACCAGAGAAGATGCTGTAAGAAGGAAGAAGCTGCAGGACTGGTACTGGTGGGCGACTTGACTAATCCGCCCTACCACGAATTCGCATATGAAGGGCTAAAAATCCGCCCTGCCTGCCCATACAAAATTGCAGTCATAGGAGTCTTCGGAGTACCAGGATCCGGCAAGTCAGCTATTATCAAGAACCTAGTTACCAGGCAAGACCTGGTGACTAGCGGAAAGAAAGAAAACTGCCAAGAAATCACCACCGACGTGATGAGACAGAGAGGTCTAGAGATATCTGCACGTACGGTTGACTCGCTGCTCTTGAATGGATGCAACAGGCCAGTCGACGTGTTGTACGTAGACGAGGCGTTTGCGTGCCACTCTGGAANNNNNNNNNNNNNNNNNNNNNNNNNNNNNNNNNNNNNNNNNNNNNNNNNNNNNNNNNNNNNNNNNNNNNNNNNNNNNNNNNNNNNNNNNNNNNNNNNNNNNNNNNNNNNNNNNNNNNNNNNNNNNNNNNNNNNNNNNNNNNNNNNNNNNNNNNNNNNNNNNNNNNNNNNNNNNNNNNNNNNNNNNNNNNNNNNNNNNNNNNNNNNNNNNNNNNNNNNNNNNNAGTACAACAAGCCGATTGTAGTGGACACTACAGGCTCAACAAAACCTGACGCTGGAGATCTCGTGTTAACGTGCTTCAGAGGGTGGGTTAAACAACTGCAAATTGACTATCGTGGATACGAGGTCATGACAGCAGCCGCATCCCAAGGGTTAACCAGAAAAGGAGTTTATGCAGTTAGGCAAAAAGTTAATGAAAACCCGCTCTATGCATCAACGTCAGAGCACGTCAACGNNNNNNNNNNNNNNNNNNNNNNNNNNNNNNNNNNNNNNNNNNNNNNNNNNNNNNNNNNNNNNNNNNNNNNNNNNNNNNNNNNNNNNNNNNNNNNNNNNNNNNNNNNNNNNNNNNNNNNNNNNNNNNNNNNNNNNNNNNNNNNNNNNNNNNNNNNNNNNNNNNNNNNNNNNNNNNNNNNNNNNNNNNNNNNNNNNNNNNNNNNNNNNNNNNNNNNNNNNNNNNNNNNNNNNNNNNNGGGGATAAAACTAAATGATAGGCAGTGGTCCCAGATAATTCAAGCCTTCAAAGAAGATAAAGCATACTCACCTGAAGTAGCCCTGAATGAAATATGCACGCGCATGTATGGGGTGGATTTAGACAGTGGGCTATTTTCTAAACCATTGGTGTCTGTGTATTACTCGGATAACCACTGGGATAATAGGCCTGGAGGGAAGATGTTCGGATTCAACCCCGAGGCAGCATCCATTCTAGAAAGAAAGTATCCATTCACAAAAGGGAAGTGGAACATCAACAAGCAGATCTGNGTGACCACCAGGAGGATAGAAGACTTTAACCCTACCACCAATATTATACCGGCCAATAGGAGACTACCACACTCATTAGTGGCCGAACACCGCCCAGTAAAAGGGGAAAGAATGGAATGGCTGGTTAATAAGATAAACGGCCACCACGTGCTCCTGGTCAGTGGCTATAATCTTGTACTGCCTACTAAGAGAGTCACTTGGGTAGCGCCACTAGGTGTCCGCGGAGCGGACTACACATACAACCTAGAGTTGGGTCTGCCAGCAACGCTTGGCAGGTATGACCTAGTGGTCATAAACATCCACACACCTTTTCGCATACACCATTACCAACAGTGCGTAGACCACGCAATGAAACTGCAAATGCTCGGGGGTGACTCATTGAGACTGCTCAAACCGGGTGGCTCTCTATTGATCAGAGCATATGGTTACGCAGATAGAACCAGTGAACGAGTCATCTGCGTGTTGGGACGCAAGTTCAGATCGTCTAGAGCGTTGAAACCACCATGTGTCACCAGCAACACTGAGATGTTTTTTCTATTCAGCAACTTTGACAATGGCAGAAGGAATTTCACAACTCATGTCATGAATAATCAACTGAATGCAGCCTTTGTAGGACAGGCCACCCGAGCAGGATGTGCACCGTCGTACCGGGTAAAACGCATGGACATCGCGAAGAACGATGAAGNNNNNNNNNNNNNNNNNNNNNNNNNNNNNNNNNNNNNNNNNNNNNNNNNNNNNNNNNNNNNNNACAAAAAATGGCCGGAGTCCTTTAAGAATAGTGCAACACCAGTGGGAACCGCAAAAACAGTCATGTGCGGTACGTATCCAGTAATCCACGCCGTTGGACCGAATTTCTCTAATTATTTGGAATCTGAAGGGGACCGGGAATTGGCAGCTGCCTATCGAGAAGTCGCAAAGGAAGTAACTAGACTGGGAGTAAATAGTGTAGCTATACCTCTCCTCTCCACAGGTGTATACTCAGGAGGGAAAGATAGGCTGACCCAGTCACTGAACCACCTCTTTACAGCCATGGACTCGACGGATGCAGACGTGGTCATCTACTGTCGCGACAAAGAATGGGAGAAGAAAATATCCGAGGCCATACAGATGCGGACTCAAGTGGAGTTGCTGGATGAGCACATCTCCATAGACTGCGATATTGTTCGCGTGCACCCTGACAGCAGCTTGGCAGGCAGAAAAGGATACAGCACCACGGAAGGCGCACTGTACTCATATCTAGAAGGGACACGTTTTCACCAGACGGCAGTGGACATGGCAGAGATATATACTATGTGGCCAAAGCAAACAGAGGCCAACGAGCAAGTCTGCCTATATGCCCTGGGGGAAAGTATTGAATCGATCAGGCAGAAATGCCCGGTGGATGATGCAGATGCATCGTCTCCTCCAAAAACTGTCCCGTGCCTTTGCCGTTACGCCATGACTCCGGAACGCGTCACCAGACTTCGCATGAACCACGTCACAAGTATAATTGTGTGTTCCTCGTTTCCCCTTCCAAAGTACAAAATAGAANNNNNNNNNNNNNNNNNNNNNNNNNNNNNNNNNNNNNNNNNNNNNNNNNNNNNNNNNNNNNNNNNNNNNNNNNNNNNNNNNNNNNNNNNNNNNNNNNNNNNNNNNNNNNNNNNNNNNNNNNNNNNNNNNNNNNNNNNNNNNNNNNNNNNNNNNNNNNNNNNNNNNNNNNNNNNNNNNNNNNNNNNNNNNNNNNNNNNNNNNNNNNNNNNNNNNNNNNNNNNNNNNNNNNNNNNNNNNNNNNNNNNNNNNNNNNNNNNNNNNNNNNNNNNNNNNNNNNNNNNNNNNNNNNNNNNNNNNNNNNNNNNNNNNNNNNNNNNNNNNNNNNNNNNNNNNNNNNNNNNNNNNNNNNNNNNNNNNNNNNNNNNNNNNNNNNNNNNNNNNNNNNNNNNNNNNNNNNNNNNNNNNNNNNNNNNNNNNNNNNNNNNNNNNNNNNNNNNNNNNNNNNNNNNNNNNNNNNNNNNNNNNNNNNNNNNNNNNNNCNNNGNACNNA---ANNNNNNNNNNNNNNNNNNNNNNNNNNNNNNNNNNNNNNNNNNNNNNNNNNNNNNNNNNNNNNNNNNNNNNNNNNNNNNNNNNNNNNNNNNNNNNNNNNNNNNNNNNNNNNNNNNNNNNNNNNNNNNNNNNNNNNNNNNNNNNNNNNNNNNNNNNNNNNNNNNNNNNNNNNNNNNNNNNNNNNNNNNAGACAGGGCAGGTGGGTATATATTCTCGTCGGACACCGGTCCAGGTCATTTACAACAGAAGTCAGTACGCCAGTCAGTGCTGCCGGTGAACACCCTGGAGGAAGTCCACGAGGAGAAGTGTTACCCACCTAAGTTGGATGAAGTAAAGGAGCAACTATTACTTAAGAAACTCCAGGAGAGTGCATCCATGGCCAACAGAAGCAGGTACCAGTCGCGCAAAGTAGAAAACATGAAAGCAACAATCATCCAGAGACTAAAGAGAGGCTGTAGACTATACTTAATGTCAGAGACCTCAAAAGTCCCTACTTACCGGACCACATATCCGGCGCCTGTGTACTCGCCTCCGGTCAACGTCCGACTGTCCAACCCCGAGTCCGCAGTGGCAGCATGCAATGAGTTCCTAGCTAGAAACTATCCAACTGTCTCATCATACCAAATTACCGACGAGTATGATGCATATTTAGACATGGTGGACGGGTCGGAGAGTTGCCTGGATCGAGCGACATTCAATCCGTCAAAACTTAGGAGCTACCCGAAACAGCACGCTTACCATGCGCCCTCCATCAGAAGCGCTGTACCGTCCCCATTNCAGAACACACTACAGAATGTACTGGCAGCAGCCACGAAAAGAAACTGCAACGTCACACAGATGAGGGAATTACCCACTTTGGACTCAGCAGTATTCAACGTGGAGTGTTTTNNAAAATTCGCATGCAACCAAGAATACTGGGAAGAATTTGCTGCCAGCCCTATTAGGATAACAACTGAGAATTTAACAACCTATGTTACTAAACTNAAAGGGCCAAAAGCAGCAGCGCTATTTGCAAAAACCCACAATCTGCTGCCACTGCAGGAAGTACCAATGGATAGGTTCACAGTAGATATGAAAAGGGACGTGAAGGTGACTCCTGGTACAAAGCACACAGAGGAAAGACCTAAGGTGCAGGTTATACAGGCGGCTGAACCCTTGGCGACAGCATACCTATGTGGGATTCACAGAGAGCTGGTTAGGAGGCTGAACGCCGTCCTCCTACCCAATGTACATACACTATTTGATATGTCTGCCGAGGATTTCGATGCCATCATAGCCGCACACTTTAAGCCAGGAGACACTGTTTTAGAAACGGACATAGCCTCCTTTGACAAGAGCCAAGATGATTCACTCGCGCTTACTGCCTTGATGTTGTTAGAAGATTTAGGGGTGGATCACTCCCTGTTGGACTTGATAGAGGCCGCTTTTGGAGAGATTTCCAGCTGTCATCTACCGACAGGTACGCGCTTCAAGTTCGGCGCCATGATGAAATCTGGTATGTTCCTAACTCTGTTCGTCAACACATTGCTAAACATCACCATCGCTAGCCGCGTGCTGGAAGATCGTCTGACAAAATCCGCGTGCGCGGCCTTCATCGGCGACGACAACATAATACATGGAGTCGTCTCCGATGAATTGATGGCAGACAGATGCGCCACTTGGATGAACATGGAAGTGAAGATCATAGATGCAGTTGTATCCTTGAAAGCCCCTTACTTTTGTGGAGGGTTTATACTGCACGATACTGTGACGGGAACAGCCTGCAGAGTGGCAGACCCGCTAAAAAGGCTATTCAAACTGGGCAAACCGCTAGCGGCAGGTGACGAACAAGATGAAGATAGAAGACGAGCGCTGGCTGACGAAGTGATCAGATGGCAACGAACAGGGCTAATTGATGAGTTGGAGAAAGCGGTATACTCTAGGTATGAAGTGCAGGGTATATCAGTTGTGGTAATGTCCATGGCCACCTTTGCAAGCTCCAGATCTAACTTCGAGAAGCTCAGAGGACCCNNNNNNNNNNNNNNNNNNNNNNNNNNNNNNNNNNNNNNNNNNNNNNNNNNNNNNNNNNNNNNNNNNNNNNNNNNNNNNNNNNNNNNNNNNNNNNNNNNNNNNNNNNNNNNNNNNNNNNNNNNNNNNNNNNNNNNNNNNNNNNNNNNNNNNNNNNNNNNNNNNNNNNNNNCAGTTAATAAACTGACAATGCGCGCGGTACCCCAACAGAAGCCACGCAGGAATCGGAAGAATAAGAAGCAAAAGCAAAAGCGACAGGCGCCACAAAACAACACAAATCAAAAGAAGCAGCCGCCTAAAAAGAAACCAGCTCAAAAGAAAAAGAAGCCGGGCCGCAGAGAGAGGATGTGCATGAAAATCGAAAATGATTGTATTTTTGAAGTCAAGTATGAAGGTAAGGTAACAGGTTACGCGTGCTTGGTGGGGGACAAAGTAATGAAACCAGCNNNNNNNNNNNNNNNNNNNNNNNNNNNNNNNNNNNNNNNNNNNNNNNNNNNNNNNNNNNNNNNNNNNNNNNNNNNNNNNNNNNNNNNNNNNNNNNNNNNNNNNNNNNNNNNNNNNNNNNNNNNNNNNNNNNNNNNNNNNNNNNNNNNNNNNNNNNNNNNNNNNNNNNNNNNNNNNNNNNNNNNNNNNNNNNNNNNNNNNNNNNNNNNNNNNNNNNNNNNNNNNNNNNNNNNNNNNNNNNNNNNNNNNNNNNNACGCGTGGTGGCCATAGTCTTAGGAGGAGCTAATGAAGGAGCCCGTACAGCCCTCTCGGTGGTGACCTGGAATAAAGACATTGTCACTAAAATCACCCCCGAGGGGGCCGAAGAGTGGAGTCTTGCCATCCCAGTCATGTGCCTGCTGGCAAATACCACGTTCCCCTGCTCCCAGCCCCCTTGCACTCCCTGCTGCTATGAAAGGGAACCAGAGGAAACCCTACGCATGCTTGAGGACAACGTCATGAGACCTGGGTACTATCAGCTGCTACAAGCATNNNNNNNNNNNNNNNNNNNNNNNNNNNNNNNNNNNNNNNNNNNNNNNNNNNNNNNNNNNNNNNNNNNNNNNNNNNNNNNNNNNNNNNNNNNNNNNNNNNNNNNNNNNNNNNNNNNNNNNNNNNNNNNNNNNNNNNNNNNNNNNNNNNNNNNNNNNNNNNNNNNNNNNNNNNNNNNNNNNNNNNNNNNNNNNNNNNNNNTAAAGACGGATGATAGCCACGATTGGACCAAGCTGCGTTACATGGACAACCACACGCCAGCGGACGCAGAGAGGGCGGGGCTATTTGTAAGAACATCAGCACCGTGCACGATTACTGGAACAATGGGACACTTCATCCTGACCCGATGTCCGAAAGGGGAAACTCTGACGGTGGGATTCACTGACAGTAGGAAGATCAGTCACTCATGTACGCACCCATTTCACCACGACCCTCCTGTGATAGGCCGGGAGAAATTCCATTCCCGACCGCAGCACGGTAAAGAGCTGCCTTGCAGCACGTACGTGCAGAGCACCGCCGCAACTACCGAGGAGATAGAGGTACACATGCCCCCAGACACCCCTGATCGCACACTGATGTCACAACAGTCCGGCAACGTAAAGATCACAGTTAATGGCCAGACGGTGCGGTACAAGTGTAATTGCGGTGGCTCAAATGAAGGACTAATAACTACAGACAAAGTGATTAATAACTGCAAAGTTGATCAATGTCATGCCGCGGTCACCAATCACAAAAAGTGGCAGTACAACTCCCCTCTGGTCCCGCGTAATGCTGAACTTGGGGACCGAAAAGGAAAAATCCACATCCCGTTTCCGCTGGCAAATGTAACATGCAGGGTGCCTAAAGCAAGGAACCCCACCGTGACGTACGGGAAAAACCAAGTCATCATGCTACTGTATCCCGACCACCCAACACTCCTGTCCTACCGGAACATGGGAGAAGAACCAAACTACCAAGAAGAGTGGGTGACGCATAAGAAGGAAGTCGTGCTAACCGTGCCGACTGAAGGGCTCGNNNNNNNNNNNNNNNNNNNNNNNNNNNNNNNNNNNNNNNNNNNNNNNNNNNNNNNNNNNNNNNNNNNNNNNNNNNNNNNNNNNNNNNNNNNNNNNNNNNNNNNNNNNNNNNNNNNNNNNNNNNNNNNNNNNNNNNNNNNNNNNNNNNNNNNNNNNNNNNNNNNNNNNNNNNTGGCAGTGGGGATGTGCATGTGTGCACGACGCAGATGCATCACACCGTACGAACTGACACCAGGAGCTACCGTCCCTTTCCTGCTTAGCCTAATATGCTGCATCAGAACAGCTAAAGCGGCCACATACCAAGAGGCTGCGGTATACCTGTGGAATGAACAGCAACCTTTGTTTTGGCTACAAGCCCTTATTCCGCTGGCAGCCCTGATTGTCCTATGCAACTGTCTGAGACTCTTACCATGCTGCTGTAAAACGTTGGCTTTTTTAGCCGTAATGAGCGTCGGTGCCCACACTGTGAGCGCGTANNNNNNNNNNNNNNNNNNNNNNNNNNNNNNNNNNNNNNNNNNNNNNNNNNNNNNNNNNNNNNNNNNNNNNNNNNNNNNNNNNNNNNNNNNNNNNNNNNNNNNNNNNNNNNNNNNNNNNNNNNNNNNNNNNNNNNNNNNNNNNNNNNNNNNNNNNNNNNNNNNNNNNNNNNNNNNNNNNNNNNNNNNNNNNNNNNNNNNNNNNNNNNNCAAAAACCTACCTGACTACAGCTGTAAGGTCTTCACCGGCGTCTACCCATTTATGTGGGGCGGAGCCTNNNNNNNNNNNNNNNNNNNNNNNNNNNNNNNNNNNNNNNNNNNNNNNNNNNNNNNNNNNNNNNNNNNNNNNNNNNNNNNNNNNNNNNNNNNNNNNNNNNNNNNNNNNNNNNNNNNNNNNNNNNNNNNNNNNNNNNNNNNNNNNNNNNNNNNNNNNNNNNNNNNNNNNNNNNNNNNNNNNNNNNNNNNNNNNNNNNNNGCCAAATTCATTGTGGGGCCAATGTCTTCAGCCTGGACACCTTTCGACAACAANNNNNNNNNNNNNNNNNNNNNNNNNNNNNNNNNNNNNNNNNNNNNNNNNNNNNNNNNNNNNNNNNNNNNNNNNNNNNNNNNNNNNNNNNNNNNNNNNNNNNNNNNNNNNNNNNNNNNNNNNNNNNNNNNNNNNNNNNNNNNNNNNNNNNNNNNNNNNNNNNNNNNNNNNNNNNNNNNNNNNNNNNNNNNNNNNNNNNNNNNNNNNNNNNNNNNNNNNNNGTCGCTGCAGCACACAGCACCATTTGGCTGCCAAATAGCAACAAACCCGGTAAGAGCGATGAATTGCGCCGTAGGGAACATGCCCATCTCCATCGACATACCGGATGCGGCCTTCATTAGGGTCGTCGACGCGCCCTCTTTAACGGACATGTCGTGCGAGGTACCAACCTGCACCCATTCCTCAGATTTCGGGGGCGTCGCCATTATTAAATATGCAGCCAGCAAGAAAGGCAAGTGTGCGGTGCATTCGATG---------------------------------------------------------------------------------------------------------------------------------------------------------------------------------------------------------------------------------------------------------------------------------------------------------------------------------
		</sequence>
		<sequence>
			<taxon idref="MK244645|Brazil|RJ|Niteroi|2018-03-28"/>
			--------------------------------------------------------------------------------------------------------------TGCNAANGCTNGANCGTTCTCGCATCTNGCTATNAAACTNANNNAGNNNGAANNTGANNNCGACTCAACCATCCTGGACANCNGCAGTGCACCAGCAANNAGGATGATGTCGGACAGGNAGTACCACTGCGTCTGCCCGATGCGCAGCGCAGAAGATCCCGAGAGACTCGCCAATTATGCGAGAAAGCTAGCATCTGCTGCAGGAAAAGTCCTGGACAGAAACATCTCTGGAAAGATCGGGGACTTACAAGCAGTAATGGCCGTGCCAGACACGGAGACGCCAACATTCTGCTTGCACACAGATGTCTCATGTAGACAGAGAGCAGACGTCGCGATATACCAAGACGTCTATGCTGTACACGCACCCACGTCGCTATACCACCAGGCGATTAAAGGGGTCCGAGTGGCGTACTGGGTAGGGTTCGACACAACCCCGTTCATGTACAATGCCATGGCGGGTGCCTACCCCTCATATTCGACAAACTGGGCAGACGAGCAGGTACTGAAGGCTAAGAACATAGGATTATGTTCAACAGACCTGACGGAAGGTAGACGAGGTAAATTGTCTATTATGAGAGGGAAGAAGCTAAAACCGTGTGACCGTGTGCTGTTCTCAGTAGGGTCAACGCTCTACCCGGAAAGCCGCAAGCTACTTAAGAGCTGGCACTTACCATCGGTGTTCCATCTAAAGGGCAAACTCAGCTTCACATGCCGCTGTGATACAGTGGTTTCGTGCGAGGGCTACGTCGTTAAGAGAATAACGATGAGCCCAGGCCTTTATGGAAAAACCACAGGGTATGCGGTAACCCACCACGCAGACGGATTCTTGATGTGCAAGACTACCGACACGGTTGACGGCGAAAGAGTGTCATTCTCGGTGTGCACATACGTGCCGGCGACCATTTGTGATCAAATGACCGGCATCCTTGCTACAGAAGTCACGCCGGAGGATGCACAGAAGCTGTTGGTGGGGCTGAACCAGAGAATAGTGGTTAACGGCAGAACGCAACGGAATACGAACACCATGAAAAACTATCTGCTTCCCGTGGTCGCCCAAGCCTTCAGTAAGTGGGCAAAGGAGTGCCGGAAAGACATGGAAGATGAAAAACTCCTGGGGGTCAGAGAAAGAACACTGACCTGCTGCTGTCTATGGGCATTCAAGAAGCAGAAAACACACACGGTCTACAAGAGGCCTGATACCCAGTCAATTCAGAAGGTTCANNNNNNNNNNNNNNNNNNNNNNNNNNNNNNNNNNNNNNNNNNNNNNNNNNNNNNNNNNNNNNNNNNNNNNNNNNNNNNNNNNNNNNNNNNNNNNNNNNNNNNNNNNNNNNNNNNNNNNNNNNNNNNNNNNNNNNNNNNNNNNNNNNNNNNNNNNNNNNNNNNNNNNNNNNNNNNNNNNNNNNNNNNNNNNNNNNNNNNNNNNNNNNNNNNNNNNNNNNNNNNNNNNNNTCAGGTCGAAATCGACGTGGAACAGCTTGAGGACAGAGCGGGTGCAGGAATAATAGAGACTCCTAGAGGAGCTATCAAAGTTACTGCCCAACCAACAGACCACGTCGTGGGAGAGTACCTGGTACTTTCCCCGCAGACCGTACTACGGAGCCAGAAGCTCAGCCTAATTCACGCTTTGGCGGAGCAAGTGAAGACGTGCACGCACAGCGGACGAGCAGGGAGGTACGCGGTCGAAGCGTACGACGGCCGAGTCCTAGTGCCCTCAGGCTATGCAATCTCGCCTGAAGACTTCCAGAGTCTAAGCGAAAGCGCAACGATGGTGTATAACGAAAGAGAGTTCGTAAACAGAAAGCTACACCACATTGCGATGCACGGACCAGCCCTGAACACCGACGAAGAGTCGTATGAGCTGGTGAGGGCAGAGAGGACAGAACACGAGTACGTCTACGATGTGGACCAGAGAAGATGCTGTAAGAAGGAAGAAGCTGCAGGACTGGTACTGGTGGGCGACTTGACTAATCCGCCCTACCACGAATTCGCATATGAAGGGCTAAAAATCCGCCCTGCCTGCCCATACAAAATTGCAGTCATAGGAGTCTTCGGAGTACCAGGATCCGGCAAGTCAGCTATTATCAAGAACCTAGTTACCAGGCAAGACCTGGTGACTAGCGGAAAGAAAGAAAACTGCCAAGAAATCACCACCGACGTGATGAGACAGAGAGGTCTAGAGATATCTGCACGTACGGTTGACTCGCTGCTCTTGAATGGATGCAACAGGCCAGTCGACGTGTTGTACGTAGACGAGGCGTTTGCGTGCCACTCTGGAANNNNNNNNNNNNNNNNNNNNNNNNNNNNNNNNNNNNNNNNNNNNNNNNNNNNNNNNNNNNNNNNNNNNNNNNNNNNNNNNNNNNNNNNNNNNNNNNNNNNNNNNNNNNNNNNNNNNNNNNNNNNNNNNNNNNNNNNNNNNNNNNNNNNNNNNNNNNNNNNNNNNNNNNNNNNNNNNNNNNNNNNNNNNNNNNNNNNNNNNNNNNNNNNNNNNNNNNNNNNNNAGTACAACAAGCCGATTGTAGTGGACACTACAGGCTCAACAAAACCTGACGCTGGAGATCTCGTGTTAACGTGCTTCAGAGGGTGGGTTAAACAACTGCAAATTGACTATCGTGGATACGAGGTCATGACAGCAGCCGCATCCCAAGGGTTAACCAGAAAAGGAGTTTATGCAGTTAGGCAAAAAGTTAATGAAAACCCGCTCTATGCATCAACGTCAGAGCACGTCAACGNNNNNNNNNNNNNNNNNNNNNNNNNNNNNNNNNNNNNNNNNNNNNNNNNNNNNNNNNNNNNNNNNNNNNNNNNNNNNNNNNNNNNNNNNNNNNNNNNNNNNNNNNNNNNNNNNNNNNNNNNNNNNNNNNNNNNNNNNNNNNNNNNNNNNNNNNNNNNNNNNNNNNNNNNNNNNNNNNNNNNNNNNNNNNNNNNNNNNNNNNNNNNNNNNNNNNNNNNNNNNNNNNNNNNNNNNNNGGGGATAAAACTAAATGATAGGCAGTGGTCCCAGATAATTCAAGCCTTCAAAGAAGATAAAGCATACTCACCTGAAGTAGCCCTGAATGAAATATGCACGCGCATGTATGGGGTGGATTTAGACAGTGGGCTATTTTCTAAACCATTGGTGTCTGTGTATTACTCGGATAACCACTGGGATAATAGGCCTGGAGGGAAGATGTTCGGATTCAACCCCGAGGCAGCATCCATTCTAGAAAGAAAGTATCCATTCACAAAAGGGAAGTGGAACATCAACAAGCAGATCTGTGTGACCACCAGGAGGATAGAAGACTTTAACCCTACCACCAATATTATACCGGCCAATAGGAGACTACCACACTCATTAGTGGCCGAACACCGCCCAGTAAAAGGGGAAAGAATGGAATGGCTGGTTAATAAGATAAACGGCCACCACGTGCTCCTGGTCAGTGGCTATAATCTTGTACTGCCTACTAAGAGAGTCACTTGGGTAGCGCCACTAGGTGTCCGCGGAGCGGACTACACATACAACCTAGAGTTGGGTCTGCCAGCAACGCTTGGCAGGTATGACCTAGTGGTCATAAACATCCACACACCTTTTCGCATACACCATTACCAACAGTGCGTAGACCACGCAATGAAACTGCAAATGCTCGGGGGTGACTCATTGAGACTGCTCAAACCGGGTGGCTCTCTATTGATCAGAGCATATGGTTACGCAGATAGAACCAGTGAACGAGTCATCTGCGTGTTGGGACGCAAGTTCAGATCGTCTAGAGCGTTGAAACCACCATGTGTCACCAGCAACACTGAGATGTTTTTTCTATTCAGCAACTTTGACAATGGCAGAAGGAATTTCACAACTCATGTCATGAATAATCAACTGAATGCAGCCTTTGTAGGACAGGCCACCCGAGCAGGATGTGCACCGTCGTACCGGGTAAAACGCATGGACATCGCGAAGAACGATGAAGNNNNNNNNNNNNNNNNNNNNNNNNNNNNNNNNNNNNNNNNNNNNNNNNNNNNNNNNNNNNNNNACAAAAAATGGCCGGAGTCCTTTAAGAATAGTGCAACACCAGTGGGAACCGCAAAAACAGTCATGTGCGGTACGTATCCAGTAATCCATGCCGTTGGACCGAATTTCTCTAATTATTTGGAATCTGAAGGGGACCGGGAATTGGCAGCTGCCTATCGAGAAGTCGCAAAGGAAGTAACTAGACTGGGAGTAAATAGTGTAGCTATACCTCTCCTCTCCACAGGTGTATACTCAGGAGGGAAAGATAGGCTGACCCAGTCACTGAACCACCTCTTNACAGCCATGGACTCGACGGATGCAGACGTGGTCATCTACTGTCGCGACAAAGAATGGGAGAAGAAAATATCCGAGGCCATACAGATGCGGACTCAAGTGGAGTTGCTGGATGAGCACATCTCCATAGACTGCGATATTGTTCGCGTGCACCCTGACAGCAGCTTGGCAGGCAGAAAAGGATACAGCACCACGGAAGGCGCACTGTACTCATATCTAGAAGGGACNCGTTTTCACCAGACGGCAGTGGACATGGCAGAGATATATACTATGTGGCCAAAGCAAACAGAGGCCAACGAGCAAGTCTGCCTATATGCCCTGGGGGAAAGTATTGAATCGATCAGGCAGAAATGCCCGGTGGATGATGCAGATGCATCGTCTCCTCCAAAAACTGTCCCGTGCCTTTGCCGTTACGCCATGACTCCGGAACGCGTCACCAGACTTCGCATGAACCACGTCACAAGTATAATTGTGTGTTCCTCGTTTCCCCTTCCAAAGTACAAAATAGAANNNGNNNNNAANNTNNAATNNTCNNNNNNNNNNNNNNNNNANNNCAANNNGCCATNNNNNNNNANTNNNNNNNNNNNNNNNTCNTNNNNNNAGGCTGNNCNNNNNGNGANNNNNANNNNNNNNCNGACNNNNNNNNNNNNNNNNNNNNNNNNNNNNNNNNNNNNNNNNNNNNNNNNNNNNNNNNNNNNNNNNNNNNNNNNNNNNNNNNNNNNNNNNNNNNNNNNNNNNNNNNNNNNNNNNNNNNNNNNNNNNNNNNNNNNNNNNNNNNNNNNNNNNNNNNNNNNNNNNNNNNNNNNNNNNNNNNNNNNNNNNNNNNNNNNNNNNNNNNNNNNNNNNNNNNNNNNNNNNNNNNNNNNNNNNNNNNNNNNNNNNNNNNNNNNNNNNNNNNNNNNNNNNNNNNNNNNNNNNNNNNNNNNNNNNNNNNNNNNNNNNNNNNNNNNNNNNNNNNNNNNNNNNNNNCAGGNNCCGCCNAGTACCGCCACGGAACTGNATCATCCGCCGATNTCCNNNNGANCACNNAG---NNNNNNNNNNNNNNNNNNNNNNNNNNNNNNNNNNNNNNNNNNNNNNNNNNNNNNNNNNNNNNNNNNNNNNNNNNNNNNNNNNNNNNNNNNNNNNNNNNNNNNNNNNNNNNNNNNNNNNNNNNNNNNNNNNNNNNNNNNNNNNNNNNNNNNNNNNNNAGACAGGGCAGGTGGGTATATATTCTCGTCGGACACCGGTCCAGGTCATTTACAACAGAAGTCAGTACGCCAGTCAGTGCTGCCGGTGAACACCCTGGAGGAAGTCCACGAGGAGAAGTGTTACCCACCTAAGTTGGATGAAGTAAAGGAGCAACTATTACTTAAGAAACTCCAGGAGAGTGCATCCATGGCCAACAGAAGCAGGTACCAGTCGCGCAAAGTAGAAAACATGAAAGCAACAATCATCCAGAGACTAAAGAGAGGCTGTAGACTATACTTAATGTCAGAGACCTCAAAAGTCCCTACTTACCGGACCACATATCCGGCGCCTGTGTACTCGCCTCCGGTCAACGTCCGACTGTCCAACCCCGAGTCCGCAGTGGCAGCATGCAATGAGTTCCTAGCTAGAAACTATCCAACTGTCTCATCATACCAAATTACCGACGAGTATGATGCATATTTAGACATGGTGGACGGGTCGGAGTGTTGCCTGGATCGAGCGACATTCAATCCGTCAAAACTTAGGAGCTACCCGAAACAGCACGCTTACCATGCGCCCTCCATCAGAAGCGCTGTACCGTCCCCATTCCAGAACACACTACAGAATGTACTGGCAGCAGCCACGAAAAGAAACTGCAACGTCACACAGATGAGGGAATTACCCACTTTGGACTCAGCAGTATTCAACGTGGAGTGTTTTAAAAAATTCGCATGCAACCAAGAATACTGGGAAGAATTTGCTGCCAGCCCTATTAGGATAACAACTGAGAATTTAACAACCTATGTTACTAAACTAAAAGGGCCAAAAGCAGCAGCGCTATTTGCAAAAACCCACAATCTGCTGCCACTGCAGGAAGTACCAATGGATAGGTTCACAGTAGATATGAAAAGGGACGTGAAGGTGACTCCTGGTACAAAGCACACAGAGGAAAGACCTAAGGTGCAGGTTATACAGGCGGCTGAACCCTTGGCGACAGCATACCTATGTGGGATTCACAGAGAGCTGGTTAGGAGGCTGAACGCCGTCCTCCTACCCAATGTACATACACTATTTGATATGTCTGCCGAGGATTTCGATGCCATCATAGCCGCACACTTTAAGCCAGGAGACACTGTTTTAGAAACGGACATAGCCTCCTTTGACAAGAGCCAAGATGATTCACTTGCGCTTACTGCCTTGATGTTGTTAGAAGATTTAGGGGTGGATCACTCCCTGTTGGACTTGATAGAGGCCGCTTTTGGAGAGATTTCCAGCTGTCATCTACCGACAGGTACGCGCTTCAAGTTCGGCGCCATGATGAAATCTGGTATGTTCCTAACTCTGTTCGTCAACACATTGCTAAACATCACCATCGCTAGCCGCGTGCTGGAAGATCGTCTGACAAAATCCGCGTGCGCGGCCTTCATCGGCGACGACAACATAATACATGGAGTCGTCTCCGATGAATTGATGGCAGACAGATGCGCCACTTGGATGAACATGGAAGTGAAGATCATAGATGCAGTTGTATCCTTGAAAGCCCCTTACTTTTGTGGAGGGTTTATACTGCACGATACTGTGACGGGAACAGCCTGCAGAGTGGCAGACCCGCTAAAAAGGCTATTCAAACTGGGCAAACCGCTAGCGGCAGGTGACGAACAAGATGAAGATAGAAGACGAGCGCTGGCTGACGAAGTGATCAGATGGCAACGAACAGGGCTAATTGATGAGTTGGAGAAAGCGGTATACTCTAGGTATGAAGTGCAGGGTATATCAGTTGTGGTAATGTCCATGGCCACCTTTGCAAGCTCCAGATCTAACTTCGAGAAGCTCAGAGGACCCNNNNNNNNNNNNNNNNNNNNNNNNNNNNNNNNNNNNNNNNNNNNNNNNNNNNNNNNNNNNNNNNNNNNNNNNNNNNNNNNNNNNNNNNNNNNNNNNNNNNNNNNNNNNNNNNNNNNNNNNNNNNNNNNNNNNNNNNNNNNNNNNNNNNNNNNNNNNNNNNNNNNNNNNNCAGTTAATAAACTGACAATGCGCGCGGTACCCCAACAGAAGCCACGCAGGAATCGGAAGAATAAGAAGCAAAAGCAAAAGCGACAGGCGCCACAAAACAACACAAATCAAAAGAAGCAGCCGCCTAAAAAGAAACCAGCTCAAAAGAAAAAGAAGCCGGGCCGCAGAGAGAGGATGTGCATGAAAATCGAAAATGATTGTATTTTTGAAGTCAAGTATGAAGGTAAGGTAACAGGTTACGCGTGCTTGGTGGGGGACAAAGTAATGAAACCAGCNNNNNNNNNNNNNNNNNNNNNNNNNNNNNNNNNNNNNNNNNNNNNNNNNNNNNNNNNNNNNNNNNNNNNNNNNNNNNNNNNNNNNNNNNNNNNNNNNNNNNNNNNNNNNNNNNNNNNNNNNNNNNNNNNNNNNNNNNNNNNNNNNNNNNNNNNNNNNNNNNNNNNNNNNNNNNNNNNNNNNNNNNNNNNNNNNNNNNNNNNNNNNNNNNNNNNNNNNNNNNNNNNNNNNNNNNNNNNNNNNNNNNNNNNNNNACGCGTGGTGGCCATAGTCTTAGGAGGAGCTAATGAAGGAGCCCGTACAGCCCTCTCGGTGGTGACCTGGAATAAAGACATTGTCACTAAAATCACCCCCGAGGGGGCCGAAGAGTGGAGTCTTGCCATCCCAGTCATGTGCCTGCTGGCAAATACCACGTTCCCCTGCTCCCAGCCCCCTTGCACTCCCTGCTGCTATGAAAGGGAACCAGAGGAAACCCTACGCATGCTTGAGGACAACGTCATGAGACCTGGGTACTATCAGCTGCTACAAGCATNNNNNNNNNNNNNNNNNNNNNNNNNNNNNNNNNNNNNNNNNNNNNNNNNNNNNNNNNNNNNNNNNNNNNNNNNNNNNNNNNNNNNNNNNNNNNNNNNNNNNNNNNNNNNNNNNNNNNNNNNNNNNNNNNNNNNNNNNNNNNNNNNNNNNNNNNNNNNNNNNNNNNNNNNNNNNNNNNNNNNNNNNNNNNNNNNNNNNNTAAAGACGGATGATAGCCACGATTGGACCAAGCTGCGTTACATGGACAACCACACGCCAGCGGACGCAGAGAGGGCGGGGCTATTTGTAAGAACATCAGCACCGTGCACGATTACTGGAACAATGGGACACTTCATCCTGACCCGATGTCCGAAAGGGGAAACTCTGACGGTGGGATTCACTGACAGTAGGAAGATCAGTCACTCATGTACGCACCCATTTCACCACGACCCTCCTGTGATAGGCCGGGAGAAATTCCATTCCCGACCGCAGCACGGTAAAGAGCTGCCTTGCAGCACGTACGTGCAGAGCACCGCCGCAACTACCGAGGAGATAGAGGTACACATGCCCCCAGACACCCCTGATCGCACACTGATGTCACAACAGTCCGGCAACGTAAAGATCACAGTTAATGGCCAGACGGTGCGGTACAAGTGTAATTGCGGTGGCTCAAATGAAGGACTAATAACTACAGACAAAGTGATTAATAACTGCAAAGTTGATCAATGTCATGCCGCGGTCACCAATCACAAAAAGTGGCAGTACAACTCCCCTCTGGTCCCGCGTAATGCTGAACTTGGGGACCGAAAAGGAAAAATCCACATCCCGTTTCCGCTGGCAAATGTAACATGCAGGGTGCCTAAAGCAAGGAACCCCACCGTGACGTACGGGAAAAACCAAGTCATCATGCTACTGTATCCCGACCACCCAACACTCCTGTCCTACCGGAACATGGGAGAAGAACCAAACTACCAAGAAGAGTGGGTGACGCATAAGAAGGAAGTCGTGCTAACCGTGCCGACTGAAGGGCTCGNNNNNNNNNNNNNNNNNNNNNNNNNNNNNNNNNNNNNNNNNNNNNNNNNNNNNNNNNNNNNNNNNNNNNNNNNNNNNNNNNNNNNNNNNNNNNNNNNNNNNNNNNNNNNNNNNNNNNNNNNNNNNNNNNNNNNNNNNNNNNNNNNNNNNNNNNNNNNNNNNNNNNNNNNNNTGGCAGTGGGGATGTGCATGTGTGCACGACGCAGATGCATCACACCGTACGAACTGACACCAGGAGCTACCGTCCCTTTCCTGCTTAGCCTAATATGCTGCATCAGAACAGCTAAAGCGGCCACATACCAAGAGGCTGCGGTATACCTGTGGAATGAACAGCAACCTTTGTTTTGGCTACAAGCCCTTATTCCGCTGGCAGCCCTGATTGTCCTATGCAACTGTCTGAGACTCTTACCATGCTGCTGTAAAACGTTGGCTTTTTTAGCCGTAATGAGCGTCGGTGCCCACACTGTGAGCGCGTACGAACACGTAACAGTGATCCCGAACACGGTGGNAGTACNGTATANGACTCTAGTCAATAGACCGNGCTACAGTCCCATGGTATTGGAGATGGAACTACTGTCAGTCACTTTGGAGCCAACGCTATCGCTTGATTACATCACGTGCGAGTACAAAACCGTTATCCCGTCTCCGTACGTGAAATGCTGCGGTACAGCAGAGTGCAAGGACAAAAACCTACCTGACTACAGCTGTAAGGTCTTCACCGGCGTCTACCCATTTATGTGGGGCGGAGCCTNNNNNNNNNNNNNNNNNNNNNNNNNNNNNNNNNNNNNNNNNNNNNNNNNNNNNNNNNNNNNNNNNNNNNNNNNNNNNNNNNNNNNNNNNNNNNNNNNNNNNNNNNNNNNNNNNNNNNNNNNNNNNNNNNNNNNNNNNNNNNNNNNNNNNNNNNNNNNNNNNNNNNNNNNNNNNNNNNNNNNNNNNNNNNNNNNNNNNGCCAAATTCATTGTGGGGCCAATGTCTTCAGCCTGGACACCTTTCGACAACAANNNNNNNNNNNNNNNNNNNNNNNNNNNNNNNNNNNNNNNNNNNNNNNNNNNNNNNNNNNNNNNNNNNNNNNNNNNNNNNNNNNNNNNNNNNNNNNNNNNNNNNNNNNNNNNNNNNNNNNNNNNNNNNNNNNNNNNNNNNNNNNNNNNNNNNNNNNNNNNNNNNNNNNNNNNNNNNNNNNNNNNNNNNNNNNNNNNNNNNNNNNNNNNNNNNNNNNNNNNGTCGNTGCAGCACACAGCACCATTTGGCTGCCAAATAGCAACAAACCCGGTAAGAGCGATGAATTGCGCCGTAGGGAACATGCCCATCTCCATCGACATACCGGATGCGGCCTTCATTAGGGTCGTCGACGCGCCCTCTTTAACGGACATGTCGTGCGAGGTACCAACCTGCACCCATTCCTCAGATTTCGGGGGCGTCGCCATTATTAAATATGCAGCCAGCAAGAAAGGCAAGTGTGCGGTGCATTCGATG---------------------------------------------------------------------------------------------------------------------------------------------------------------------------------------------------------------------------------------------------------------------------------------------------------------------------------
		</sequence>
		<sequence>
			<taxon idref="MK244644|Brazil|RJ|Niteroi|2018-03-26"/>
			-----------------------------------------------------------------------------------------------------------------------------------------------------------------------------------------------------------------------------------------------CGTCTGCCCGATGCGCAGCGCAGAAGATCCCGAGAGACTCGCCAATTATGCGAGAAAGCTAGCATCTGCTGCAGGAAAAGTCCTGGACAGAAACATCTCTGGAAAGATCGGGGACTTACAAGCAGTAATGGCCGTGCCAGACACGGAGACGCCAACATTCTGCTTGCACACAGATGTCTCATGTAGACAGAGAGCAGACGTCGCGATATACCAAGACGTCTATGCTGTACACGCACCCACGTCGCTATACCACCAGGCGATTAAAGGGGTCCGAGTGGCGTACTGGGTAGGGTTCGACACAACCCCGTTCATGTACAATGCCATGGCGGGTGCCTACCCCTCATATTCGACAAACTGGGCAGACGAGCAGGTACTGAAGGCTAAGAACATAGGATTATGTTCAACAGACCTGACGGAAGGTAGACGAGGTAAATTGTCTATTATGAGAGGGAAGAAGCTAAAACCGTGTGACCGTGTGCTGTTCTCAGTAGGGTCAACGCTCTACCCGGAAAGCCGCAAGCTACTTAAGAGCTGGCACTTACCATCGGTGTTCCATCTAAAGGGCAAACTCAGCTTCACATGCCGCTGTGATACAGTGGTTTCGTGCGAGGGCTACGTCGTTAAGAGAATAACGATGAGCCCAGGCCTTTATGGAAAAACCACAGGGTATGCGGTAACCCACCACGCAGACGGATTCTTGATGTGCAAGACTACCGACACGGTTGACGGCGAAAGAGTGTCATTCTCGGTGTGCACATACGTGCCGGCGACCATTTGTGATCAAATGACCGGCATCCTTGCTACAGAAGTCACGCCGGAGGATGCACAGAAGCTGTTGGTGGGGCTGAACCAGAGAATAGTGGTTAACGGCAGAACGCAACGGAATACGAACACCATGAAAAACTATCTGCTTCCCGTGGTCGCCCAAGCCTTCAGTAAGTGGGCAAAGGAGTGCCGGAAAGACATGGAAGATGAAAAACTCCTGGGGGTCAGAGAAAGAACACTGACCTGCTGCTGTCTATGGGCATTCAAGAAGCAGAAAACACACACGGTCTACAAGAGGCCTGATACCCAGTCAATTCAGAAGGTTCANNNNNNNNNNNNNNNNNNNNNNNNNNNNNNNNNNNNNNNNNNNNNNNNNNNNNNNNNNNNNNNNNNNNNNNNNNNNNNNNNNNNNNNNNNNNNNNNNNNNNNNNNNNNNNNNNNNNNNNNNNNNNNNNNNNNNNNNNNNNNNNNNNNNNNNNNNNNNNNNNNNNNNNNNNNNNNNNNNNNNNNNNNNNNNNNNNNNNNNNNNNNNNNNNNNNNNNNNNNNNNNNNNNNTCAGGTCGAAATCGACGTGGAACAGCTTGAGGACAGAGCGGGTGCAGGAATAATAGAGACTCCTAGAGGAGCTATCAAAGTTACTGCCCAACCAACAGACCACGTCGTGGGAGAGTACCTGGTACTTTCCCCGCAGACCGTACTACGGAGCCAGAAGCTCAGCCTAATTCACGCTTTGGCGGAGCAAGTGAAGACGTGCACGCACAGCGGACGAGCAGGGAGGTACGCGGTCGAAGCGTACGACGGCCGAGTCCTAGTGCCCTCAGGCTATGNNNNNNNNNNNNNNNNNNNNNNNNNNNNNNNNNNNNNNNNNNNNNNGGTNNNTAACGAAAGAGAGNTCNTNAACAGAAANCTACACCACATTNCGANGCACGGACCAGNCCTGAACACCGACNAAGANTNNNATGAGCTNGTGAGGGCAGAGAGGACAGAACACGAGTACGTCTACGATGTGGACCAGAGAAGATGCTGTAAGAAGGAAGAAGCTGCAGGACTGGTACTGGTGGGCGACTTGACTAATCCGCCCTACCACGAATTCGCATATGAAGGGCTAAAAATCCGCCCTGCCTGCCCATACAAAATTGCAGTCATAGGAGTCTTCGGAGTACCAGGATCCGGCAAGTCAGCTATTATCAAGAACCTAGTTACCAGGCAAGACCTGGTGACTAGCGGAAAGAAAGAAAACTGCCAAGAAATCACCACCGACGTGATGAGACAGAGAGGTCTAGAGATATCTGCACGTACGGTTGACTCGCTGCTCTTGAATGGATGCAACAGGCCAGTCGACGTGTTGTACGTAGACGAGGCGTTTGCGTNNNNNNNNNNNNNNNNNNNNNNNNNNNNNNNNNNNNNNNNNNNNNNNNNNNNNNNNNNNNNNNNNNNNNNNNNNNNNNNNNNNNNNNNNNNNNNNNNNNNNNNNNNNNNNNNNNNNNNNNNNNNNNNNNNNNNNNNNNNNNNNNNNNNNNNNNNNNNNNNNNNNNNNNNNNNNNNNNNNNNNNNNNNNNNNNNNNNNNNNNNNNNNNNNNNNNNNNNNNNNNNNNNNNNNNNNNAGTACAACAAGCCGATTGTAGTGGACACTACAGGCTCAACAAAACCTGACGCTGGAGATCTCGTGTTAACGTGCTTCAGAGGGTGGGTTAAACAACTGCAAATTGACTATCGTGGATACGAGGTCATGACAGCAGCCGCATCCCAAGGGTTAACCAGAAAAGGAGTTTATGCAGTTAGGCAAAAAGTTAATGAAAACCCGCTCTATGCATCAACGTCAGAGCACGTCAACGNNNNNNNNNNNNNNNNNNNNNNNNNNNNNNNNNNNNNNNNNNNNNNNNNNNNNNNNNNNNNNNNNNNNNNNNNNNNNNNNNNNNNNNNNNNNNNNNNNNNNNNNNNNNNNNNNNNNNNNNNNNNNNNNNNNNNNNNNNNNNNNNNNNNNNNNNNNNNNNNNNNNNNNNNNNNNNNNNNNNNNNNNNNNNNNNNNNNNNNNNNNNNNNNNNNNNNNNNNNNNNNNNNNNNNNNNNNGGGGATAAAACTAAATGATAGGCAGTGGTCCCAGATAATTCAAGCCTTCAAAGAAGATAAAGCATACTCACCTGAAGTAGCCCTGAATGAAATATGCACGCGCATGTATGGGGTGGATTTAGACAGTGGGCTATTTTCTAAACCATTGGTGTCTGTGTATTACTCGGATAACCACTGGGATAATAGGCCTGGAGGGAAGATGTTCGGATTCAACCCCGAGGCAGCATCCATTCTAGAAAGAAAGTATCCATTCACAAAAGGGAAGTGGAACATCAACAAGCAGATCTGTGTGACCACCAGGAGGATAGAAGACTTTAACCCTACCACCAATATTATACCGGCCAATAGGAGACTACCACACTCATTAGTGGCCGAACACCGCCCAGTAAAAGGGGAAAGAATGGAATGGCTGGTTAATAAGATAAACGGCCACCACGTGCTCCTGGTCAGTGGCTATAATCTTGTACTGCCTACTAAGAGAGTCACTTGGGTAGCGCCACTAGGTGTCCGCGGAGCGGACTACACATACAACCTAGAGTTGGGTCTGCCAGCAACGCTTGGCAGGTATGACCTAGTGGTCATAAACATCCACACACCTTTTCGCATACACCATTACCAACAGTGCGTAGACCACGCAATGAAACTGCAAATGCTCGGGGGTGACTCATTGAGACTGCTCAAACCGGGTGGCTCTCTATTGATCAGAGCATATGGTTACGCAGATAGAACCAGTGAACGAGTCATCTGCGTGTTGGGACGCAAGTTCAGATCGTCTAGAGCGTTGAAACCACCATGTGTCACCAGCAACACTGAGATGTTTTTCCTATTCAGCAACTTTGACAATGGCAGAAGGAATTTCACAACTCATGTCATGAATAATCAACTGAATGCAGCCTTTGTAGGACAGGCCACCCGAGCAGGATGTGCACCGTCGTACCGGGTAAAACGCATGGACATCGCGAAGAACGATGAAGNNNNNNNNNNNNNNNNNNNNNNNNNNNNNNNNNNNNNNNNNNNNNNNNNNNNNNNNNNNNNNNACAAAAAATGGCCGGAGTCCTTTAAGAATAGTGCAACACCAGTGGGAACCGCAAAAACAGTCATGTGCGGTACGTATCCAGTAATCCACGCCGTTGGACCGAATTTCTCTAATTATTTGGAATCTGAAGGGGACCGGGAATTGGCAGCTGCCTATCGAGAAGTCGCAAAGGAAGTAACTAGACTGGGAGTAAATAGTGTAGCTATACCTCTCCTCTCCACAGGTGTATACTCAGGAGGGAAAGATAGGCTGACCCAGTCACTGANNCANCNCTTNACAGCCATGGANTNGANNGATNNAGACGTGGTNANCTACTGTCGCGACNNAGAATGGGAGAAGAAAATATCCGAGGCCATACAGATGCGGACTCAAGTGGAGTTGCTGGATGAGCACATCTCCATAGACTGCGATATTGTTCGCGTGCACCCTGACAGCAGCTTGGCAGGCAGAAAAGGATACAGCACCACGGAANNNNNNNNNNNNNNNNNNNNNNNNNNNNNNNNNNNNNNNNNNNNGGCAGTGGACATGGCAGAGATATATACTATGTGGCCAAAGCAAACAGAGGCCAACGAGCAAGTCTGCCTATATGCCCTGGGGGAAAGTATTGAATCGATCAGGCAGAAATGCCCGGTGGATGATGCAGATGCATCGTCTCCTCCAAAAACTGTCCCGTGCCTTTGCCGTTACGCCATGACTCCGGAACGCGTCACCAGACTTCGCATGAACCACGTCACAAGTATAATTGTGTGTTCCTCGTTTCCCCTTCCAAAGTACAAAATAGAAGGAGTGCAAAAAGTCAAATGTTCTAAGGTAATGCTATTTGACCACAACGTGCCATCACGCGTAAGTCCAAGGGAATATAGATCTTCCCCGGAGGCTGCACAGGAAGCGAGCACAACCACGTCACTGACGCATAGCCAATTCGACCTAAGCGTTGACGGCGAGATACTACCCGTCCCGTCAGATCTGGATGCTGACGCCCCAGCCCTAGAACCAGCTCTAGACGACAGGGCGACACACACGTTGCCATCCACAACCGGAAACCTTGCGGCCGTGTCTGACTGGGTAATGAGCACCGTACCTGTCGCGCCGCCCAGAAGAAGGCGAGGGAGAAACCTGACTGTGACATGCGACGAGAGAGAAGGGAACATAACACCCATGGCTAGCGTCCGATTCTTTAGGGCAGAGCTGCGTCCGGTCGTACAAGAAACAGCGGAGACGCGTGACACAGCAATGTCTCTTCAGGCACCGCCGAGTACCGCCACGGAACTGAATCATCCGCCGATCTCCTTCGGAGCACCAAGCGAGACGTTCCCCATTACATTTGGGGACTTCAACGAAGGAGAAATCGAAAGCTTGTCTTCTGAGCTGCTAACTTTCGGAGACTTCCTACCCGGAGAAGTGGATGACTTGACAGATAGCGACTGGTCCACGTGCTCAGACACGGACGACGAGTT---ACTAGACAGGGCAGGTGGGTATATATTCTCGTCGGACACCGGTCCAGGTCATTTACAACAGAAGTCAGTACGCCAGTCAGTGCTGCCGGTGAACACCCTGGAGGAAGTCCACGAGGAGAAGTGTTACCCACCTAAGTTGGATGAAGTAAAGGAGCAACTATTACTTAAGAAACTCCAGGAGAGTGCATCCATGGCCAACAGAAGCAGGTACCAGTCGCGCAAAGTAGAAAACATGAAAGCAACAATCATCCAGAGACTAAAGAGAGGCTGTAGACTATACTTAATGTCAGAGACCTCAAAAGTCCCTACTTACCGGACCACATATCCGGCGCCTGTGTACTCGCCTCCGGTCAACGTCCGACTGTCCAACCCCGAGTCCGCAGTGGCAGCATGCAATGAGTTCCTAGCTAGAAACTATCCAACTGTCTCATCATACCAAATTACCGACGAGTATGATGCATATTTAGACATGGTGGACGGGTCGGAGAGTTGCCTGGATCGAGCGACATTCAATCCGTCAAAACTTAGGAGCTACCCGAAACAGCACGCTTACCATGCGCCCTCCATCAGAAGCGCTGTACCGTCCCCATTCCAGAACACACTACAGAATGTACTGGCAGCAGCCACGAAAAGAAACTGCAACGTCACACAGATGAGGGAATTACCCACTTTGGACTCAGCAGTATTCAACGTGGAGTGTTTTAAAAAATTCGCATGCAACCAAGAATACTGGGAAGAATTTGCTGCCAGCCCTATTAGGATAACAACTGAGAATTTAACAACCTATGTTACTAAACTAAAAGGGCCAAAAGCAGCAGCGCTATTTGCAAAAACCCACAATCTGCTGCCACTGCAGGAAGTACCAATGGATAGGTTCACAGTAGATATGAAAAGGGACGTGAAGGTGACTCCTGGTACAAAGCACACAGAGGAAAGACCTAAGGTGCAGGTTATACAGGCGGCTGAACCCTTGGCGACAGCATACCTATGTGGGATTCACAGAGAGCTGGTTAGGAGGCTGAACGCCGTCCTCCTACCCAATGTACATACACTATTTGATATGTCTGCCGAGGATTTCGATGCCATCATAGCCGCACACTTTAAGCCAGGAGACACTGTTTTAGAAACGGACATAGCCTCCTTTGACAAGAGCCAAGATGATTCACTTGCGCTTACTGCCTTGATGTTGTTAGAAGATTTAGGGGTGGATCACTCCCTGTTGGACTTGATAGAGGCCGCTTTTGGAGAGATTTCCAGCTGTCATCTACCGACAGGTACGCGCTTCAAGTTCGGCGCCATGATGAAATCTGGTATGTTCCTAACTCTGTTCGTCAACACATTGCTAAACATCACCATCGCTAGCCGCGTGCTGGAAGATCGTCTGACAAAATCCGCGTGCGCGGCCTTCATCGGCGACGACAACATAATACATGGAGTCGTCTCCGATGAATTGATGGCAGACAGATGCGCCACTTGGATGAACATGGAAGTGAAGATCATAGATGCAGTTGTATCCTTGAAAGCCCCTTACTTTTGTGGAGGGTTTATACTGCACGATACTGTGACGGGAACAGCCTGCAGAGTGGCAGACCCGCTAAAAAGGCTATTCAAACTGGGCAAACCGCTAGCGGCAGGTGACGAACAAGATGAAGATAGAAGACGAGCGCTGGCTGACGAAGTGATCAGATGGCAACGAACAGGGCTAATTGATGAGTTGGAGAAAGCGGTATACTCTAGGTATGAAGTGCAGGGTATATCAGTTGTGGTAATGTCCATGGCCACCTTTGCAAGCTCCAGATCTAACTTCGAGAAGCTCAGAGGACCCNNNNNNNNNNNNNNNNNNNNNNNNNNNNNNNNNNNNNNNNNNNNNNNNNNNNNNNNNNNNNNNNNNNNNNNNNNNNNNNNNNNNNNNNNNNNNNNNNNNNNNNNNNNNNNNNNNNNNNNNNNNNNNNNNNNNNNNNNNNNNNNNNNNNNNNNNNNNNNNNNNNNNNNNNCAGTTAATAAACTGACAATGCGCGCGGTACCCCAACAGAAGCCACGCAGGAATCGGAAGAATAAGAAGCAAAAGCAAAAGCGACAGGCGCCACAAAACAACACAAATCAAAAGAAGCAGCCGCCTAAAAAGAAACCAGCTCAAAAGAAAAAGAAGCCGGGCCGCAGAGAGAGGATGTGCATGAAAATCGAAAATGATTGTATTTTTGAAGTCAAGTATGAAGGTAAGGTAACAGGTTACGCGTGCTTGGTGGGGGACAAAGTAATGAAACCAGCNNNNNNNNNNNNNNNNNNNNNNNNNNNNNNNNNNNNNNNNNNNNNNNNNNNNNNNNNNNNNNNNNNNNNNNNNNNNNNNNNNNNNNNNNNNNNNNNNNNNNNNNNNNNNNNNNNNNNNNNNNNNNNNNNNNNNNNNNNNNNNNNNNNNNNNNNNNNNNNNNNNNNNNNNNNNNNNNNNNNNNNNNNNNNNNNNNNNNNNNNNNNNNNNNNNNNNNNNNNNNNNNNNNNNNNNNNNNNNNNNNNNNNNNNNNNACGCGTGGTGGCCATAGTCTTAGGAGGAGCCAATGAAGGAGCCCGTACAGCCCTCTCGGTGGTGACCTGGAATAAAGACATTGTCACTAAAATCACCCCCGAGGGGGCCGAAGAGTGGAGTCTTGCCATCCCAGTCATGTGCCTGCTGGCAAATACCACGTTCCCCTGCTCCCAGCCCCCTTGCACTCCCTGCTGCTATGAAAGGGAACCAGAGGAAACCCTACGCATGCTTGAGGACAACGTCATGAGACCTGGGTACTATCAGCTGCTACAAGCATNNNNNNNNNNNNNNNNNNNNNNNNNNNNNNNNNNNNNNNNNNNNNNNNNNNNNNNNNNNNNNNNNNNNNNNNNNNNNNNNNNNNNNNNNNNNNNNNNNNNNNNNNNNNNNNNNNNNNNNNNNNNNNNNNNNNNNNNNNNNNNNNNNNNNNNNNNNNNNNNNNNNNNNNNNNNNNNNNNNNNNNNNNNNNNNNNNNNNNTAAAGACGGATGATAGCCACGATTGGACCAAGCTGCGTTACATGGACAACCACACGCCAGCGGACGCAGAGAGGGCGGGGCTATTTGTAAGAACATCAGCACCGTGCACGATTACTGGAACAATGGGACACTTCATCCTGACCCGATGTCCGAAAGGGGAAACTCTGACGGTGGGATTCACTGACAGTAGGAAGATCAGTCACTCATGTACGCACCCATTTCACCACGACCCTCCTGTGATAGGCCGGGAGAAATTCCATTCCCGACCGCAGCACGGTAAAGAGCTGCCTTGCAGCACGTACGTGCAGAGCACCGCCGCAACTACCGAGGAGATAGAGGTACACATGCCCCCAGACACCCCTGATCGCACACTGATGTCACAACAGTCCGGCAACGTAAAGATCACAGTTAATGGCCAGACGGTGCGGTACAAGTGTAATTGCGGTGGCTCAAATGAAGGACTAATAACTACAGACAAAGTGATTAATAACTGCAAAGTTGATCAATGTCATGCCGCGGTCACCAATCACAAAAAGTGGCAGTACAACTCCCCTCTGGTCCCGCGTAATGCTGAACTTGGGGACCGAAAAGGAAAAATCCACATCCCGTTTCCGCTGGCAAATGTAACATGCAGGGTGCCTAAAGCAAGGAACCCCACCGTGACGTACGGGAAAAACCAAGTCATCATGCTACTGTATCCCGACCACCCAACACTCCTGTCCTACCGGAACATGGGAGAAGAACCAAACTACCAAGAAGAGTGGGTGACGCATAAGAAGGAAGTCGTGCTAACCGTGCCGACTGAAGGGCTCGAGGTCACGTGGGGTAACAACGAGCCGTATAAGTATTGGCCGCAGTTATCTACAAACGGTACAGCCCATGGCCACCCGCATGAGATAATTCTGTATTATTATGAGCTGTACCCTACTATGACTGTAGTAGTTGTGTCAGTGGCCTCGTTCGTACTCCTGTCGATGGTGGGTGTGGCAGTGGGGATGTGCATGTGTGCACGACGCAGATGCATCACACCGTACGAACTGACACCAGGAGCTACCGTCCCTTTCCTGCTTAGCCTAATATGCTGCATCAGAACAGCTAAAGCGGCCACATACCAAGAGGCTGCGGTGTACCTGTGGAATGAACAGCAACCTTTGTTTTGGCTACAAGCCCTTATTCCGCTGGCAGTCCTGATTGTCCTATGCAACTGTCTGAGACTCTTACCATGCTGCTGTAAAACGTTGGCTTTTTTAGCCGTAATGAGCGTCGGTGCCCACACTGTGAGCGCGTANNNNNNNNNNNNNNNNNNNNNNNNNNNNNNNNNNNNNNNNNNNNNNNNNNNNNNNNNNNNNNNNNNNNNNNNNNNNNNNNNNNNNGNNNNNNNANNNCNNNNNNNNNNNTTNNNNNNNANNNNNNNNNNNNNNNNNNTNNNNNNCNANNNNNANNNNNNNNNNNNNNNTCNNNNNNNNNNNNNNNNNNNNNNNNNNNNNNNNNNNNNCAAAAACCTACCTGACTACAGCTGTAAGGTCTTCACCGGCGTCTACCCATTTATGTGGGGCGGAGCCTNNNNNNNNNNNNNNNNNNNNNNNNNNNNNNNNNNNNNNNNNNNNNNNNNNNNNNNNNNNNNNNNNNNNNNNNNNNNNNNNNNNNNNNNNNNNNNNNNNNNNNNNNNNNNNNNNNNNNNNNNNNNNNNNNNNNNNNNNNNNNNNNNNNNNNNNNNNNNNNNNNNNNNNNNNNNNNNNNNNNNNNNNNNNNNNNNNNNNGCCAAATTCATTGTGGGGCCAATGTCTTCAGCCTGGACACCTTTCGACAACAAAATTGTGGTGTACAAAGGTGACGTCTATAACATGGACTACCCGCCCNTTGGCGCAGGAAGACCAGGACAATTTGGCGATATNCAAAGTCGCACACCTGAGAGTAAAGACGTCTATGCTAATACACAACTGGTACTGCAGAGACCGGCTGCGGGTACGGTACANGTGCCANNCTCTNAGGCNNNNNNNNNNNNNNNNNNNNNNNNNNNNNNNNNNNNNNNGTCGCTGCAGCACACAGCACCATTTGGCTGCCAAATAGCAACAAACCCGGTAAGAGCGATGAATTGCGCCGTAGGGAACATGCCCATCTCCATCGACATACCGGATGCGGCCTTCATTAGGGTCGTCGACGCGCCCTCTTTAACGGACATGTCGTGCGAGGTACCAACCTGCACCCATTCCTCAGATTTCGGGGGCGTCGCCATTATTAAATATGCAGCCAGCAAGAAAGGCAAGTGTGCGGTGCATTCGATG---------------------------------------------------------------------------------------------------------------------------------------------------------------------------------------------------------------------------------------------------------------------------------------------------------------------------------
		</sequence>
		<sequence>
			<taxon idref="MK244643|Brazil|RJ|Niteroi|2018-03-28"/>
			------------------------------------------------------------------------------------------------------------------------------------------------------------------------------------------------------------------------------------------------------------------------------------------------------------------------------------------------------------------------------------------------------------------------------------------------------------------------------------------------------------------------------------------------------------ACCCCGTTCATGTACAATGCCATGGCGGGTGCCTACCCCTCATATTCGACAAACTGGGCAGACGAGCAGGTACTGAAGGCTAAGAACATAGGATTATGTTCAACAGACCTGACGGAAGGTAGACGAGGTAAATTGTCTATTATGAGAGGGAAGAAGCTAAAACCGTGTGACCGTGTGCTGTTCTCAGTAGGGTCAACGCTCTACCCGGAAAGCCGCAAGCTACTTAAGAGCTGGCACTTACCATCGGTGTTCCATCTAAAGGGCAAACTCAGCTTCACATGCCGCNNNNNNNNNNNNNNNNNNNNNNNNNNNNNNNNNNNNNNNNNNNNNNNNNNNNNNNNNNNNNNNNNNNNNNNNNNNNNNNNNNNNNNNNNNNNNNNNNNNNNNNNNNNNNNNNNNNNNNNNNNNNNNNNNNNNNNNNNNNNNNNNNNNNNNNNNNNNNNNNNNNNNNNNNNNNNNNNNNNNNNNNNNNNNNNNNNNNNNNNNNNNNNNNNNNNNNNNNNNNNNNNNNNNNNNNNNNNNNNNNNNNNNNNNNNNNNNNNNNNNNNNNNNNNNNNNGTGGTTAACGGCAGAACGCAACGGAATACGAACACCATGAAAAACTATCTGCTTCCCGTGGTCGCCCAAGCCTTCAGTAAGTGGGCAAAGGAGTGCCGGAAAGACATGGAAGATGAAAAACTCCTGGGGGTCAGAGAAAGAACACTGACCTGCTGCTGTCTATGGGCATTCAAGAAGCAGAAAACACACACGGTCTACAAGAGGCCTGATACCCAGTCAATTCAGAAGGTTCANNNNNNNNNNNNNNNNNNNNNNNNNNNNNNNNNNNNNNNNNNNNNNNNNNNNNNNNNNNNNNNNNNNNNNNNNNNNNNNNNNNNNNNNNNNNNNNNNNNNNNNNNNNNNNNNNNNNNNNNNNNNNNNNNNNNNNNNNNNNNNNNNNNNNNNNNNNNNNNNNNNNNNNNNNNNNNNNNNNNNNNNNNNNNNNNNNNNNNNNNNNNNNNNNNNNNNNNNNNNNNNNNNNNTCAGGTCGAAATCGACGTGGAACAGCTTGAGGACAGAGCGGGTGCAGGAATAATAGAGACTCCTAGAGGAGCTATCAAAGTTACTGCCCAACCAACAGACCACGTCGTGGGAGAGTACCTGGTACTTTCCCCGCAGACCGTACTACGGAGCCAGAAGCTCAGCCTAATTCACGCTTTGGCGGAGCAAGTGAAGACGTGCACGCACAGCGGACGAGCAGGGAGGTACGCGGTCGAAGCGTACGACGGCCGAGTCCTAGTGCCCTCAGGCTATGNNNNNNNNNNNNNNNNNNNNNNNNNNNNNNNNNNNNNNNNNNNNNNNNNNNNNNNNNNNNNNNNNNNNNNNNNNNNNNNNNNNNNNNNNNNNNNNNNNNNNNNNNNNNNNNNNNNNNNNNNNNNNNNNNNNNNNNNNNNNNNNNNNNNNNNNNNNNNNNNNNNNNNNNNNNNNNNNNNNNNNNNNNNNNNNNNNNNNNNNNNNNNNNNNNNNNNNNNNNGACTGGTACTGGTGGGCGACTTGACTAATCCGCCCTACCACGAATTCGCATATGAAGGGCTAAAAATCCGCCCTGCCTGCCCATACAAAATTGCAGTCATAGGAGTCTTCGGAGTACCAGGATCCGGCAAGTCAGCTATTATCAAGAACCTAGTTACCAGGCAAGACCTGGTGACTAGCGGAAAGAAAGAAAACTGCCAAGAAATCACCACCGACGTGATGAGACAGAGAGGTCTAGAGATATCTGCACGTACGGTTGACTCGCTGCTCTTGAATGGATGCAACAGGCCAGTCGACGTGTTGTACGTAGACGAGGCGTTTGCGTGCCACTCTGGAANNNNNNNNNNNNNNNNNNNNNNNNNNNNNNNNNNNNNNNNNNNNNNNNNNNNNNNNNNNNNNNNNNNNNNNNNNNNNNNNNNNNNNNNNNNNNNNNNNNNNNNNNNNNNNNNNNNNNNNNNNNNNNNNNNNNNNNNNNNNNNNNNNNNNNNNNNNNNNNNNNNNNNNNNNNNNNNNNNNNNNNNNNNNNNNNNNNNNNNNNNNNNNNNNNNNNNNNNNNNNNAGTACAACAAGCCGATTGTAGTGGACACTACAGGCTCAACAAAACCTGACGCTGGAGATCTCGTGTTAACGTGCTTCAGAGGGTGGGTTAAACAACTGCAAATTGACTATCGTGGATACGAGGTCATGACAGCAGCCGCATCCCAAGGGTTAACCAGAAAAGGAGTTTATGCAGTTAGGCAAAAAGTTAATGAAAACCCGCTCTATGCATCAACGTCAGAGCACGTCAACGNNNNNNNNNNNNNNNNNNNNNNNNNNNNNNNNNNNNNNNNNNNNNNNNNNNNNNNNNNNNNNNNNNNNNNNNNNNNNNNNNNNNNNNNNNNNNNNNNNNNNNNNNNNNNNNNNNNNNNNNNNNNNNNNNNNNNNNNNNNNNNNNNNNNNNNNNNNNNNNNNNNNNNNNNNNNNNNNNNNNNNNNNNNNNNNNNNNNNNNNNNNNNNNNNNNNNNNNNNNNNNNNNNNNNNNNNNNGGGGATAAAACTAAATGATAGGCAGTGGTCCCAGATAATTCAAGCCTTCAAAGAAGATAAAGCATACTCACCTGAAGTAGCCCTGAATGAAATATGCACGCGCATGTATGGGGTGGATTTAGACAGTGGGCTATTTTCTAAACCATTGGTGTCTGTGTATTACTCGGATAACCACTGGGATAATAGGCCTGGAGGGAAGATGTTCGGATTCAACCCCGAGGCAGCATCCATTCTAGAAAGAAAGTATCCATTCACAAAAGGGAAGTGGAACATCAACAAGNNNNNNNNNNNNNNNNNNNNNNNNNNNNNNNNNNNNNNNNNNNNNNNNNNNNNNNNNNNNNNNNNNNNNNNNNNNNNNNNNNNNNNNNNNNNNNNNNNNNNNNNNNNNNNNNNNNNNNNNNNNNNNNNNNNNNNNNNNNNNNNNNNNNNNNNNNNNNNNNNNNNNNNNNNNNNNNNNNNNNNNNNNNNNNNNNNNNNNNNNNNNNNNNNNNNNNNNNNNNNNNNNNNNNNNNNNNNNNNNNNNNNNNNNNNNNNNNNNNNNNNNNNNNNNNNNNNNNNNNNNNNNNNNNNNNNNNNNNNNNNNNNNNNNNNNNNNNNNNNNNNNNNNNNNNNNNNNNNNNNNNNNNNNNNNNNNNNNNNNNNNNNNNNNNNNNNNNNNNNNNNNNNNNNNNNNNNNNNNNNNNNNNNNNNNNNNNNNNNNNNNNNNNNNNNNNNNNNNNNNNNTAGAACCAGTGAACGAGTCATCTGCGTGTTGGGACGCAAGTTCAGATCGTCTAGAGCGTTGAAACCACCATGTGTCACCAGCAACACTGAGATGTTTTTNCTATTCAGCAACTTTGACAATGGCAGAAGGAATTTCACAACTCATGTCATGAATAATCAACTGAATGCAGCCTTTGTAGGACAGGCCACCCGAGCAGGATGTGCACCGTCGTACCGGGTAAAACGCATGGACATCGCGAAGAACGATGAAGNNNNNNNNNNNNNNNNNNNNNNNNNNNNNNNNNNNNNNNNNNNNNNNNNNNNNNNNNNNNNNNACAAAAAATGGCCGGAGTCCTTTAAGAATAGTGCAACACCAGTGGGAACCGCAAAAACAGTCATGTGCGGTACGTATCCAGTAATCCATGCCGTTGGACCGAATTTCTCTAATTATTTGGAATCTGAAGGGGACCGGGAATTGGCAGCTGCCTATCGAGAAGTCGCAAAGGAAGTAACTAGACTGGGAGTAAATAGTGTAGCTATACCTCTCCTCTCCACAGGTGTATACTCAGGAGGGAAAGATAGGCTGACCCAGTCACTGANNNNNNNNNNNNNNNNNNNNNNNNNNNNNNNNNNNNNNNNNNNNNNNNNNNNNNNNNNNNNNNNNNNNNNNNNNNNNNNNNNNNNNNNNNNNNNNNNNNNNNNNNNNNNNNNNNNNNNNNNNNNNNNNNNNNNNNNNNNNNNNNNNNNNNNNNNNNNNNNNNNNNNNNNNNNNNNNNNNNNNNNNNNNNNNNNNNNNNNNNNNNNNNNNNNNNNNNNNNNNNNNNNNNNNNNNNNNNNNNNNNNNNNNNNGGCAGTGGACATGGCAGAGATATATACTATGTGGCCAAAGCAAACAGAGGCCAACGAGCAAGTCTGCCTATATGCCCTGGGGGAAAGTATTGAATCGATCAGGCAGAAATGCCCGGTGGATGATGCAGATGCATCGTCTCCTCCAAAAACTGTCCCGTGCCTTTGCCGTTACGCCATGACTCCGGAACGCGTCACCAGACTTCGCATGAACCACGTCACAAGTATAATTGTGTGTTCCTCGTTTCCCCTTCCAAAGTACAAAATAGA---ANNNNNNNNNNNNNNNNNNNNNNNNNNNNNNNNNNNNNNNNNNNNNNNNNNNNNNNNNNNNNNNNNNNNNNNNNNNNNNNNNNNNNNNNNNNNNNNNNNNNNNNNNNNNNNNNNNNNNNNNNNNNNNNNNNNNNNNNNNNNNNNNNNNNNNNNNNNNNNNNNNNNNNNNNNNNNNNNNNNNNNNNNNNNNNNNNNNNNNNNNNNNNNNNNNNNNNNNNNNNNNNNNNNNNNNNNNNNNNNNNNNNNNNNNNNNNNNNNNNNNNNNNNNNNNNNNNNNNNNNNNNNNNNNNNNNNNNNNNNNNNNNNNNNNNNNNNNNNNNNNNNNNNNNNNNNNNNNNNNNNNNNNNNNNNNNNNNNNNNNNNNNNNNNNNNNNNNNNNNNNNNNNNNNNNNNNNNNNNNNNNNNNNNNNNNNNNNNNNNNNNNNNNNNNNNNNNNNNNNNNNNNNNNNNNNNNNNNNNNNNNNNNNNNNNNNNNNNNNNNNNNNNNNNNNNNNNNNNNNNNNNNNNNNNNNNNNNNNNNNNNNNNNNNNNNNNNNNNNNNNNNNNNNNNNNNNNNNNNNNNNNNNNNNNNNNNNNNNNNNNNNNNNNNNNNNNNNNNNNNNNNNNNNNNNNNNNNNNNNNNNNNNNNNNNNNNNNNNNNNNNNNNNNNNNNNNNNNNNNNNNNNNNNNNNNNNNNNNAGACAGGGCAGGTGGGTATATATTCTCGTCGGACACCGGTCCAGGTCATTTACAACAGAAGTCAGTACGCCAGTCAGTGCTGCCGGTGAACACCCTGGAGGAAGTCCACGAGGAGAAGTGTTACCCACCTAAGTTGGATGAAGTAAAGGAGCAACTATTACTTAAGAAACTCCAGGAGAGTGCATCCATGGCCAACAGAAGCAGGTACCAGTCGCGCAAAGTAGAAAACATGAAAGCAACAATCATCCAGAGACTAAAGAGAGGCTGTAGACTATACTTAATGTCAGAGACCTCAAAAGTCCCTACTTACCGGACCACATATCCGGCGCCTGTGTACTCGCNNNNNNNNNNNNNNNNNNNNNNNNNNNNNNNNNNNNNNNNNNNNNNNNNNNNNNNNNNNNNNNNNNNNNNNNNNNNNNNNNNNNNNNNNNNNNNNNNNNNNNNNNNNNNNNNNNNNNNNNNNNNNNNNNNNNNNNNNNNNNNNNNNNNNNNNNNNNNNNNNNNNNNNNNNNNNNNNNAACTTAGGAGCTACCCGAAACAGCACGCTTACCATGCGCCCTCCATCAGAAGCGCTGTACCGTCCCCATTCCAGAACACACTACAGAATGTACTGGCAGCAGCCNNNNNNNNNNNNNNNNNNNNNNNNNNNNNNNNNNNNNNNNNNNNNNNNNNNNNNNNNNNNNNNNNNNNNNNNNNNNNNNNNNNNNNNNNNNNNNNNNNNNNNNNNNNNNNNNNNNNNNNNNNNNNNNNNNNNNNNNNNNNNNNNNNNNNNNNNNNNNNNNNNNNNNNNNNNNNNNNNNNNNNNNNNNNNNNNNNNNNNNNNNNNNNNNNNNNNNNNNNNNNNNNNNNNNNNNNNNNNNNNNNNNNNNNNNNNNNNNNNNNNNNNNNNNNNNNNNNNNNNNNNNNNNNNNNNNNNNNNNNNNNNNNNNNNNNNNNNNNNNNNNNNNNNNNNNNNNNNNNNNNNNNNNNNNNNNNNNNNNNNNNNNNNNNNNNNNNNNNNNNNNTGGTTAGGAGGCTGAACGCCGTCCTCCTACCCAATGTACATACACTATTTGATATGTCTGCCGAGGATTTCGATGCCATCATAGCCGCACACTTTAAGCCAGGAGACACTGTTTTAGAAACGGACATAGCCTCCTTTGACAAGAGCCAAGATGATTCACTTGCGCTTACTGCCTTGATGTTGTTAGAAGATTTAGGGGTGGATCACTCCCTGTTGGACTTGATAGAGGCCGCTTTTGGAGAGATTTCCAGCTGTCATCTACCGACAGGTACGCGCTTCAAGTTCGGCGCCATGATGAAATCTGGTATGTTCCTAACTCTGTTCGTCAACACATTGCTAAACATCACCATCGCTAGCCGCGTGCTGGAAGATCGTCTGACAAAATCCGCGTGCGCGGCCTTCATCGGCGACGACAACATAATACATGGAGTCGTCTCCGATGAATTGATGGCAGACAGATGCGCCACTTGGATGAACATGGAAGTGAAGATCATAGATGCAGTTGTATCCTTGAAAGCCCCTTACTTTTGTGGAGGGTTTATACTGCACGATACTGTGACGGGAACAGCCTGCAGAGTGGCAGACCCGCTAAAAAGGCTATTCAAACTGGGCAAACCGCTAGCGGCAGGTGACGAACAAGATGAAGATAGAAGACGAGCGCTGGCTGACGAAGTGATCAGATGGCAACGAACAGGGCTAATTGATGAGTTGGAGAAAGCGGTATACTCTAGGTATGAAGTGCAGGGTATATCAGTTGTGGTAATGTCCATGGCCACCTTTGCAAGCTCCAGATCTAACTTCGAGAAGCTCAGAGGACCCNNNNNNNNNNNNNNNNNNNNNNNNNNNNNNNNNNNNNNNNNNNNNNNNNNNNNNNNNNNNNNNNNNNNNNNNNNNNNNNNNNNNNNNNNNNNNNNNNNNNNNNNNNNNNNNNNNNNNNNNNNNNNNNNNNNNNNNNNNNNNNNNNNNNNNNNNNNNNNNNNNNNNNNNNCAGTTAATAAACTGACAATGCGCGCGGTACCCCAACAGAAGCCACGCAGGAATCGGAAGAATAAGAAGCAAAAGCAAAAGCGACAGGCGCCACAAAACAACACAAATCAAAAGAAGCAGCCGCCTAAAAAGAAACCAGCTCAAAAGAAAAAGAAGCCGGGCCGCAGAGAGAGGATGTGCATGAAAATCGAAAATGATTGTATTTTTGAAGTCAAGTATGAAGGTAAGGTAACAGGTTACGCGTGCTTGGTGGGGGACAAAGTAATGAAACCAGCNNNNNNNNNNNNNNNNNNNNNNNNNNNNNNNNNNNNNNNNNNNNNNNNNNNNNNNNNNNNNNNNNNNNNNNNNNNNNNNNNNNNNNNNNNNNNNNNNNNNNNNNNNNNNNNNNNNNNNNNNNNNNNNNNNNNNNNNNNNNNNNNNNNNNNNNNNNNNNNNNNNNNNNNNNNNNNNNNNNNNNNNNNNNNNNNNNNNNNNNNNNNNNNNNNNNNNNNNNNNNNNNNNNNNNNNNNNNNNNNNNNNNNNNNNNNACGCGTGGTGGCCATAGTCTTAGGAGGAGCTAATGAAGGAGCCCGTACAGCCCTCTCGGTGGTGACCTGGAATAAAGACATTGTCACTAAAATCACCCCCGAGGGGGCCGAAGAGTGGAGTCTTGCCATCCCAGTCATGTGCCTGCTGGCAAATACCACGTTCCCCTGCTCCCAGCCCCCTTGCACTCCCTGCTGCTATGAAAGGGAACCAGAGGAAACCCTACGCATGCTTGAGGACAACGTCATGAGACCTGGGTACTATCAGCTGCTACAAGCATNNNNNNNNNNNNNNNNNNNNNNNNNNNNNNNNNNNNNNNNNNNNNNNNNNNNNNNNNNNNNNNNNNNNNNNNNNNNNNNNNNNNNNNNNNNNNNNNNNNNNNNNNNNNNNNNNNNNNNNNNNNNNNNNNNNNNNNNNNNNNNNNNNNNNNNNNNNNNNNNNNNNNNNNNNNNNNNNNNNNNNNNNNNNNNNNNNNNNNTAAAGACGGATGATAGCCACGATTGGACCAAGCTGCGTTACATGGACAACCACACGCCAGCGGACGCAGAGAGGGCGGGGCTATTTGTAAGAACATCAGCACCGTGCACGATTACTGGAACAATGGGACACTTCATCCTGACCCGATGTCCGAAAGGGGAAACTCTGACGGTGGGATTCACTGACAGTAGGAAGATCAGTCACTCATGTACGCACCCATTTCACCACGACCCTCCTGTGATAGGCCGGGAGAAATTCCATTCCCGACCGCAGCACGGTAAAGAGCTGCCTTGCAGCACGTACGTGCAGAGCACCGCCGCAACTACCGAGGAGATAGAGGTACACATGNCCCCAGACACCCCTGATCGCACACTGATGTCACAACAGTCCGGCAACGTAAAGATCACAGTTAATGGCCAGACGGTGCGGTACAAGTGTAATTGCGGTGGCTCAAATGAAGGACTAATAACTACAGACAAAGTGATTAATAACTGCAAAGTTGATCAATGTCATGCCGCGGTCACCAATCACAAAAAGTGGCAGTACAACTCCCCTCTGGTCCCGCGTAATGCTGAACTTGGGGACCGAAAAGGAAAAATCCACATCCCGTTTCCGCTGGCAAATGTAACATGCAGGGTGCCTAAAGCAAGGAACCCCACCGTGACGTACGGGAAAAACCAAGTCATCATGCTACTGTATCCCGACCACCCAACACTCCTGTCCTACCGGAACATGGGAGAAGAACCAAACTACCAAGAAGAGTGGGTGACGCATAAGAAGGAAGTCGTGCTAACCGTGCCGACTGAAGGGCTCGAGGTCACGTGGGGTAACAACGAGCCGTATAAGTATTGGCCGCAGTTATCTACAAACGGTACAGCCCATGGCCACCCGCATGAGATAATTCTGNNNNNNNNNNNNNNNNNNNNNNNNNNNNNNNNNNNNNNNNNNNNNNNNNNNNNNNNNNNNNNNNNNNNNNNNNNNNNNNTGGCAGTGGGGATGTGCATGTGTGCACGACGCAGATGCATCACACCGTACGAACTGACACCAGGAGCTACCGTCCCTTTCCTGCTTAGCCTAATATGCTGCATCAGAACAGCTAAAGCGGCCACATACCAAGAGGCTGCGGTATACCTGTGGAATGAACAGCAACCTTTGTTTTGGCTACAAGCCCTTATTCCGCTGGCAGCCCTGATTGTCCTATGCAACTGTCTGAGACTCTTACCATGCTGCTGTAAAACGTTGGCTTTTTTAGCCGTAATGAGCGTCGGTGCCCACACTGTGAGCGCGTANNNNNNNNNNNNNNNNNNNNNNNNNNNNNNNNNNNNNNNNNNNNNNNNNNNNNNNNNNNNNNNNNNNNNNNNNNNNNNNNNNNNGGNGNNNNAANNNCTNTCANNNNNNNNNNNNNNNNNNNNNNNNNNNNNNNNNNNNNNNNNNNNNNNNNNNNNNNNNNNNNNNNNNNNNNNNNNNNNNNNNNNNNNNNNNNNNNNNNNNNNNNNCAAAAACCTACCTGACTACAGCTGTAAGGTCTTCACCGGCGTCTACCCATTTATGTGGGGCGGAGCCTNNNNNNNNNNNNNNNNNNNNNNNNNNNNNNNNNNNNNNNNNNNNNNNNNNNNNNNNNNNNNNNNNNNNNNNNNNNNNNNNNNNNNNNNNNNNNNNNNNNNNNNNNNNNNNNNNNNNNNNNNNNNNNNNNNNNNNNNNNNNNNNNNNNNNNNNNNNNNNNNNNNNNNNNNNNNNNNNNNNNNNNNNNNNNNNNNNNNNGCCAAATTCATTGTGGGGCCAATGTCTTCAGCCTGGACACCTTTCGACAACAANNNNNNNNNNNNNNNNNNNNNNNNNNNTAACATGGACTACCCGCCCNTTGGCGCAGGAAGACCAGGACAATTTGGCGATATNNNNNNNCGCNCANNNGNGNNTAANNNNNNNNNNNNNNNTNNNNNNNNNNNNNNNNNNNNNNNNNCTNNNNNNNNNNNNNNNNNNNNNNNNNNNNNNNNNNNNNNNNNNNNNNNNNNNNNNNNNNNNNNNNNNNNNNNGTCGCTGCAGCACACAGCACCATTTGGCTGCCAAATAGCAACAAACCCGGTAAGAGCGATGAATTGCGCCGTAGGGAACATGCCCATCTCCATCGACATACCGGATGCGGCCTTCATTAGGGTCGTCGACGCGCCCTCTTTAACGGACATGTCGTGCGAGGTACCAACCTGCACCCATTCCTCAGATTTCGGGGGCGTCGCCATTATTAAATATGCAGCCAGCAAGAAAGGCAAGTGTGCGGTGCATTCGATG---------------------------------------------------------------------------------------------------------------------------------------------------------------------------------------------------------------------------------------------------------------------------------------------------------------------------------
		</sequence>
		<sequence>
			<taxon idref="MK244642|Brazil|RJ|Sao-Joao-de-Meriti|2018-02-18"/>
			-----------------------------------------------------------------------------------------------------------------------------------------------------------------------------------------------------------------------------------------------CGTCTGCCCGATGCGCAGCGCAGAAGATCCCGAGAGACTCGCCAATTATGCGAGAAAGCTAGCATCTGCTGCAGGAAAAGTCCTGGACAGAAACATCTCTGGAAAGATCGGGGACTTACAAGCAGTAATGGCCGTGCCAGACACGGAGACGCCAACATTCTGCTTGCACACAGATGTCTCATGTAGACAGAGAGCAGACGTCGCGATATACCAAGACGTCTATGCTGTACACGCACCCACGTCGCTATACCACCAGGCGATTAAAGGGGTCCGAGTGGCGTACTGGGTAGGGTTCGACACAACCCCGTTCATGTACAATGCCATGGCGGGTGCCTACCCCTCATATTCGACAAACTGGGCAGACGAGCAGGTACTGAAGGCTAAGAACATAGGATTATGTTCAACAGACCTGACGGAAGGTAGACGAGGTAAATTGTCTATTATGAGAGGGAAGAAGCTAAAACCGTGTGACCGTGTGCTGTTCTCAGTAGGGTCAACGCTCTACCCGGAAAGCCGCAAGCTACTTAAGAGCTGGCACTTACCATCGGTGTTCCATCTAAAGGGCAAACTCAGCTTCACATGCCGCTGTGATACAGTGGTTTCGTGCGAGGGCTACGTCGTTAAGAGAATAACGATGAGCCCAGGCCTTTATGGAAAAACCACAGGGTATGCGGTAACCCACCACGCAGACGGATTCTTGATGTGCAAGACTACCGACACGGTTGACGGCGAAAGAGTGTCATTCTCGGTGTGTACATACGTGCCGGCGACCATTTGTGATCAAATGACCGGCATCCTTGCTACAGAAGTCACGCCGGAGGATGCACAGAAGCTGTTGGTGGGGCTGAACCAGAGAATAGTGGTTAACGGCAGAACGCAACGGAATACGAACACCATGAAAAACTATCTGCTTCCCGTGGTCGCCCAAGCCTTCAGTAAGTGGGCAAAGGAGTGCCGGAAAGACATGGAAGATGAAAAACTCCTGGGGGTCAGAGAAAGAACACTGACCTGCTGCTGTCTATGGGCATTCAAGAAGCAGAAAACACACACGGTCTACAAGAGGCCTGATACCCAGTCAATTCAGAAGGTTCAGGCCGAGTTTGACAGCTTTGTGGTACCGAGCCTGTGGTCGTCCGGGTTGTCAATCCCCTTGAGGACTAGAATCAAATGGTTGTTAAGCAAGGTGCCAAAAACCGACCTGATCCCATATAGCGGGGACGCCCAAGAAGCCCGGGACGCAGAAAAAGAAGCAGAGGAAGAACGAGAAGCAGAACTGACTCGTGAAGCCCTACCACCTCTACAGGCAGCACAGGAAGATGTTCAGGTCGAAATCGACGTGGAACAGCTTGAGGACAGAGCGGGTGCAGGAATAATAGAGACTCCTAGAGGAGCTATCAAAGTTACTGCCCAACCAACAGACCACGTCGTGGGAGAGTACCTGGTACTTTCCCCGCAGACCGTACTACGGAGCCAGAAGCTCAGCCTAATTCACGCTTTGGCGGAGCAAGTGAAGACGTGNNNNCACAGCGGACGAGTAGGGAGGTACGCGGTCGAAGCGTACGACGGCCGAGTCCTAGTGCCCTCAGGCTATGCAATTTCGCCTGAAGACTTCCAGAGTCTAAGCGAAAGCGCAACGATGGTGTATAACGAAAGAGAGTTCGTAAACAGAAAGCTACACCACATTGCGATGCACGGACCAGCCCTGAACACCGACGAAGAGTCGTATGAGCTGGTGAGGGCAGAGAGGACAGAACACGAGTACGTCTACGATGTGGACCAGAGAAGATGCTGTAAGAAGGAAGAAGCTGCAGGACTGGTACTGGTGGGCGACTTGACTAATCCGCCCTACCACGAATTCGCATATGAAGGGCTAAAAATCCGCCCTGCCTGCCCATACAAAATTGCAGTCATAGGAGTCTTCGGAGTACCAGGATCCGGCAAGTCAGCTATTATCAAGAACCTAGTTACCAGGCAAGACCTGGTGACTAGCGGAAAGAAAGAAAACTGCCAAGAAATCACCACCGACGTGATGAGACAGAGAGGTCTAGAGATATCTGCACGTACGGTTGACTCGCTGCTCTTGAATGGATGCAACAGGCCAGTCGACGTGTTGTACGTAGACGAGGCGTTTGCGTGCCACTCTGGAACGTTACTTGCTTTGATCGCCTTGGTTAGACCAAGGCAGAAAGTTGTACTCTGTGGTGACCCGAAGCAGTGCGGCTTCTTCAATATGATGCAGATGAAAGTCAACTATAATCACAACATCTGCACCCAAGTGTACCACAAAAGTATCTCCAGGCGGTGTACACTGCCTGTGACCGCCATTGTGTCATCGTTGCATTACGAAGGCAAAATGCGCACTACGAATGAGTACAACAAGCCGATTGTAGTGGACACTACAGGCTCAACAAAACCTGACCCTGGAGATCTCGTGTTAACGTGCTTCAGAGGGTGGGTTAAACAACTGCAAATTGACTATCGTGGATACGAGGTCATGACAGCAGCCGCATCCCAAGGGTTAACCAGAAAAGGAGTTTATGCAGTTAGGCAAAAAGTTAATGAAAACCCGCTCTATGCATCAACGTCAGAGCACGTCAACGNNNNNCTAACNCGTACGGAAGGTAAACTGGTATGGAAGACACTTTCCGGTGACCCGTGGATAAAGACGCTGCAGAACCCACCGAAAGGAAACTTCAAAGCAACTATCAAGGAGTGGGAGGTGGAGCATGCATCAATAATGGCGGGCATCTGCAGTCACCAAATGACCTTTGATACATTCCAAAACAAAGCCAATGTTTGTTGGGCTAAGAGCTTGGTCCCTATCCTCGAAACAGCGGGGATAAAACTAAATGATAGGCAGTGGTCCCAGATAATTCAAGCCTTCAAAGAAGATAAAGCATACTCACCTGAAGTAGCCCTGAATGAAATATGCACACGCATGTATGGGGTGGATTTAGACAGTGGGCTATTTTCTAAACCATTGGTGTCTGTGTATTACGCGGATAACCACTGGGATAATAGGCCTGGAGGGAAGATGTTCGGATTCAACCCCGAGGCAGCATCCATTCTAGAAAGAAAGTATCCATTCACAAAAGGGAAATGGAACATCAACAAGCAGATCTGCGTGACCACCANGAGGATAGAAGACTTTAACCCTACCACCAATATTATACCGGCCAATAGGAGACTACCACACTCATTAGTGGCCGAACACCGCCCAGTAAAAGGGGAAAGAATGGAATGGCTGGTTAATAAGATAAACGGCCACCACGTGCTCCTGGTCAGTGGCTATAATCTTGTACTGCCTACTAAGAGAGTCACTTGGGTAGCGCCACTAGGTGTCCGCGGAGCGGACTACACATACAACCTAGAGTTGGGTCTGCCAGCAACGCTTGGCAGGTATGACCTAGTGGTCATAAACATCCACACACCTTTTCGCATACACCATTACCAACAGTGCGTAGACCACGCAATGAAACTGCAAATGCTCGGGGGTGACTCATTGAGACTGCTCAAACCGGGTGGCTCTCTATTGANNNNNNNNNNNNNNNNNNNNNNTAGAACCAGTGAACGAGTCATCTGCGTGTTGGGACGCAAGTTCAGATCGTCTAGAGCGTTGAAACCACCATGTGTCACCAGCAACACTGAGATGTTTTTCCTATTCAGCAACTTTGACAATGGCAGAAGGAATTTCACAACTCATGTCATGAATAATCAACTGAATGCAGCCTTTGTAGGACAGGCCACCCGAGCAGGATGTGCACCGTCGTACCGGGTAAAACGCATGGACATCGCGAAGAACGATNNNNNNNNNNNNNNNNNNNNNNNNNNNNNNNNNNNNNNNNNNNNNNNNNNNNNNNNNNNNNNNNNNNNNNNNNNNNNNNNNNNNNNNNNNNNNNNNNNNNNNNNNNNNNNNNNNNNNNNNNNNNNNNNNNNNNNNNNNNNNNNNNNNNNNNNNNNNNNNNNNNNNNNNNNNNNNNNNNNNNNNNNNNNNNNNNNNNNNNNNNNNNNNNNNNNNNNNNNNNNNNNNNNNNNNNNNNNNNNNNNNNNNNNNNNNNNNNNNNNNNNNNNNNNNNNNNNNNNNNNNNNNNNNNNNNNNNNNNNNNNNNNNNNNNNNNNNNNNNNNNNNNNNNNNNNNNNNNNNNNNNNNNNNNNNNNNNNNNNNNNNNNNNNNNNNNNNNNNNNNNNNNNNNNNNNNNNNNNNNNNNNNNNNNNNNNNNNNNNNNNNNNNNNNNNNNNNNNNNNNNNNNNNNNNNNNNNNNNNNNNNNNNNNNNNNNNNNNNNNNNNNNNNNNNNNNNNNNNNNNNNNNNNNNNNNNNNNNNNNNNNNNNNNNNNNNNNNNNNNNNNNNNNNNNNNNNNNNNNNNNNNNNNNNNNNNNNNNNNNNGGCAGTGGACATGGCAGAGATATATACTATGTGGCCAAAGCAAACAGAGGCCAACGAGCAAGTCTGCCTATATGCCCTGGGGGAAAGTATTGAATCGATCAGGCAGAAATGCCCGGTGGATGATGCAGATGCATCGTCTCCTCCAAAAACTGTCCCGTGCCTTTGCCGTTACGCCATGACTCCGGAACGCGTCACCCGACTTCGCATGAACCACGTCACAAGTATAATTGTGTGTTCCTCGTTTCCCCTTCCAAAGTACAAAATAGAAGGAGTGCAAAAAGTCAAATGCTCTAAGGTAATGCTATTTGACCACAACGTGCCATCACGCGTAAGTCCAAGGGAATATAGATCTTCCCCGGAGGCTGCACAGGAAGCGAGTACAACCACGTCACTGACGCATAGCCAATTCGACCTAAGCGTTGACGGCGAGATACTACCCGTCCCGTCAGATCTGGATGCTGACGCCCCAGCCCTAGAACCAGCTCTAGACGACAGGGCGACACACACGTTGCCATCCACAACCGGAAACCTTGCGGCCGTGTCTGACTGGGTAATGAGCACCGTACCTGTCGCGCCGCCCAGAAGAAGGCGAGGGAGAAACCTGACTGTGACATGCGACGAGAGAGAAGGGAACATAACACCCATGGCTAGCGTCCGATTCTTTAGGGCAGAGCTGCGTCCGGTCGTACAAGAAACAGCGGAGACGCGTGACACAGCAATGTCTCTTCAGGCACCGCCGAGTACCGCCACGGAACTGAATCATCCGCCGATCTCCTTCGGAGCACCAAGCGAGACGTTCCCCATTACATTTGGGGACTTTAACGAAGGAGAAATCGAAAGCTTGTCTTCTGAGCTGCTAACTTTCGGAGACTTCCTACCCGGAGAAGTGGATGACTTGACAGATAGCGACTGGTCCACGTGCTCAGACACGGACGACGAGTTATGACTAGACAGGGCAGGTGGGTATATATTCTCGTCGGACACCGGTCCAGGTCATTTACAACAGAAGTCAGTACGCCAGTCAGTGCTGCCGGTGAACACCCTGGAGGAAGTCCACGAGGAGAAGTGTTACCCACCTAAGTTGGATGAAGTAAAGGAGCAACTATTACTTAAGAAACTCCAGGAGAGTGCATCCATGGCCAACAGAAGCAGGTACCAGTCGCGCAAAGTAGAAAACATGAAAGCAACAATCATCCAGAGACTAAAGAGAGGCTGTAGACTATACTTAATGTCAGAGACCTCAAAAGTCCCTACTTACCGGACCACATATCCGGCGCCTGTGTACTCGCCTCCGATCAACGTCCGACTGTCCAACCCCGAGTCCGCAGTGGCAGCATGCAATGAGTTCCTAGCTAGAAACTATCCAACTGTCTCATCATACCAAATTACCGACGAGTATGATGCATATTTAGACATGGTGGACGGGTCGGAGAGTTGCCTGGATCGAGCGACATTCAATCCGTCAAAACTTAGGAGCTACCCGAAACAGCACGCTTACCATGCGCCCTCCATCAGAAGCGCTGTACCGTCCCCATTCCAGAACACACTACAGAATGTACTGGCAGCAGCCACGAAAAGAAACTGCAACGTCACACAGATGAGGGAATTACCCACTTTGGACTCAGCAGTATTCAACGTGGAGTGTTTTAAAAAATTCGCATGCAACCAAGAATACTGGGAAGAATTTGCTGCCAGCCCTATTAGGATAACAACTGAGAATTTAACAACCTATGTTACTAAACTAAAAGGGCCAAAAGCAGCAGCGCTATTTGCNNNNNNNNNNNNNNNNCTGCCACTGCAGGAAGTACCAATGGATAGGTTCACAGTAGATATGAAAAGGGACGTGAAGGTGACTCCTGGTACAAAGCACACAGAGGAAAGACCTAAGGTGCAGGTTATACAGGCGGCTGAACCCTTGGCGACAGCATACCTATGTGGGATTCACAGAGAGCTGGTTAGGAGGCTGAATGCCGTCCTCCTACCCAATGTACATACACTATTTGATATGTCTGCCGAGGATTTCGATGCCATCATAGCCGCACACTTTAAGCCAGGAGACACTGTTTTAGAAACGGACATAGCCTCCTTTGACAAGAGCCAAGATGATTCACTTGCGCTTACTGCCTTGATGTTGTTAGAAGATTTAGGGGTGGATCACTCCCTGTTGGACTTGATAGAGGCCGCTTTTGGAGAGATTTCCAGCTGTCANNNNNNNNNNNNNNNNNNNNNNNNNNNNGGCGCCATGATGAAATCTGGTATGTTCCTAACTCTGTTCGTCAACACATTGCTAAACATCACCATCGCTAGCCGCGTGCTGGAAGATCGTCTGACAAAATCCGCGTGCGCGGCCTTCATCGGCGACGACAACATAATACATGGAGTCGTCTCCGATGAATTGATGGCAGCCAGATGCGCCACTTGGATGAACATGGAAGTGAAGATCATAGATGCAGTTGTATCCTTGAAAGCCCCTTACTTTTGTGGAGGGTTTATACTGCACGATACTGTGACGGGAACAGCCTGCAGAGTGGCAGACCCGCTAAAAAGGCTATTCAAACTGGGCAAACCGCTAGCGGCAGGTGACGAACAAGATGAAGATAGAAGACGAGCGCTGGCTGACGAAGTGATCAGATGGCAACGAACAGGGCTAATTGATGAGTTGGAGAAAGCGGTATACTCTAGGTATGAAGTGCAGGGTATATCAGTTGTGGTAATGTCCATGGCCACCTTTGCAAGCTCCAGATCTAACTTCGAGAAGCTCAGAGGACCCNNNNNNNNNNNNNNNNNNNNNNNNNNNNNNNNNNNNNNNNNNNNNNNNNNNNNNNNNNNNNNNNNNNNNNNNNNNNNNNNNNNNNNNNNNNNNNNNNNNNNNNNNNNNNNNNNNNNNNNNNNNNNNNNNNNNNNNNNNNNNNNNNNNNNNNNNNNNNNNNNNNNNNNNNCAGTTAATAAACTGACAATGCGCGCGGTACCCCAACAGAAGCCACGCAGGAATCGGAAGAATAAGAAGCAAAAGCAAAAGCGACAGGCGCCACAAAACAACACAAACCAAAAGAAGCAGCCGCCTAAAAAGAAACCAGCTCAAAAGAAAAAGAAGCCGGGCCGCAGAGAGAGGATGTGCATGAAAATCGAAAATGATTGTATTTTTGAAGTCAAGTATGAAGGTAAGGTAACAGGTTACGCGTGCTTGGTGGGGGACAAAGTAATGAAACCAGCNNNNNNNNNNNNNNNNNNNNNNNNNNNNNNNNNNNNNNNNNNNNNNNNNNNNNNNNNNNNNNNNNNNNNNNNNNNNNNNNNNNNNNNNNNNNNNNNNNNNNNNNNNNNNNNNNNNNNNNNNNNNNNNNNNNNNNNNNNNNNNNNNNNNNNNNNNNNNNNNNNNNNNNNNNNNNNNNNNNNNNNNNNNNNNNNNNNNNNNNNNNNNNNNNNNNNNNNNNNNNNNNNNNNNNNNNNNNNNNNNNNNNNNNNNNNACGCGTGGTGGCCATAGTCTTAGGAGGAGCTAATGAAGGAGCCCGTACAGCCCTCTCGGTGGTGACCTGGAATAAAGACATTGTCACTAAAATCACCCCCGAGGGGGCCGAAGAGTGGAGTCTTGCCATCCCAGTCATGTGCCTGCTGGCAAATACCACGTTCCCCTGCTCCCAGCCCCCTTGCACTCCCTGCTGCTATGAAAGGGAACCAGAGGAAACCCTACGCATGCTTGAGGACAACGTCATGAGACCTGGGTACTATCAGCTGCTACAAGCATNNNNNNNNNNNNNNNNNNNNNNNNNNNNNNNNNNNNNNNNNNNNNNNNNNNNNNNNNNNNNNNNNNNNNNNNNNNNNNNNNNNNNNNNNNNNNNNNNNNNNNNNNNNNNNNNNNNNNNNNNNNNNNNNNNNNNNNNNNNNNNNNNNNNNNNNNNNNNNNNNNNNNNNNNNNNNNNNNNNNNNNNNNNNNNNNNNNNNNNNNNNNNNNNNNNNNGCCACGATTGGACCAAGCTGCGTTACATGGACAACCACACGCCAGCGGACGCAGAGAGGGCGGGGCTATTTGTAAGAACATCAGCACCGTGCACGATTACTGGAACAATGGGACACTTCATCCTGACCCGATGTCCGAAAGGGGAAACTCTGACGGTGGGATTCACTGACAGTAGGAAGATCAGTCACTCATGTACGCACCCATTTCACCATGACCCTCCTGTGATAGGCCGGGAGAAATTCCATTCCCGACCGCAGCACNGTAAAGAGCTGCCTTGCAGCACGTACGTGCAGAGCACCGCCGCAACTACCGAGGAGATAGAGGTACACATGCCCCCAGACACCCCTGATCACACATTGATGTCACAACAGTCCGGCAACGTAAAGATCACAGTTAATGGCCAGACGGTGCGGTACAAGTGTAATTGCGGTGGCTCAAATGAAGGACTAATAACTACAGACAAAGTGATTAATAACTGCAAAGTTGATCAATGTCATGCCGCGGTCACCAATCACAAAAAGTGGCAGTACAACTCCCCTCTGGTCCCGCGTAATGCTGAACTTGGGGACCGAAAAGGAAAAATCCACATCCCGTTTCCGCTGGCAAATGTAACATGCAGGGTGCCTAAAGCAAGGAACCCCACCGTGACGTACGGGAAAAACCAAGTCATCATGCTACTGTATCCCGACCACCCAACACTCCTGTCCTACCGGAACATGGGAGAAGAACCAAACTACCAAGAAGAGTGGGTGACGCATAAGAAGGAAGTCGTGCTAACCGTGCCGACTGAAGGGCTCGAGGTCACGTGGGGTAACAACGAGCCGTATAAGTATTGGCCGCAGTTATCTACAAACGGTACAGCCCATGGCCACCCGCATGAGATAATTCTGTATTATTATGAGCTGTACCCTACTATGACTGTAGTAGTTGTGTCAGTGGCCTCGTTCGTACTCCTGTCGATGGTGGGTGTGGCAGTGGGGATGTGCATGTGTGCACGACGCAGATGCANNNNNNNNNNNGAACTGACACCAGGAGCTACCGTCCCTTTCCTGCTTAGCCTAATATGCTGCATCAGAACAGCTAAAGCGGCCACATACCAAGAGGCTGCGGTATACCTGTGGAATGAGCAGCAACCTTTGTTTTGGCTACAAGCCCTTATTCCGCTGGCAGCCCTGATTGTCCTATGCAACTGTCTGAGACTCTTACCATGCTGCTGTAAAACGTTGGCNTTTTTAGCCGTAATGAGCGTCGGTGCCCACACTGTGAGCGCGTACGAACACGTAACAGTGATCCCGAACACGGTGGGAGTACCGTATAAGACTCTAGTCAATAGACCGGGCTACAGTCCCATGGTATTGGAGATGGAACTACTGTCAGTCACTTTGGAGCCAACGCTATCGCTTGATTACATCACGTGCGAGTACAAAACCGTTATCCCGTCTCCGTACGTGAAATGCTGCGGTACAGCAGAGTGCAAGGACAAAAACCTACCTGACTACAGCTGTAAGGTCTTCACCGGCGTCTACCCATTTATGTGGGGCGGAGCCTANNNNNNNNNNNNNNNNNNNNNNNNNNNNNNNNNNNNNNNNNNNNNNNNNNNNNNNNNNNNNNNNNNNNNNNNNNNNNNNNNNNNNNNNNNNNNNNNNNNNNNNNNNNNNNNNNNNNNNNNNNNNNNNNNNNNNNNNNNNNNNNNNNNNNNNNNNNNNNNNNNNNNNNNNNNNNNNNNNNNNNNNNNNNNNNNNNNNGCCAAATTCATTGTGGGGCCAATGTCTTCAGCCTGGACACCTTTCGACAACAAAATTGTGGTGTACAAAGGTGACGTCTATAACATGGACTACCCGCCCTTTGGCGCAGGAAGACCAGGACAATTTGGCGATATCCAAAGTCGCACACCTGAGAGTAAAGACGTCTATGCTAATACACAACTGGTACTGCAGAGACCGGCTGCGGGTACGGTACATGTGCCATACTCTCAGGCACCATCTGGCTTTAAGTATTGGCTAAAAGAACGAGGGGCGTCGCTGCAGCACACAGCACCATTTGGCTGCCAAATAGCAACAAACCCGGTAAGAGCGGTGAATTGCGCCGTAGGGAACATGCCCATCTCCATCGACATACCGGA-------------------------------------------------------------------------------------------------------------------------------------------------------------------------------------------------------------------------------------------------------------------------------------------------------------------------------------------------------------------------------------------------------------------------------------------------------------------------------------
		</sequence>
		<sequence>
			<taxon idref="MK244641|Brazil|RJ|Niteroi|2017-03-09"/>
			-----------------------------------------------------------------------------------------------------------------------------------------------------------------------------------------------------------------------------------------------CGTCTGCCCGATGCGCAGCGCAGAAGATCCCGAGAGACTCGCCAATTATGCGAGAAAGCTAGCATCTGCTGCAGGAAAAGTCCTGGACAGAAACATCTCTGGAAAGATCGGGGACTTACAAGCAGTAATGGCCGTGCCAGACACGGAGACGCCAACATTCTGCTTGCACACAGATGTCTCATGTAGACAGAGAGCAGACGTCGCGATATACCAAGACGTCTATGCTGTACACGCACCCACGTCGCTATACCACCAGGCGATTAAAGGGGTCCGAGTGGCGTACTGGGTAGGGTTCGACACAACCCCGTTCATGTACAATGCCATGGCGGGTGCCTACCCCTCATATTCGACAAACTGGGCAGACGAGCAGGTACTGAAGGCTAAGAACATAGGATTATGTTCAACAGACCTGACGGAAGGTAGACGAGGTAAATTGTCTATTATGAGAGGGAAGAAGCTAAAACCGTGTGACCGTGTGCTGTTCTCAGTAGGGTCAACGCTCTACCCGGAAAGCCGCAAGCTACTTAAGAGCTGGCACTTACCATCGGTGTTCCATCTAAAGGGCAAACTCAGCTTCACATGCCGCTGTGATACAGTGGTTTCGTGCGAGGGCTACGTCGTTAAGAGAATAACGATGAGCCCAGGCCTTTATGGAAAAACCACAGGGTATGCGGTAACCCACCACGCAGACGGATTCTTGATGTGCAAGACTACCGACACGGTTGACGGCGAAAGAGTGTCATTCTCGGTGTGCACATACGTGCCGGCGACCATTTGTGATCAAATGACCGGCATCCTTGCTACAGAAGTCACGCCGGAGGATGCACAGAAGCTGTTGGTGGGGCTGAACCAGAGAATAGTGGTTAACGGCAGAACGCAACGGAATACGAACACCATGAAAAACTATCTGCTTCCCGTGGTCGCCCAAGCCTTCAGTAAGTGGGCAAAGGAGTGCCGGAAAGACATGGAAGATGAAAAACTCCTGGGGGTCAGAGAAAGAACACTGACCTGCTGCTGTCTATGGGCATTCAAGAAGCAGAAAACACACACGGTCTACAAGAGGCCTGATACCCAGTCAATTCAGAAGGTTCAGGCCGAGTTTGACAGCTTTGTGGTACCGAGCCTGTGGTCGTCCGGGTTGTCAATCCCCTTGAGGACTAGAATCAAATGGTTGTTAAGCAAGGTGCCAAAAACCGACCTGATCCCATATAGCGGGGACGCCCAAGAAGCCCGGGACGCAGAAAAAGAAGCAGAGGAAGAACGAGAAGCAGAACTGACTCGTGAAGCCCTACCACCTCTACAGGCAGCACAGGAAGATGTTCAGGTCGAAATCGACGTGGAACAGCTTGAGGACAGAGCGGGTGCAGGAATAATAGAGACTCCTAGAGGAGCTATCAAAGTTACTGCCCAACCAACAGACCACGTCGTGGGAGAGTACCTGGTACTTTCCCCGCAGACCGTACTACGGAGCCAGAAGCTCAGCCTAATTCACGCTTTGGCGGAGCAAGTGAAGACGTGNNNNCACAGCGGACGAGCAGGGAGGTACGCGGTCGAAGCGTACGACGGCCGAGTCCTAGTGCCCTCAGGCTATGCAATCTCGCCTGAAGACTTCCAGAGTCTAAGCGAAAGCGCAACGATGGTGTATAACGAAAGAGAGTTCGTAAACAGAAAGCTACACCACATTGCGATGCACGGACCAGCCCTGAACACCGACGAAGAGTCGTATGAGCTGGTGAGGGCAGAGAGGACAGAACACGAGTACGTCTACGATGTGGACCAGAGAAGATGCTGTAAGAAGGAAGAAGCTGCAGGACTGGTACTGGTGGGCGACTTGACTAATCCGCCCTACCACGAATTCGCATATGAAGGGCTAAAAATCCGCCCTGCCTGCCCATACAAAATTGCAGTCATAGGAGTCTTCGGAGTACCAGGATCCGGCAAGTCAGCTATTATCAAGAACCTAGTTACCAGGCAAGACCTGGTGACTAGCGGAAAGAAAGAAAACTGCCAAGAAATCACCACCGACGTGATGAGACAGAGAGGTCTAGAGATATCTGCACGTACGGTTGACTCGCTGCTCTTGAATGGATGCAACAGGCCAGTCGACGTGTTGTACGTAGACGAGGCGTTTGNGTGCNNNNNNNNNNNNNNNNNNNNNNNNNNNNNNNNNNNNNNNNNNNNNNNNNNNNNNNNNNNNNNNNNNNNNNNNNNNNNNNNNNNNNNNNNNNNNNNNNNNNNNNNNNNNNNNNNNNNNNNNNNNNNNNNNNNNNNNNNNNNNNNNNNNNNNNNNNNNNNNNNNNNNNNNNNNNNNNNNNNNNNNNNNNNNNNNNNNNNNNNNNNNNNNNNNNNNNNNNNNNNNNNNNNNNNNNAGTACAACAAGCCGATTGTAGTGGACACTACAGGCTCAACAAAACCTGACGCTGGAGATCTCGTGTTAACGTGCTTCAGAGGGTGGGTTAAACAACTGCAAATTGACTATCGTGGATACGAGGTCATGACAGCAGCCGCATCCCAAGGGTTAACCAGAAAAGGAGTTTATGCAGTTAGGCAAAAAGTTAATGAAAACCCGCTCTATGCATCAACGTCAGAGCACGTCAACGNNNNNCTAACACGTACGGAAGGTAAACTGGTATGGAAGACACTTTCCGGTGACCCGTGGATAAAGACGCTGCAGAACCCACCGAAAGGAAACTTCAAAGCAACTATCAAGGAGTGGGAGGTGGAGCATGCATCAATAATGGCGGGCATCTGCAGTCACCAAATGACCTTTGATACATTCCAAAACAAAGCCAATGTTTGTTGGGCTAAGAGCTTGGTCCCTATCCTCGAAACAGCGGGGATAAAACTAAATGATAGGCAGTGGTCCCAGATAATTCAAGCCTTCAAAGAAGATAAAGCATACTCACCTGAAGTAGCCCTGAATGAAATATGCACGCGCATGTATGGGGTGGATTTAGACAGTGGGCTATTTTCTAAACCATTGGTGTCTGTGTATTACTCGGATAACCACTGGGATAATAGGCCTGGAGGGAAGATGTTCGGATTCAACCCCGAGGCAGCATCCATTCTAGAAAGAAAGTATCCATTCACAAAAGGGAAGTGGAACATCAACAAGCAGATCTGTGTGACCACCAGGAGGATAGAAGACTTTAACCCTACCACCAATATTATACCGGCCAATAGGAGACTACCACACTCATTAGTGGCCGAACACCGCCCAGTAAAAGGGGAAAGAATGGAATGGCTGGTTAATAAGATAAACGGCCACCACGTGCTCCTGGTCAGTGGCTATAATCTTGTACTGCCTACTAAGAGAGTCACTTGGGTAGCGCCACTAGGTGTCCGCGGAGCGGACTACACATACAACCTAGAGTTGGGTCTGCCAGCAACGCTTGGCAGGTATGACCTAGTGGTCATAAACATCCACACACCTTTTCGCATACACCATTACCAACAGTGCGTAGACCACGCAATGAAACTGCAAATGCTCGGGGGTGACTCATTGAGACTGCTCAAACCGGGTGGCTCTCTATTNNNNNNNNNNNNNNNNNNNNNNNNTAGAACCAGTGAACGAGTCATCTGCGTGTTGGGACGCAAGTTCAGATCGTCTAGAGCGTTGAAACCACCATGTGTCACCAGCAACACTGAGATGTTTTTCCTATTCAGCAACTTTGACAATGGCAGAAGGAATTTCACAACTCATGTCATGAATAATCAACTGAATGCAGCCTTTGTAGGACAGGCCACCCGAGCAGGATGTGCACCGTCGTACCGGGTAAAACGCATGGACATCGCGAAGAACGATNNAGNGTGCNNNNNNNNNNNNNNNNNNNNNNNNNNNNNNNNNNNNNNNNNNNNNNNNNNNNNNNNNNNNNNNNNNNNNNNNNNNNNNNNNNNNNNNNNNNNNNNNNNNNNNNNNNNNNNNNNNNNNNNNNNNNNNNNNNNNNNNNNNNNNNNNNNNNNNNNNNNNNNNNNNNNNNNNNNNNNNNNNNNNNNNNNNNNNNNNNNNNNNNNNNNNNNNNNNNNNNNNNNNNNNNNNNNNNNNNNNNNNNNNNNNNNNNNNNNNNNNNNNNNNNNNNNNNNNNNNNNNNNNNNNNNNNNNNNNNNNNNNNNNNNNNNNNNNNNNNNNNNNNNNNNNNNNNNNNNNNNNNNNNNNNNNNNNNNNNNNNNNNNNNNNNNNNNNNNNNNNNNNNNNNNNNNNNNNNNNNNNNNNNNNNNNNNNNNNNNNNNNNNNNNNNNNNNNNNNNNNNNNNNNNNNNNNNNNNNNNNNNNNNNNNNNNNNNNNNNNNNNNNNNNNNNNNNNNNNNNNNNNNNNNNNNNNNNNNNNNNNNNNNNNNNNNNNNNNNNNNNNNNNNNNNNNNNNNNNNNNNNNNNNNNNNNNNNNNNGGCAGTGGACATGGCAGAGATATATACTATGTGGCCAAAGCAAACAGAGGCCAACGAGCAAGTCTGCCTATATGCCCTGGGGGAAAGTATTGAATCGATCAGGCAGAAATGCCCGGTGGATGATGCAGATGCATCGTCTCCTCCAAAAACCGTCCCGTGCCTTTGCCGTTACGCCATGACTCCGGAACGCGTCACCAGACTTCGCATGAACCACGTCACAAGTATAATTGTGTGTTCCTCGTTTCCCCTTCCAAAGTACAAAATAGAAGGAGTGCAAAAAGTCAAATGCTCTAAGGTAATGCTATTTGACCACAACGTGCCATCACGCGTAAGTCCAAGGGAATATAGATCTTCCCCGGAGGCTGCACAGGAAGCGAGTACAACCACGTCACTGACGCATAGCCAATTCGACCTAAGCGTTGACGGCGAGATACTACCCGTCCCGTCAGATCTGGATGCTGACGCCCCAGCCCTAGAACCAGCTCTAGACGACAGGGCGACACACACGTTGCCATCCACAACCGGAAACCTTGCGGCCGTGTCTGACTGGGTAATGAGCACCGTACCTGTCGCGCCGCCCAGAAGAAGGCGAGGGAGAAACCTGACTGTGACATGCGACGAGAGAGAAGGGAACATAACACCCATGGCTAGCGTCCGATTCTTTAGGGCAGAGCTGCGTCCGGTCGTACAAGAAACAGCGGAGACGCGTGACACAGCAATGTCTCTTCAGGCACCGCCGAGTACCGCCACGGAACTGAATCATCCGCCGATCTCCTTCGGAGCACCAAGCGAGACGTTCCCCATTACATTTGGGGACTTCAACGAAGGAGAAATCGAAAGCTTGTCTTCTGAGCTGCTAACTTTCGGAGACTTCCTACCCGGAGAAGTGGATGACTTGACAGATAGCGACTGGTCCACGTGCTCAGACACGGACGACGAGTTATGACTAGACAGGGCAGGTGGGTATATATTCTCGTCGGACACCGGTCCAGGTCATTTACAACAGAAGTCAGTACGCCAGTCAGTGCTGCCGGTGAACACCCTGGAGGAAGTCCACGAGGAGAAGTGTTACCCACCTAAGTTGGATGAAGTAAAGGAGCAACTATTACTTAAGAAACTCCAGGAGAGTGCATCCATGGCCAACAGAAGCAGGTACCAGTCGCGCAAAGTAGAAAACATGAAAGCAACAATCATCCAGAGACTAAAGAGAGGCTGTAGACTATACTTAATGTCAGAGACCTCAAAAGTCCCTACTTACCGGACCACATATCCGGCGCCTGTGTACTCGCCTCCGGTCAACGTCCGACTGTCCAACCCCGAGTCCGCAGTGGCAGCATGCAATGAGTTCCTAGCTAGAAACTATCCAACTGTCTCATCATACCAAATTACCGACGAGTATGATGCATATTTAGACATGGTGGACGGGTCGGAGAGTTGCCTGGATCGAGCGACATTCAATCCGTCAAAACTTAGGAGCTACCCGAAACAGCACGCTTACCATGCGCCCTCCATCAGAAGCGCTGTACCGTCCCCATTCCAGAACACACTACAGAATGTACTGGCAGCAGCCACGAAAAGAAACTGCAACGTCACACAGATGAGGGAATTACCCACTTTGGACTCAGCAGTATTCAACGTGGAGTGTTTTAAAAAATTCGCATGCAACCAAGAATACTGGGAAGAATTTGCTGCCAGCCCTATTAGGATAACAACTGAGAATTTAACAACCTATGTTACTAAACTAAAAGGGCCAAAAGCAGCAGCGCTATTTGCNNNNNNNNNNNNNNNNNNNCCACTGCAGGAAGTACCAATGGATAGGTTCACAGTAGATATGAAAAGGGACGTGAAGGTGACTCCTGGTACAAAGCACACAGAGGAAAGACCTAAGGTGCAGGTTATACAGGCGGCTGAACCCTTGGCGACAGCATACCTATGTGGGATTCACAGAGAGCTGGTTAGGAGGCTGAACGCCGTCCTCCTACCCAATGTACATACACTATTTGATATGTCTGCCGAGGATTTCGATGCCATCATAGCCGCACACTTTAAGCCAGGAGACACTGTTTTAGAAACGGACATAGCCTCCTTTGACAAGAGCCAAGATGATTCACTTGCGCTTACTGCCTTGATGTTGTTAGAAGATTTAGGGGTGGATCACTCCCTGTTGGACTTGATAGAGGCCGCTTTTGGAGAGATTTCCAGCTGTCANNNNNNNNNNNNNNNNNNNNNNNNNNNNGGCGCCATGATGAAATCTGGTATGTTCCTAACTCTGTTCGTCAACACATTGCTAAACATCACCATCGCTAGCCGCGTGCTGGAAGATCGTCTGACAAAATCCGCGTGCGCGGCCTTCATCGGCGACGACAACATAATACATGGAGTCGTCTCCGATGAATTGATGGCAGACAGATGCGCCACTTGGATGAACATGGAAGTGAAGATCATAGATGCAGTTGTATCCTTGAAAGCCCCTTACTTTTGTGGAGGGTTTATACTGCACGATACTGTGACGGGAACAGCCTGCAGAGTGGCAGACCCGCTAAAAAGGCTATTCAAACTGGGCAAACCGCTAGCGGCAGGTGACGAACAAGATGAAGATAGAAGACGAGCGCTGGCTGACGAAGTGATCAGATGGCAACGAACAGGGCTAATTGATGAGTTGGAGAAAGCGGTATACTCTAGGTATGAAGTGCAGGGTATATCAGTTGTGGTAATGTCCATGGCCACCTTTGCAAGCTCCAGATCTAACTTCGAGAAGCTCAGAGGACCCNNNNNNNNNNNNNNNNNNNNNNNNNNNNNNNNNNNNNNNNNNNNNNNNNNNNNNNNNNNNNNNNNNNNNNNNNNNNNNNNNNNNNNNNNNNNNNNNNNNNNNNNNNNNNNNNNNNNNNNNNNNNNNNNNNNNNNNNNNNNNNNNNNNNNNNNNNNNNNNNNNNNNNNNNCAGTTAATAAACTGACAATGCGCGCGGTACCCCAACAGAAGCCACGCAGGAATCGGAAGAATAAGAAGCAAAAGCAAAAGCGACAGGCGCCACAAAACAACACAAATCAAAAGAAGCAGCCGCCTAAAAAGAAACCAGCTCAAAAGAAAAAGAAGCCGGGCCGCAGAGAGAGGATGTGCATGAAAATCGAAAATGATTGTATTTTTGAAGTCAAGTATGAAGGTAAGGTAACAGGTTACGCGTGCTTGGTGGGGGACAAAGTAATGAAACCAGCNNNNNNNNNNNNNNNNNNNNNNNNNNNNNNNNNNNNNNNNNNNNNNNNNNNNNNNNNNNNNNNNNNNNNNNNNNNNNNNNNNNNNNNNNNNNNNNNNNNNNNNNNNNNNNNNNNNNNNNNNNNNNNNNNNNNNNNNNNNNNNNNNNNNNNNNNNNNNNNNNNNNNNNNNNNNNNNNNNNNNNNNNNNNNNNNNNNNNNNNNNNNNNNNNNNNNNNNNNNNNNNNNNNNNNNNNNNNNNNNNNNNNNNNNNNNACGCGTGGTGGCCATAGTCTTAGGAGGAGCTAATGAAGGAGCCCGTACAGCCCTCTCGGTGGTGACCTGGAATAAAGACATTGTCACTAAAATCACCCCCGAGGGGGCCGAAGAGTGGAGTCTTGCCATCCCAGTCATGTGCCTGCTGGCAAATACCACGTTCCCCTGCTCCCAGCCCCCTTGCACTCCCTGCTGCTATGAAAGGGAACCAGAGGAAACCCTACGCATGCTTGAGGACAACGTCATGAGACCTGGGTACTATCAGCTGCTACAAGCATNNNNNNNNNNNNNNNNNNNNNNNNNNNNNNNNNNNNNNNNNNNNNNNNNNNNNNNNNNNNNNNNNNNNNNNNNNNNNNNNNNNNNNNNNNNNNNNNNNNNNNNNNNNNNNNNNNNNNNNNNNNNNNNNNNNNNNNNNNNNNNNNNNNNNNNNNNNNNNNNNNNNNNNNNNNNNNNNNNNNNNNNNNNNNNNNNNNNNNNNNNNNNNNNNNNNNNCCACGATTGGACCAAGCTGCGTTACATGGACAACCACACGCCAGCGGACGCAGAGAGGGCGGGGCTATTTGTAAGAACATCAGCACCGTGCACGATTACTGGAACAATGGGACACTTCATCCTGACCCGATGTCCGAAAGGGGAAACTCTGACGGTGGGATTCACTGACAGTAGGAAGATCAGTCACTCATGTACGCACCCATTTCACCACGACCCTCCTGTGATAGGCCGGGAGAAATTCCATTCCCGACCGCAGCACGGTAAAGANCTNCCTTGCAGCACGTACGTGCAGAGCACCGCCGCAACTACCGAGGAGATAGAGGTACACATGCCCCCAGACACCCCTGATCGCACACTGATGTCACAACAGTCCGGCAACGTAAAGATCACAGTTAATGGCCAGACGGTGCGGTACAAGTGTAATTGCGGTGGCTCAAATGAAGGACTAATAACTACAGACAAAGTGATTAATAACTGCAAAGTTGATCAATGTCATGCCGCGGTCACCAATCACAAAAAGTGGCAGTACAACTCCCCTCTGGTCCCGCGTAATGCTGAACTTGGGGACCGAAAAGGAAAAATCCACATCCCGTTTCCGCTGGCAAATGTAACATGCAGGGTGCCTAAAGCAAGGAACCCCACCGTGACGTACGGGAAAAACCAAGTCATCATGCTACTGTATCCCGACCACCCAACACTCCTGTCCTACCGGAACATGGGAGAAGAACCAAACTACCAAGAAGAGTGGGTGACGCATAAGAAGGAAGTCGTGCTAACCGTGCCGACTGAAGGGCTCGNNNNNNNNNNNNNNNNNNNNNNNNNNNNNNNNNNNNNNNNNNNNNNNNNNNNNNNNNNNNNNNNNNNNNNNNNNNNNNNNNNNNNNNNNNNNNNNNNNNNNNNNNNNNNNNNNNNNNNNNNNNNNNNNNNNNNNNNNNNNNNNNNNNNNNNNNNNNNNNNNNNNNNNNNNNNNNNNNNNNNNNNNNNNNNNNNNNNNNNNNNNNNNNNNNNNNNNNNNNNNNNNNNNNNNNNNNNNNNNNNNNNNNNNNNNNNNNNNNNNNNNNNNNNNNNNNNNNNNNNNNNNNNNNNNNNNNNNNNNNNNNNNNNNNNNNNNNNNNNNNNNNNNNNNNNNNNNNNNNNNNNNNNNNNNNNNNNNNNNNNNNNNNNNNNNNNNNNNNNNNNNNNNNNNNNNNNNNNNNNNNNNNNNNNNNNNNNNNNNNNNNNNNNNNNNNNNNNNNNNNNNNNNNNNNNNNGTGCCNNCACTNTGAGCGCGTACGAACACGTAACAGTGATCCCGAACACGGTGGGAGTACCGTATAAGACTCTAGTCAATAGACCGGGCTACAGTCCCATGGTATTGGAGATGGAACTACTGTCAGTCACTTTGGAGCCAACGCTATCGCTTGATTACATCACGTGCGAGTACAAAACCGTTATCCCGTCTCCGTACGTGAAATGCTGCGGTACAGCAGAGTGCAAGGACAAAAACCTACCTGACTACAGCTGTAAGGTCTTCACCGGCGTCTACCCATTTATGTGGGGCGGAGCCTANNNNNNNNNNNNNNNNNNNNNNNNNNNNNNNNNNNNNNNNNNNNNNNNNNNNNNNNNNNNNNNNNNNNNNNNNNNNNNNNNNNNNNNNNNNNNNNNNNNNNNNNNNNNNNNNNNNNNNNNNNNNNNNNNNNNNNNNNNNNNNNNNNNNNNNNNNNNNNNNNNNNNNNNNNNNNNNNNNNNNNNNNNNNNNNNNNNNGCCAAATTCATTGTGGGGCCAATGTCTTCAGCCTGGACACCTTTCGACAACAAAATTGTGGTGTACAAAGGTGACGTCTATAACATGGACTACCCGCCCTTTGGCGCAGGAAGACCAGGACAATTTGGCGATATCCAAAGTCGCACACCTGAGAGTACAGACGTCTATGCTAATACACAACTGGTACTGCAGAGACCGGCTGCGGGTACGGTACATGTGCCATACTCTCAGGCACCATCTGGCTTTAAGTATTGGCTAAAAGAACGAGGGGCGTCGCTGCAGCACACAGCACCATTTGGCTGCCAAATAGCAACAAACCCGGTAAGAGCGATGAATTGCGCCGTAGGGAACATGCCCATCTCCATCGACATACCGGATGCGG--------------------------------------------------------------------------------------------------------------------------------------------------------------------------------------------------------------------------------------------------------------------------------------------------------------------------------------------------------------------------------------------------------------------------------------------------------------------------------
		</sequence>
		<sequence>
			<taxon idref="MK244640|Brazil|RJ|Sao-Goncalo|2017-03-07"/>
			------------------------------------------------------------GCGTACCCCATGTTTGAGGTGGAACCCAGGCAGGTCACACCGAATGACCATGCTAATGCTAGAGCGTTCTCGCATCTAGCTATAAAACTAATAGAGCAGGAAATTGATCCCGACTCAACCATCCTGGACATCGGCAGTGCACCAGCAAGGAGGATGATGTCGGACAGGAAGTACCACTGCGTCTGCCCGATGCGCAGCGCAGAAGATCCCGAGAGACTCGCCAATTATGCGAGAAAGCTAGCATCTGCTGCAGGAAAAGTCCTGGACAGAAACATCTCTGGAAAGATCGGGGACTTACAAGCAGTAATGGCCGTGCCAGACACGGAGACGCCAACATTCTGCTTGCACACAGATGTCTCATGTAGACAGAGAGCAGACGTCGCGATATACCAAGACGTCTATGCTGTACACGCACCCACGTCGCTATACCACCAGGCGATTAAAGGGGTCCGAGTGGCGTACTGGGTAGGGTTCGACACAACCCCGTTCATGTACAATGCCATGGCGGGTGCCTACCCCTCATATTCGACAAACTGGGCAGACGAGCAGGTACTGAAGGCTAAGAACATAGGATTATGTTCAACAGACCTGACGGAAGGTAGACGAGGTAAATTGTCTATTATGAGAGGGAAGAAGCTAAAACCGTGTGACCGTGTGCTGTTCTCAGTAGGGTCAACGCTCTACCCGGAAAGCCGCAAGCTACTTAAGAGCTGGCACTTACCATCGGTGTTCCATCTAAAGGGCAAACTCAGCTTCACATGCCGCTGTGATACAGTGGTTTCGTGCGAGGGCTACGTCGTTAAGAGAATAACGATGAGCCCAGGCCTTTATGGAAAAACCACAGGGTATGCGGTAACCCACCACGCAGACGGATTCTTGATGTGCAAGACTACCGACACGGTTGACGGCGAAAGAGTGTCATTCTCGGTGTGCACATACGTGCCGGCGACCATTTGTGATCAAATGACCGGCATCCTTGCTACAGAAGTCACGCCGGAGGATGCACAGAAGCTGTTGGTGGGGCTGAACCAGAGAATAGTGGTTAACGGCAGAACGCAACGGAATACGAACACCATGAAAAACTATCTGCTTCCCGTGGTCGCCCAAGCCTTCAGTAAGTGGGCAAAGGAGTGCCGGAAAGACATGGAAGATGAAAAACTCCTGGGGGTCAGAGAAAGAACACTGACCTGCTGCTGTCTATGGGCATTCAAGAAGCAGAAAACACACACGGTCTACAAGAGGCCTGATACCCAGTCAATTCAGAAGGTTCAGGCCGAGTTTGACAGCTTTGTGGTACCGAGCCTGTGGTCGTCCGGGTTGTCAATCCCCTTGAGGACTAGAATCAAATGGTTGTTAAGCAAGGTGCCAAAAACCGACCTGATCCCATATAGCGGGGACGCCCAAGAAGCCCGGGACGCAGAAAAAGAAGCAGAGGAAGAACGAGAAGCAGAACTGACTCGTGAAGCCCTACCACCTCTACAGGCAGCACAGGAAGATGTTCAGGTCGAAATCGACGTGGAACAGCTTGAGGACAGAGCGGGTGCAGGAATAATAGAGACTCCTAGAGGAGCTATCAAAGTTACTGCCCAACNAACNGACCACGTCGTGGGAGAGTACCTGGTACTTTCCCCGCAGACCGTACTACGGAGCCAGAAGCTCAGCCTAATTCACGCTTTGGCGGAGCAAGTGAAGACGTGCACGCACAGCGGACGAGCAGGGAGGTACGCGGTCGAAGCGTACGACGGCCGAGTCCTAGTGCCCTCAGGCTATGCAATCTCGCCTGAAGACTTCCAGAGTCTAAGCGAAAGCGCAACGATGGTGTATAACGAAAGAGAGTTCGTAAACAGAAAGCTACACCACATTGCGATGCACGGACCAGCCCTGAACACCGACGAAGAGTCGTATGAGCTGGTGAGGGCAGAGAGGACAGAACACGAGTACGTCTACGATGTGGACCAGAGAAGATGCTGTAAGAAGGAAGAAGCTGCAGGACTGGTACTGGTGGGCGACTTGACTAATCCGCCCTACCACGAATTCGCATATGAAGGGCTAAAAATCCGCCCTGCCTGCCCATACAAAATTGCAGTCATAGGAGTCTTCGGAGTACCAGGATCTGGCAAGTCAGCTATTATCAAGAACCTAGTTACCAGGCAAGACCTGGTGACTAGCGGAAAGAAAGAAAACTGCCAAGAAATCACCACCGACGTGATGAGACAGAGAGGTCTAGAGATATCTGCACGTACGGTTGACTCGCTGCTCTTGAATGGATGCAACAGGCCAGTCGACGTGTTGTACGTAGACGAGGCGTTTGCGTGCCACTCTGGAACGTTACTTGCTTTGATCGCCTTGGTTAGACCAAGGCAGAAAGTTGTACTCTGTGGTGACCCGAAGCAGTGCGGCTTCTTCAATATGATGCAGATGAAAGTCAACTATAATCACAACATCTGCACCCAAGTGTACCACAAAAGTATCTCCAGGCGGTGTACACTGCCTGTGACCGCCATTGTGTCATCGTTGCATTACGAAGGCAAAATGCGCACTACGAATGAGTACAACAAGCCGATTGTAGTGGACACTACAGGCTCAACAAAACCTGACGCTGGAGATCTCGTGTTAACGTGCTTCAGAGGGTGGGTTAAACAACTGCAAATTGACTATCGTGGATACGAGGTCATGACAGCAGCCGCATCCCAAGGGTTAACCAGAAAAGGAGTTTATGCAGTTAGGCAAAAAGTTAATGAAAACCCGCTCTATGCATCAACGTCAGAGCACGTCAACGTACTCCTAACGCGTACGGAAGGTAAACTGGTATGGAAGACACTTTCCGGTGACCCGTGGATAAAGACGCTGCAGAACCCACCGAAAGGAAACTTCAAAGCAACTATCAAGGAGTGGGAGGTGGAGCATGCATCAATAATGGCGGGCATCTGCAGTCACCAAATGACCTTTGATACATTCCAAAACAAAGCCAATGTTTGTTGGGCTAAGAGCTTGGTCCCTATCCTCGAAACAGCGGGGATAAAACTAAATGATAGGCAGTGGTCCCAGATAATTCAAGCCTTCAAAGAAGATAAAGCATACTCACCTGAAGTAGCCCTGAATGAAATATGCACGCGCATGTATGGGGTGGATTTAGACAGTGGGCTATTTTCTAAACCATTGGTGTCTGTGTATTACGCGGATAACCACTGGGATAATAGGCCTGGAGGGAAGATGTTCGGATTCAACCCCGAGGCAGCATCCATTCTAGAAAGAAAGTATCCATTCACAAAAGGGAAGTGGAACGTCAACAAGCAGATCTGCGTGACCACCAGGAGGATAGAAGACTTTAACCCTACCACCAATATTATACCGGCCAATAGGAGACTACCACACTCATTAGTGGCCGAACACCGCCCAGTAAAAGGGGAAAGAATGGAATGGCTGGTTAATAAGATAAACGGCCACCACGTGCTCCTGGTCAGTGGCTATAATCTTGTACTGCCTACTAAGAGAGTCACTTGGGTAGCGCCACTAGGTGTCCGCGGAGCGGACTACACATACAACCTAGAGTTGGGTCTGCCAGCAACGCTTGGCAGGTATGACCTAGTGGTCATAAACATCCACACACCTTTTCGCATACACCATTACCAACAGTGCGTAGACCACGCAATGAAACTGCAAATGCTCGGGGGTGACTCATTGAGACTGCTCAAACCGGGTGGCTCTCTATTGATCAGAGCATATGGTTACGCAGATAGAACCAGTGAACGAGTCATCTGCGTGTTGGGACGCAAGTTCAGATCGTCTAGAGCGTTGAAACCACCATGTGTCACCAGCAACACTGAGATGTTTTTCCTATTCAGCAACTTTGACAATGGCAGAAGGAATTTCACAACTCATGTCATGAATAATCAACTGAATGCAGCCTTTGTAGGACAGGCCACCCGAGCAGGATGTGCACCGTCGTACCGGGTAAAACGCATGGACATCGCGAAGAACGATNNAGNNTGNNNNNNNNNNNNNNNNNNNNNNNNNNNNNNNNNNNNNNNNNNNNNNNNNNNNNNNNNNNNNNNNNNNNNNNNNNNNNNNNNNNNNNNNNNNNNNNNNNNNNNNNNNNNNNNNNNNNNNNNNNNNNNNNNNNNNNNNNNNNNNNNNNNNNNNNNNNNNNNNNNNNNNNNNNNNNNNNNNNNNNNNNNNNNNNNNNNNNNNNNNNNNNNNNNNNNNNNNNNNNNNNNNNNNNNNNNNNNNNNNNNNNNNNNNNNNNNNNNNNNNNNNNNNNNNNNNNNNNNNNNNNNNNNNNNNNNNNNNNNNNNNNNNNNNNNNNNNNNNNNNNNNNNNNNNNNNNNNNNNNNNNNNNNNNNNNNNNNNNNNNNNNNNNNNNNNNNNNNNNNNNNNNNNNNNNNNNNNNNNNNNNNNNNNNNNNNNNNNNNNNNNNNNNNNNNNNNNNNNNNNNNNNNNNNNNNNNNNNNNNNNNNNNNNNNNNNNNNNNNNNNNNNNNNNNNNNNNNNNNNNNNNNNNNNNNNNNNNNNNNNNNNNNNNNNNNNNNNNNNNNNNNNNNNNNNNNNNNNNNNNNNNNNNNNNNNGGCAGTGGACATGGCAGAGATATATACTATGTGGCCAAAGCAAACAGAGGCCAACGAGCAAGTCTGCCTATATGCCCTGGGGGAAAGTATTGAATCGATCAGGCAGAAATGCCCGGTGGATGATGCAGATGCATCGTCTCCTCCAAAAACTGTCCCGTGCCTTTGCCGTTACGCCATGACTCCGGAACGCGTCACCAGACTTCGCATGAACCACGTCACAAGTATAATTGTGTGTTCCTCGTTTCCCCTTCCAAAGTACAAAATAGAAGGAGTGCAAAAAGTCAAATGCTCTAAGGTAATGCTATTTGACCACAACGTGCCATCACGCGTAAGTCCAAGGGAATATAGATCTTCCCCGGAGGCTGCACAGGAAGCGAGTACAACCACGTCACTGACGCATAGCCAATTCGACCTAAGCGTTGACGGCGAGATACTACCCGTCCCGTCAGATCTGGATGCTGACGCCCCAGCCCTAGAACCAGCTCTAGACGACAGGGCGACACACACGTTGCCATCCACAACCGGAAACCTTGCGGCCGTGTCTGACTGGGTAATGAGCACCGTACCTGTCGCGCCGCCCAGAAGAAGGCGAGGGAGAAACCTGACTGTGACATGCGACGAGAGAGAAGGGAACATAACACCCATGGCTAGCGTCCGATTCTTTAGGGCAGAGCTGCGTCCGGTCGTACAAGAAACAGCGGAGACGCGTGACACAGCAATGTCTCTTCAGGCACCGCCGAGTACCGCCACGGAACTGAATCATCCGCCGATCTCCTTCGGAGCACCAAGCGAGACGTTCCCCGTTACATTTGGGGACTTCAACGAAGGAGAAATCGAAAGCTTGTCTTCTGAGCTGCTAACTTTCGGAGACTTCCTACCCGGAGAAGTGGATGACTTGACAGATAGCGACTGGTCCACGTGCTCAGACACGGACGACGAGTTATGACTAGACAGGGCAGGTGGGTATATATTCTCGTCGGACACCGGTCCAGGTCATTTACAACAGAAGTCAGTACGCCAGTCAGTGCTGCCGGTGAACACCCTGGAGGAAGTCCACGAGGAGAAGTGTTACCCACCTAAGTTGGATGAAGTAAAGGAGCAACTATTACTTAAGAAACTCCAGGAGAGTGCATCCATGGCCAACAGAAGCAGGTACCAGTCGCGCAAAGTAGAAAACATGAAAGCAACAATCATCCAGAGACTAAAGAGAGGCTGTAGACTATACTTAATGTCAGAGACCTCAAAAGTCCCTACTTACCGGACCACATATCCGGCGCCTGTGTACTCGCCTCCGGTCAACGTCCGACTGTCCAACCCCGAGTCCGCAGTGGCAGCATGCAATGAGTTCCTAGCTAGAAACTATCCAACTGTCTCATCATACCAAATTACCGACGAGTATGATGCATATTTAGACATGGTGGACGGGTCGGAGAGTTGCCTGGATCGAGCGACATTCAATCCGTCAAAACTTAGGAGCTACCCGAAACAGCACGCTTACCATGCGCCCTCCATCAGAAGCGCTGTACCGTCCCCATTCCAGAACACACTACAGAATGTACTGGCAGCAGCCACGAAAAGAAACTGCAACGTCACACAGATGAGGGAATTACCCACTTTGGACTCAGCAGTATTCAACGTGGAGTGTTTTAAAAAATTCGCATGCAACCAAGAATACTGGGAAGAATTTGCTGCCAGCCCTATTAGGATAACAACTGAGAATTTAACAACCTATGTTACTAAACTAAAAGGGCCAAAAGCAGCAGCGCTATTTGCNNNNNNNNNNNNNNNNNNNCCACTGCAGGAAGTACCAATGGATAGGTTCACAGTAGATATGAAAAGGGACGTGAAGGTGACTCCTGGTACAAAGCACACAGAGGAAAGACCTAAGGTGCAGGTTATACAGGCGGCTGAACCCTTGGCGACAGCATACCTATGTGGGATTCACAGAGAGCTGGTTAGGAGGCTGAACGCCGTCCTCCTACCCAATGTACATACACTATTTGATATGTCTGCCGAGGATTTCGATGCCATCATAGCCGCACACTTTAAGCCAGGAGACACTGTTTTAGAAACGGACATAGCCTCCTTTGACAAGAGCCAAGATGATTCACTTGCGCTTACTGCCTTGATGTTGTTAGAAGATTTAGGGGTGGATCACTCCCTGTTGGACTTGATAGAGGCCGCTTTTGGAGAGATTTCCAGCTGTCANNNNNNNNNNNNNNNNNNNNNNNNNNNNGGCGCCATGATGAAATCTGGTATGTTCCTAACTCTGTTCGTCAACACATTGCTAAACATCACCATCGCTAGCCGCGTGCTGGAAGATCGTCTGACAAAATCCGCGTGCGCGGCCTTCATCGGCGACGACAACATAATACATGGAGTCGTCTCCGATGAATTGATGGCAGACAGATGCGCCACTTGGATGAACATGGAAGTGAAGATCATAGATGCAGTTGTATCCTTGAAAGCCCCTTACTTTTGTGGAGGGTTTATACTGCACGATACTGTGACGGGAACAGCCTGCAGAGTGGCAGACCCGCTAAAAAGGCTATTCAAACTGGGCAAACCGCTAGCGGCAGGTGACGAACAAGATGAAGATAGAAGACGAGCGCTGGCTGACGAAGTGATCAGATGGCAACGAACAGGGCTAATTGATGAGTTGGAGAAAGCGGTATACTCTAGGTATGAAGTGCAGGGTATATCAGTTGTGGTAATGTCCATGGCCACCTTTGCAAGCTCCAGATCTAACTTCGAGAAGCTCAGAGGACCCGTCATAACTTTGTACGGCGGTCCTAAATAGATGGAGTACATCCCAACCCAAACTTTTTACAATAGGAGGTACCAGCCTCGACCCTGGACTCCGCGCCCCACTATCCAAGTAATCAGGCCCAGACCGCGCCCTCAGAGGCAAGCCGGGCAACTTGCCCAGCTGATCTCAGCAGTTAATAAACTGACAATGCGCGCGGTACCCCAACAGAAGCCACGCAGGAATCGGAAGAATAAGAAGCAAAAGCAAAAGCGACAGGCGCCACAAAACAACACAAATCAAAAGAAGCAGCCGCCTAAAAAGAAACCAGCTCAAAAGAAAAAGAAGCCGGGCCGCAGAGAGAGGATGTGCATGAAAATCGAAAATGATTGTATTTTTGAAGTCAAGTATGAAGGTAAGGTAACAGGTTACGCGTGCTTGGTGGGGGACAAAGTAATGAAACCAGCACACGTAAAGGGGACCATCGATAACGCGGACCTGGCCAAACTGGCCTTTAAGCGGTCATCTAAGTATGACCTTGAATGCGCGCAGATACCCGTGCACATGAAGTCCGACGCTTCGAAGTTCACCCATGAGAAACCAGAGGGGTACTACAACTGGCACCACGGAGCAGTACAGTACTCAGGAGGCCGGTTCACCATCCCCACAGGTGCTGGCAAACCAGGGGACAGCGGCAGACCGATCTTCGACAACAAGGGACGCGTGGTGGCCATAGTCTTAGGAGGAGCTAATGAAGGAGCCCGTACAGCCCTCTCGGTGGTGACCTGGAATAAAGACATTGTCACTAAAATCACCCCCGAGGGGGCCGAAGAGTGGAGTCTTGCCATCCCAGTCATGTGCCTGCTGGCAAATACCACGTTCCCCTGCTCCCAGCCCCCTTGCACTCCCTGCTGCTATGAAAGGGAACCAGAGGAAACCCTACGCATGCTTGAGGACAACGTCATGAGACCTGGGTACTATCAGCTGCTACAAGCATNNNNNNNNNNNNNNNNNNNNNNNNNNNNNNNNNNNNNNNNNNNNNNNNNNNNNNNNNNNNNNNNNNNNNNNNNNNNNNNNNNNNNNNNNNNNNNNNNNNNNNNNNNNNNNNNNNNNNNNNNNNNNNNNNNNNNNNNNNNNNNNNNNNNNNNNNNNNNNNNNNNNNNNNNNNNNNNNNNNNNNNNNNNNNNNNNNNNNATAAAGACGGATGATAGCCACGATTGGACCAAGCTGCGTTACATGGACAACCACACGCCAGCGGACGCAGAGAGGGCGGGGCTATTTGTAAGAACATCAGCACCGTGCACGATTACTGGAACAATGGGACACTTCATCCTGACCCGATGTCCGAAAGGGGAAACTCTGACGGTGGGATTCACTGACAGTAGGAAGATCAGTCACTCATGTACGCACCCATTTCACCACGACCCTCCTGTGATAGGCCGGGAGAAATTCCATTCCCGACCGCAGCACNNNNNNGAGCTGCCTTGCAGCACGTACGTGCAGAGCACCGCCGCAACTACCGAGGAGATAGAGGTACACATGCCCCCAGACACCCCTGATCGCACATTGATGTCACAACAGTCCGGCAACGTAAAGATCACAGTTAATGGCCAGACGGTGCGGTACAAGTGTAATTGCGGTGGCTCAAATGAAGGACTAATAACTACAGACAAAGTGATTAATAATTGCAAAGTTGATCAATGTCATGCCGCGGTCACCAATCACAAAAAGTGGCAGTACAACTCCCCTCTGGTCCCGCGTAATGCTGAACTTGGGGACCGAAAAGGAAAAATCCACATCCCGTTTCCGCTGGCAAATGTAACATGCAGGGTGCCTAAAGCAAGGAACCCCACCGTGACGTACGGGAAAAACCAAGTCATCATGCTACTGTATCCCGACCACCCAACACTCCTGTCCTACCGGAACATGGGAGAAGAACCAAACTACCAAGAAGAGTGGGTGACGCATAAGAAGGAAGTCGTGCTAACCGTGCCGACTGAAGGGCTCGAGGTCACGTGGGGTAACAACGAGCCGTATAAGTATTGGCCGCAGTTATCTACAAACGGTACAGCCCATGGCCACCCGCATGAGATAATTCTGTATTATTATGAGCTGTACCCTACTATGACTGTAGTAGTTGTGTCAGTGGCCTCGTTCGTACTCCTGTCGATGGTGGGTGTGGCAGTGGGGATGTGCATGTGTGCACGACGCAGATGCANNNNNNNNNNNNNNNNNNNNNNNNNNNNNNNNNNNNNNNNNNNNNNNNNNNNNNNNNNNNNNNNNNNNNNNNNNNNNNNNNNNNNNNNNNNNNNNNNNNNNNNNNNNNNNNNNNNNNNNNNNNNNNNNNNNNNNNNNNNNNNNNNNNNNNNNNNNNNNNNNNNNNNNNNNNNNNNNNNNNNNNNNNNNNNNNNNNNNNNNNNNNNNNNNNNNNNNNNNNNNNNNNNNNNNNNNNNNNNNNNNNNNNNNNNNNNNNNNAGCGCGTACGAACACGTAACAGTGATCCCGAACACGGTGGGAGTACCGTATAAGACTCTAGTCAATAGACCGGGCTACAGTCCCATGGTATTGGAGATGGAACTACTGTCAGTCACTTTGGAGCCAACGCTATCGCTTGATTACATCACGTGCGAGTACAAAACCGTTATCCCGTCTCCGTACGTGAAATGCTGCGGTACAGCAGAGTGCAAGGACAAAAACCTACCTGACTACAGCTGTAAGGTCTTCACCGGCGTCTACCCATTTATGTGGGGCGGAGCCTANNNNNNNNNNNNNNNNNNNNNNNNNNNNNNNNNNNNNNNNNNNNNNNNNNNNNNNNNNNNNNNNNNNNNNNNNNNNNNNNNNNNNNNNNNNNNNNNNNNNNNNNNNNNNNNNNNNNNNNNNNNNNNNNNNNNNNNNNNNNNNNNNNNNNNNNNNNNNNNNNNNNNNNNNNNNNNNNNNNNNNNNNNNNNNNNNNNNGCCAAATTCATTGTGGGGCCAATGTCTTCAGCCTGGACACCTTTCGACAACAAAATTGTGGTGTACAAAGGTGACGTCTATAACATGGACTACCCGCCCTTTGGCGCAGGAAGACCAGGACAATTTGGCGATATCCAAAGTCGCACACCTGAGAGTACAGACGTCTATGCTAATACACAACTGGTACTGCAGAGACCGGCTGCGGGTACGGTACATGTGCCATACTCTCAGGCACCATCTGGCTTTAAGTATTGGCTAAAAGAACGAGGGGCGTCGCTGCAGCACACAGCACCATTTGGCTGCCAAATAGCAACAAACCCGGTAAGAGCGGTGAATTGCGCCGTAGGGAACATGCCCATCTCCATCGACATACCGGA-------------------------------------------------------------------------------------------------------------------------------------------------------------------------------------------------------------------------------------------------------------------------------------------------------------------------------------------------------------------------------------------------------------------------------------------------------------------------------------
		</sequence>
		<sequence>
			<taxon idref="MK244638|Brazil|RJ|Mesquita|2016-04-05"/>
			-----------------------------------------------------------------------------------------------------------------------------------------------------------------------------------------------------------------------------------------------CGTCTGCCCGATGCGCAGCGCAGAAGATCCCGAGAGACTCGCCAATTATGCGAGAAAGCTAGCATCTGCTGCAGGAAAAGTCCTGGACAGAAACATCTCTGGAAAGATCGGGGACTTACAAGCAGTAATGGCCGTGCCAGACACGGAGACGCCAACATTCTGCTTGCACACAGATGTCTCATGTAGACAGAGAGCAGACGTCGCGATATACCAAGACGTCTATGCTGTACACGCACCCACGTCGCTATACCACCAGGCGATTAAAGGGGTCCGAGTGGCGTACTGGGTAGGGTTCGACACAACCCCGTTCATGTACAATGCCATGGCGGGTGCCTACCCCTCATATTCGACAAACTGGGCAGACGAGCAGGTACTGAAGGCTAAGAACATAGGATTATGTTCAACAGACCTGACGGAAGGTAGACGAGGTAAATTGTCTATTATGAGAGGGAAGAAGCTAAAACCGTGTGACCGTGTGCTGTTCTCAGTAGGGTCAACGCTCTACCCGGAAAGCCGCAAGCTACTTAAGAGCTGGCACTTACCATCGGTGTTCCATCTAAAGGGCAAACTCAGCTTCACATGCCGCTGTGATACAGTGGTTTCGTGCGAGGGCTACGTCGTTAAGAGAATAACGATGAGCCCAGGCCTTTATGGAAAAACCACAGGGTATGCGGTAACCCACCACGCAGACGGATTCTTGATGTGCAAGACTACCGACACGGTTGACGGCGAAAGAGTGTCATTCTCGGTGTGCACATACGTGCCGGCGACCATTTGTGATCAAATGACCGGCATCCTTGCTACAGAAGTCACGCCGGAGGATGCACAGAAGCTGTTGGTGGGGCTGAACCAGAGAATAGTGGTTAACGGCAGAACGCAACGGAATACGAACACCATGAAAAACTATCTGCTTCCCGTGGTCGCCCAAGCCTTCAGTAAGTGGGCAAAGGAGTGCCGGAAAGACATGGAAGATGAAAAACTCCTGGGGGTCAGAGAAAGAACACTGACCTGCTGCTGTCTATGGGCATTCAAGAAGCAGAAAACACACACGGTCTACAAGAGGCCTGATACCCAGTCAATTCAGAAGGTTCAGGCCGAGTTTGACAGCTTTGTGGTACCGAGCCTGTGGTCGTCCGGGTTGTCAATCCCCTTGAGGACTAGAATCAAATGGTTGTTAAGCAAGGTGCCAAAAACCGACCTGATCCCATATAGCGGGGACGCCCAAGAAGCCCGGGACGCAGAAAAAGAAGCAGAGGAAGAACGAGAAGCANNNNNNNNNNNNNNNNNNNNNNNNNNNNNNNNNNNNNNNNNNNNNNNNNNNNNNNNNNNNNNNNNNNNNNNNNNNNNNNNNNNNNNNNNNNNNNNNNNNNTNNNAGAGACTCCTAGAGGAGCTATCAAAGTTACTGCCCAACTAACGGACCACGTCGTGGGAGAGTACCTGGTACTTTCCCCGCAGACCGTACTACGGAGCCAGAAGCTCAGCCTAATTCACGCTTTGGCGGAGCAAGTGAAGACGTGCACGCACAGCGGACGAGCAGGGAGGTACGCGGTCGAAGCGTACGACGGCCGAGTCCTAGTGCCCTCAGGCTATGCAATCTCGCCTGAAGACTTCCAGAGTCTAAGCGAAAGCGCAACGATGGTGTATAACGAAAGAGAGTTCGTAAACAGAAAGCTACACCACATTGCGATGCACGGACCAGCCCTGAACACCGACGAAGAGTCGTATGAGCTGGTGAGGGCAGAGAGGACAGAACACGAGTACGTCTACGATGTGGACCAGAGAAGATGCTGTAAGAAGGAAGAAGCTGCAGGACTGGTACTGGTGGGCGACTTGACTAATCCGCCCTACCACGAATTCGCATATGAAGGGCTAAAAATCCGCCCTGCCTGCCCATACAAAATTGCAGTCATAGGAGTCTTCGGAGTACCAGGATCTGGCAAGTCAGCTATTATCAAGAACCTAGTTACCAGGCAAGACCTGGTGACTAGCGGAAAGAAAGAAAACTGCCAAGAAATCACCACCGACGTGATGAGACAGAGAGGTCTAGAGATATCTGCACGTACGGTTGACTCGCTGCTCTTGAATGGATGCAACAGGCCAGTCGACGTGTTGTACGTAGACGAGGCGTTTGCGTGCCACTCTGGAACGTTACTTGCTTTGATCGCCTTGGTTAGACCAAGGCAGAAAGTTGTACTCTGTGGTGACCCGAAGCAGTGCGGCTTCTTCAATATGATGCAGATGAAAGTCAACTATAATCACAACATCTGCACCCAAGTGTACCACAAAAGTATCTCCAGGCGGTGTACACTGCCTGTGACCGCCATTGTGTCATCGTTGCATTACGAAGGCAAAATGCGCACTACGAATGAGTACAACAAGCCGATTGTAGTGGACACTACAGGCTCAACAAAACCTGACGCTGGAGATCTCGTGTTAACGTGCTTCAGAGGGTGGGTTAAACAACTGCAAATTGACTATCGTGGATACGAGGTCATGACAGCAGCCGCATCCCAAGGGTTAACCAGAAAAGGAGTTTATGCAGTTAGGCAAAAAGTTAATGAAAACCCGCTCTATGCATCAACGTCAGAGCACGTCAACGTACTCCTAACGCGTACGGAAGGTAAACTGGTATGGAAGACACTTTCCGGTGACCCGTGGATAAAGACGCTGCAGAACCCACCGAAAGGAAACTTCAAAGCAACTATCAAGGAGTGGGAGGTGGAGCATGCATCAATAATGGCGGGCATCTGCAGTCACCAAATGACCTTTGATACATTCCAAAACAAAGCCAATGTTTGTTGGGCTAAGAGCTTGGTCCCTATCCTCGAAACAGCGGGGATAAAACTAAATGATAGGCAGTGGTCCCAGATAATTCAAGCCTTCAAAGAAGATAAAGCATACTCACCTGAAGTAGCCCTGAATGAAATATGCACGCGCATGTATGGGGTGGATTTAGACAGTGGGCTATTTTCTAAACCATTGGTGTCTGTGTATTACGCGGATAACCACTGGGATAATAGGCCTGGAGGGAAGATGTTCGGATTCAACCCCGAGGCAGCATCCATTCTAGAAAGAAAGTATCCATTCACAAAAGGGAAGTGGAACATCAACAAGCAGATCTGCGTGACCACCAGGAGGATAGAAGACTTTAACCCTACCACCAATATTATACCGGCCAATAGGAGACTACCACACTCATTAGTGGCCGAACACCGCCCAGTAAAAGGGGAAAGAATGGAATGGCTGGTTAATAAGATAAACGGCCACCACGTGCTCCTGGTCAGTGGCTATAATCTTGTACTGCCTACTAAGAGAGTCACTTGGGTAGCGCCACTAGGTGTCCGCGGAGCGGACTACACATACAACCTAGAGTTGGGTCTGCCAGCAACGCTTGGCAGGTATGACCTAGTGGTCATAAACATCCACACACCTTTTCGCATACACCATTACCAACAGTGCGTAGACCACGCAATGAAACTGCAAATGCTCGGGGGTGACTCATTGAGACTGCTCAAACCGGGTGGCTCTCTATTGATCAGAGCATATGGTTACGCAGATAGAACCAGTGAACGAGTCATCTGCGTGTTGGGACGCAAGTTCAGATCGTCTAGAGCGTTGAAACCACCATGTGTCACCAGCAACACTGAGATGTTTTTTCTATTCAGCAACTTTGACAATGGCAGAAGGAATTTCACAACTCATGTCATGAATAATCAACTGAATGCAGCCTTTGTAGGACAGGCCACCCGAGCAGGATGTGCACCGTCGTACCGGGTAAAACGCATGGACATCGCGAAGAACGATNNNNNNNNNNNNNNNNNNNNNNNNNNNNNNNNNNNNNNNNNNNNNNNNNNNNNNNNNNNNNNNNNNNACNAAAAATGGCCGGAGTCCTTTAAGAATAGTGCAACACCAGTGGGAACCGCNAAAACAGTCATGTGCGGTACGTATCCAGTAATCCACGCCGTTGGACCGAATTTNTCTAATTATTTGGAATCTGAANGGGACCGGGAATTGGCAGCTGCCTATCGAGAAGTCGCAAAGGAAGTAACTAGACTGGGAGTAAATAGTGTAGCTATACCTCTCCTCTCCACAGGTNNNNNNNNNNNNNNNNNNNNNNNNNNNNNNNNNNNNNNNNNNNNNNNNNNNNNNNNNNNNNNNNNNNNNNNNNNNNNNNNNNNNNNNNNNNNNNNNNNNNNNNNNNNNNNNAANAAAATATCCGAGGCCATACAGATGCGGACNCAAGTGGAGTTGCTGGATGAGCACATCTCCATAGACTGCGATATTGTTCGCGTGCACCCTGACAGCAGCTTGGCAGGCAGAAAAGGATACAGCACCACGGAAGGCGCACTGTACTCATATCTAGAAGGGACTCGTTTTCACCAGACGGCAGTGGACATGGCAGAGATATATACTATGTGGCCAAAGCAAACAGAGGCCAACGAGCAAGTCTGCCTATATGCCCTGGGGGAAAGTATTGAATCGATCAGGCAGAAATGCCCGGTGGATGATGCAGATGCATCGTCTCCTCCAAAAACTGTCCCGTGCCTTTGCCGTTACGCCATGACTCCGGAACGCGTCACCCGACTTCGCATGAACCACGTCACAAGTATAATTGTGTGTTCCTCGTTTCCCCTTCCAAAGTACAAAATAGAAGGAGTGCAAAAAGTCAAATGCTCTAAGGTAATGCTATTTGACCACAACGTGCCATCACGCGTAAGTCCAAGGGAATATAGATCTTCCCCGGAGGCTGCACAGGAAGCGAGTACAACCACGTCACTGACGCATAGCCAATTCGACCTAAGCGTTGACGGCGAGATACTACCCGTCCCGTCAGATCTGGATGCTGACGCCCCAGCCCTAGAACCAGCTCNNNNNNNNNNNNNNNNNNNNNNNNNNNNNNNNNNNNNNNNNNNNNNNNNNNNNNNNNNNNNNNNNNNNNNNNNNNNNNNNNNNNNNNNNNNNNNNNNNNNNNNNNNNNNNNNNNNNNNNNNNNNNNNNNNNNNNNNNNNNNNNNNNNNNNNNNNNNNNNNNNNNNNNNNNNNNNNNNNNNNNNNNNNNNNNNNNNNNNNNNNNNNNNNNNNNNNNNNNNNNNNNNNNNNNNNNNNNNNNNNNCAGGCACCGCCGAGTACCGCCACGGAACTGAATCATCCGCCGATCTCCTTCGGAGCACCAAGCGAGACGTTCCCCATTACATTTGGGGACTTCAACGAAGGAGAAATCGAAAGCTTGTCTTCTGAGCTGCTAACTTTCGGAGACTTCCTACCCGGAGAAGTGGATGACTTGACAGATAGCGACTGGTCCACGTGCTCAGACACGGACGACGAGTTATGACTAGACAGGGCAGGTGGGTATATATTCTCGTCGGACACCGGTCCAGGTCATTTACAACAGAAGTCAGTACGCCAGTCAGTGCTGCCGGTGAACACCCTGGAGGAAGTCCACGAGGAGAAGTGTTACCCACCTAAGTTGGATGAAGTAAAGGAGCAACTATTACTTAAGAAACTCCAGGAGAGTGCATCCATGGCCAACAGAAGCAGGTACCAGTCGCGCAAAGTAGAAAACATGAAAGCAACAATCATCCAGAGACTAAAGAGAGGCTGTAGACTATACTTAATGTCAGAGACCTCAAAAGTCCCTACTTACCGGACCACATATCCGGCGCCTGTGTACTCGCCTCCGGTCAACGTCCGACTGTCCAACCCCGAGTCCGCAGTGGCAGCATGCAATGAGTTCCTAGCTAGAAACTATCCAACTGTCTCATCATACCAAATTACCGACGAGTATGATGCATATTTAGACATGGTGGACGGGTCGGAGAGTTGCCTGGATCGAGCGACATTCAATCCGTCAAAACTTAGGAGCTACCCGAAACAGCACGCTTACCATGCGCCCTCCATCAGAAGCGCTGTACCGTCCCCATTCCAGAACACACTACAGAATGTACTGGCAGCAGCCACGAAAAGAAACTGCAACGTCACACAGATGAGGGAATTACCCACTTTGGACTCAGCAGTATTCAACGTGGAGTGTTTTAAAAAATTCGCATGCAACCAAGAATACTGGGAAGAATTTGCTGCCAGCCCTATTAGGATAACAACTGAGAATTTAACAACCTATGTTACTAAACTAAAAGGGCCAAAAGCAGCAGCGCTATTTGCNNNNNNNNNNNNNCTGCTGCCACTGCAGGAAGTACCAATGGATAGGTTCACAGTAGATATGAAAAGGGACGTGAAGGTGACTCCTGGTACAAAGCACACAGAGGAAAGACCTAAGGTGCAGGTTATACAGGCGGCTGAACCCTTGGCGACAGCATACCTATGTGGGATTCACAGAGAGCTGGTTAGGAGGCTGAACGCCGTCCTCCTACCCAATGTACATACACTATTTGATATGTCTGCCGAGGATTTCGATGCCATCATAGCCGCACACTTTAAGCCAGGAGACACTGTTTTAGAAACGGACATAGCCTCCTTTGACAAGAGCCAAGATGATTCACTTGCGCTTACTGCCTTGATGTTGTTAGAAGATTTAGGGGTGGATCACTCCCTGTTGGACTTGATAGAGGCCGCTTTTGGAGAGATTTCCAGCTGTCANNNNNNNNNNNNNNNNNNNNNNNNNNNNGGCGCCATGATGAAATCTGGTATGTTCCTAACTCTGTTCGTCAACACATTGCTAAACATCACCATCGCTAGCCGCGTGCTGGAAGATCGTCTGACAAAATCCGCGTGCGCGGCCTTCATCGGCGACGACAACATAATACATGGAGTCGTCTCCGATGAATTGATGGCAGACAGATGCGCCACTTGGATGAACATGGAAGTGAAGATCATAGATGCAGTTGTATCCTTGAAAGCCCCTTACTTTTGTGGAGGGTTTATACTGCACGATACTGTGACGGGAACAGCCTGCAGAGTGGCAGACCCGCTAAAAAGGCTATTCAAACTGGGCAAACCGCTAGCGGCAGGTGACGAACAAGATGAAGATAGAAGACGAGCGCTGGCTGACGAAGTGATCAGATGGCAACGAACAGGGCTAATTGATGAGTTGGAGAAAGCGGTATACTCTAGGTATGAAGTGCAGGGTATATCAGTTGTGGTAATGTCCATGGCCACCTTTGCAAGCTCCAGATCTAACTTCGAGAAGCTCAGAGGACCCNNNNNNNNNNNNNNNNNNNNNNNNNNNNNNNNNNNNNNNNNNNNNNNNNNNNNNNNNNNNNNNNNNNNNNNNNNNNNNNNNNNNNNNNNNNNNNNNNNNNNNNNNNNNNNNNNNNNNNNNNNNNNNNNNNNNNNNNNNNNNNNNNNNNNNNNNNNNNNNNNNNNNNNNNCAGTTAATAAACTGACAATGCGCGCGGTACCCCAACAGAAGCCACGCAGGAATCGGAAGAATAAGAAGCAAAAGCAAAAGCGACAGGCGCCACAAAACAACACAAACCAAAAGAAGCAGCCGCCTAAAAAGAAACCAGCTCAAAAGAAAAAGAAGCCGGGCCGCAGAGAGAGGATGTGCATGAAAATCGAAAATGATTGTATTTTTGAAGTCAAGTATGAAGGTAAGGTAACAGGTTACGCGTGCTTGGTGGGGGACAAAGTAATGAAACCAGCACACGTAAAGGGGACCATCGATAACGCGGACCTGGCCAAACTGGCCTTTAAGCGGTCATCTAAGTATGACCTTGAATGCGCGCAGATACCCGTGCACATGAAGTCCGACGCTTCGAAGTTCACCCATGAGAAACCAGAGGGGTACTACAACTGGCACCACGGAGCAGTACAGTACTCAGGAGGCCGGTTCACCATCCCCACAGGTGCTGGCAAACCAGGGGACAGCGGCAGACCGATCTTCGACAACAAGGGACGCGTGGTGGCCATAGTCTTAGGAGGAGCTAATGAAGGAGCCCGTACAGCCCTCTCGGTGGTGACCTGGAATAAAGACATTGTCACTAAAATCACCCCCGAGGGGGCCGAAGAGTGGAGTCTTGCCATCCCAGTCATGTGCCTGCTGGCAAATACCACGTTCCCCTGCTCCCAGCCCCCTTGCACTCCCTGCTGCTATGAAAGGGAACCAGAGGAAACCCTACGCATGCTTGAGGACAACGTCATGAGACCTGGGTACTATCAGCTGCTACAAGCATNNNNNNNNNNNNNNNNNNNNNNNNNNNNNNNNNNNNNNNNNNNNNNNNNNNNNNNNNNNNNNNNNNNNNNNNNNNNNNNNNNNNNNNNNNNNNNNNNNNNNNNNNNNNNNNNNNNNNNNNNNNNNNNNNNNNNNNNNNNNNNNNNNNNNNNNNNNNNNNNNNNNNNNNNNNNNNNNNNNNNNNNNNNNNNNNNNNNNNNNNAGNCGGATGATAGCCACGATTGGACCAAGCTGCGTTACATGGACAACCACACGCCAGCGGACGCAGAGAGGGCGGGGCTATTTGTAAGAACATCAGCACCGTGCACGATTACTGGAACAATGGGACACTTCATCCTGACCCGATGTCCGAAAGGGGAAACTCTGACGGTGGGATTCACTGACAGTAGGAAGATCAGTCACTCATGTACGCACCCATTTCACCACGACCCTCCTGTGATAGGCCGGGAGAAATTCCATTCCCGACCGCAGCACGGTAAAGAGCTGCCTTGCAGCACGTACGTGCAGAGCACCGCCGCAACTACCGAGGAGATAGAGGTACACATGCCCCCAGACACCCCTGATCGCACATTGATGTCACAACAGTCCGGCAACGTAAAGATCACAGTTAATGGCCAGACGGTGCGGTACAAGTGTAATTGCGGTGGCTCAAATGAAGGACTAATAACTACAGACAAAGTGATTAATAACTGCAAAGTTGATCAATGTCATGCCGCGGTCACCAATCACAAAAAGTGGCAGTACAACTCCCCTCTGGTCCCGCGTAATGCTGAACTTGGGGACCGAAAAGGAAAAATCCACATCCCGTTTCCGCTGGCAAATGTAACATGCAGGGTGCCTAAAGCAAGGAACCCCACCGTGACGTACGGGAAAAACCAAGTCATCATGCTACTGTATCCCGACCACCCAACACTCCTGTCCTACCGGAACATGGGAGAAGAACCAAACTACCAAGAAGAGTGGGTGACGCATAAGAAGGAAGTCGTGCTAACCGTGCCGACTGAAGGGCTCGAGGTCACGTGGGGTAACAACGAGCCGTATAAGTATTGGCCGCAGTTATCTACAAACGGTACAGCCCATGGCCACCCGCATGAGATAATTCTGTATTATTATGAGCTGTACCCTACTATGACTGTAGTAGTTGTGTCAGTGGCCTCGTTCGTACTCCTGTCGATGGTGGGTGTGGCAGTGGGGATGTGCATGTGTGCACGACGCAGATGCANNNNNNNNNNNNNNNNNNNNNNNNNNNNNNNNNNNNNNNNNNNNNNNNNNNNNNNNNNNNNNNNNNNNNNNNNNNNNNNNNNNNNNNNNNNNNNNNNNNNNNNNNNNNNNNNNNNNNNNNNNNNNNNNNNNNNNNNNNNNNNNNNNNNNNNNNNNNNNNNNNNNNNNNNNNNNNNNNNNNNNNNNNNNNNNNNNNNNNNNNNNNNNNNNNNNNNNNNNNNNNNNNNNNNNNNNNNNNNNNNNNNNNNNNNNNNNNNNAGCGCGTACGAACACGTAACAGTGATCCCGAACACGGTGGGAGTACCGTATAAGACTCTAGTCAATAGACCGGGCTACAGTCCCATGGTATTGGAGATGGAACTACTGTCAGTCACTTTGGAGCCAACGCTATCGCTTGATTACATCACGTGCGAGTACAAAACCGTTATCCCGTCTCCGTACGTGAAATGCTGCGGTACAGCAGAGTGCAAGGACAAAAACCTACCTGACTACAGCTGTAAGGTCTTCACCGGCGTCTACCCATTTATGTGGGGCGGAGCCTANNNNNNNNNNNNNNNNNNNNNNNNNNNNNNNNNNNNNNNNNNNNNNNNNNNNNNNNNNNNNNNNNNNNNNNNNNNNNNNNNNNNNNNNNNNNNNNNNNNNNNNNNNNNNNNNNNNNNNNNNNNNNNNNNNNNNNNNNNNNNNNNNNNNNNNNNNNNNNNNNNNNNNNNNNNNNNNNNNNNNNNNNNNNNNNNNNNNGCCAAATTCATTGTGGGGCCAATGTCTTCAGCCTGGACACCTTTCGACAACAAAATTGTGGTGTACAAAGGTGACGTCTATAACATGGACTACCCGCCCTTTGGCGCAGGAAGACCAGGACAATTTGGCGATATCCAAAGTCGCACACCTGAGAGTACAGACGTCTATGCTAATACACAACTGGTACTGCAGAGACCGGCTGCGGGTACGGTACATGTGCCATACTCTCAGGCACCATCTGGCTTTAAGTATTGGCTAAAAGAACGAGGGGCGTCGCTGCAGCACACAGCACCATTTGGCTGCCAAATAGCAACAAACCCGGTAAGAGCGGTGAATTGCGCCGTAGGGAACATGCCCATCTCCATCGACATACCGGA-------------------------------------------------------------------------------------------------------------------------------------------------------------------------------------------------------------------------------------------------------------------------------------------------------------------------------------------------------------------------------------------------------------------------------------------------------------------------------------
		</sequence>
		<sequence>
			<taxon idref="MK244637|Brazil|RJ|2016-05-10"/>
			-----------------------------------------------------------------------------------------------------------------------------------------------------------------------------------------------------------------------------------------------CGTCTGCCCGATGCGCAGCGCAGAAGATCCCGAGAGACTCGCCAATTATGCGAGAAAGCTAGCATCTGCTGCAGGAAAAGTCCTGGACAGAAACATCTCTGGAAAGATCGGGGACTTACAAGCAGTAATGGCCGTGCCAGACACGGAGACGCCAACATTCTGCTTGCACACAGATGTCTCATGTAGACAGAGAGCAGACGTCGCGATATACCAAGACGTCTATGCTGTACACGCACCCACGTCGCTATACCACCAGGCGATTAAAGGGGTCCGAGTGGCGTACTGGGTAGGGTTCGACACAACCCCGTTCATGTACAATGCCATGGCGGGTGCCTACCCCTCATATTCGACAAACTGGGCAGACGAGCAGGTACTGAAGGCTAAGAACATAGGATTATGTTCAACAGACCTGACGGAAGGTAGACGAGGTAAATTGTCTATTATGAGAGGGAAGAAGCTAAAACCGTGTGACCGTGTGCTGTTCTCAGTAGGGTCAACGCTCTACCCGGAAAGCCGCAAGCTACTTAAGAGCTGGCACTTACCATCGGTGTTCCATCTAAAGGGCAAACTCAGCTTCACATGCCGCTGTGACACAGTGGTTTCGTGCGAGGGCTACGTCGTTAAGAGAATAACGATGAGCCCAGGCCTTTATGGAAAAACCACAGGGTATGCGGTAACCCACCACGCAGACGGATTCTTGATGTGCAAGACTACCGACACGGTTGACGGCGAAAGAGTGTCATTCTCGGTGTGCACATACGTGCCGGCGACCATTTGTGATCAAATGACCGGCATCCTTGCTACAGAAGTCACGCCGGAGGATGCACAGAAGCTGTTGGTGGGGCTGAACCAGAGAATAGTGGTTAACGGCAGAACGCAACGGAATACGAACACCATGAAAAACTATCTGCTTCCCGTGGTCGCCCAAGCCTTCAGTAAGTGGGCAAAGGAGTGCCGGAAAGACATGGAAGATGAAAAACTCCTGGGGGTCAGAGAAAGAACACTGACCTGCTGCTGTCTATGGGCATTCAAGAAGCAGAAAACACACACGGTCTACAAGAGGCCTGATACCCAGTCAATTCAGAAGGTTCAGGCCGAGTTTGACAGCTTTGTGGTACCGAGCCTGTGGTCGTCCGGGTTGTCAATCCCCTTGAGGACTAGAATCAAATGGTTGTTAAGCAAGGTGCCAAAAACCGACCTGATCCCATATAGCGGGGACGCCCAAGAAGCCCGGGACGCAGAAAAAGAAGCAGAGGAAGAACGAGAAGCAGNNNNNNNNNNNNNNNNNNNNNNNNNNNNNNNNNNNNNNNNNNNNNNNNNNNNNNNNNNNNNNNNNNNNNNNNNNNNNNNNNNNNNNNNNNNNNNNNNNNNNNNNNNNNNNNNNNNNNNNNNNATCAAAGTTACTGCCCAACCAACAGACCACGTCGTNGGAGAGTACCTGGTACTTTCCCCGCAGACCGTACTACGGAGCCAGAAGCTCAGCCTAATTCACGCTTTGGCGGAGCAAGTGAAGACGTGCACGCACAGCGGACGAGCAGGGAGGTACGCGGTCGAAGCGTACGACGGCCGAGTCCTAGTGCCCTCAGGCTATGCAATCTCGCCTGAAGACTTCCAGAGTCTAAGCGAAAGCGCAACGATGGTGTATAACGAAAGAGAGTTCGTAAACAGAAAGCTACACCACATTGCGATGTACGGACCAGCCCTGAACACCGACGAAGAGTCGTATGAGCTGGTGAGGGCAGAGAGGACAGAACACGAGTACGTCTACGATGTGGACCAGAGAAGATGCTGTAAGAAGGAAGAAGCTGCAGGACTGGTACTGGTGGGCGACTTGACTAATCCGCCCTACCACGAATTCGCATATGAAGGGCTAAAAATCCGCCCTGCCTGCCCATACAAAATTGCAGTCATAGGAGTCTTCGGAGTACCAGGATCTGGCAAGTCAGCTATTATCAAGAACCTAGTTACCAGGCAAGACCTGGTGACTAGCGGAAAGAAAGAAAACTGCCAAGAAATCACCACCGACGTGATGAGACAGAGAGGTCTAGAGATATCTGCACGTACGGTTGACTCGCTGCTCTTGAATGGATGCAACAGGCCAGTCGACGTGTTGTACGTAGACGAGGCGTTTGCGTGCCACTCTGGAACGTTACTTGCTTTGATCGCCTTGGTTAGACCAAGGCAGAAAGTTGTACTCTGTGGTGACCCGAAGCAGTGCGGCTTCTTCAATATGATGCAGATGAAAGTCAACTATAATCACAACATCTGCACCCAAGTGTACCACAAAAGTATCTCCAGGCGGTGTACACTGCCTGTGACCGCCATTGTGTCATCGTTGCATTACGAAGGCAAAATGCGCACTACGAATGAGTACAACAAGCCGATTGTAGTGGACACTACAGGCTCAACAAAACCTGACGCTGGAGATCTCGTGTTAACGTGCTTCAGAGGGTGGGTTAAACAACTGCAAATTGACTATCGTGGATACGAGGTCATGACAGCAGCCGCATCCCAAGGGTTAACCAGAAAAGGAGTTTATGCAGTTAGGCAAAAAGTTAATGAAAACCCGCTCTATGCATCAACGTCAGAGCACGTCAACGTACTCCTAACGCGTACGGAAGGTAAACTGGTATGGAAGACACTTTCCGGTGACCCGTGGATAAAGACGCTGCAGAACCCACCGAAAGGAAACTTCAAAGCAACTATCAAGGAGTGGGAGGTGGAGCATGCATCAATAATGGCGGGCATCTGCAGTCACCAAATGACCTTTGATACATTCCAAAACAAAGCCAATGTTTGTTGGGCTAAGAGCTTGGTCCCTATCCTCGAAACAGCGGGGATAAAACTAAATGATAGGCAGTGGTCCCAGATAATTCAAGCCTTCAAAGAAGATAAAGCATACTCACCTGAAGTAGCCCTGAATGAAATATGCACGCGCATGTATGGGGTGGATTTAGACAGTGGGCTATTTTCTAAACCATTGGTGTCCGTGTATTACGCGGATAACCACTGGGATAATAGGCCTGGAGGGAAGATGTTCGGATTCAACCCCGAGGCAGCATCCATTCTGGAAAGAAAGTATCCATTCACAAAAGGGAAGTGGAACATCAACAAGCAGATCTGCGTGACCACCAGGAGGATAGAAGACTTNAACCCTACCACCAATATTATACCGGCCAATAGGAGACTACCACACTCATTAGTGGCCGAACACCGCCCAGTAAAAGGGGAAAGAATGGAATGGCTGGTTAATAAGATAAACGGCCACCACGTGCTCCTGGTCAGTGGCTATAATCTTGTACTGCCTACTAAGAGAGTCACTTGGGTAGCGCCACTAGGTGTCCGCGGAGCGGACTACACATACAACCTAGAGTTGGGTCTGCCAGCAACGCTTGGCAGGTATGACCTAGTGGTCATAAACATCCACACACCTTTTCGCATACACCATTACCAACAGTGCGTAGACCACGCAATGAAACTGCAAATGCTCGGGGGTGACTCATTGAGACTGCTCAAACCGGGTGGCTCTCTATTGANNNNNNNNNNNNNNNNNNNNNNTAGAACCAGTGAACGAGTCATCTGCGTGTTGGGACGCAAGTTCAGATCGTCTAGAGCGTTGAAACCACCATGTGTCACCAGCAACACTGAGATGTTTTTCCTATTCAGCAACTTTGACAATGGCAGAAGGAATTTCACAACTCATGTCATGAATAATCAACTGAATGCAGCCTTTGTAGGACAGGCCACCCGAGCAGGATGTGCACCGTCGTACCGGGTAAAACGCATGGACATCGCGAAGAACGATNNANNNNNNNNNNNNNNNNNNNNNNNNNNNNNNNNNNNNNNNNNNNNNNNNNNNNNNNNNNNNNNNNNNNNNNNNNNNNNNNNNNNNNNNNNNNNNNNNNNNNNNNNNNNNNNNNNNNNNNNNNNNNNNNNNNNNNNNNNNNNNNNNNNNNNNNNNNNNNNNNNNNNNNNNNNNNNNNNNNNNNNNNNNNNNNNNNNNNNNNNNNNNNNNNNNNNNNNNNNNNNNNNNNNNNNNNNNNNNNNNNNNNNNNNNNNNNNNNNNNNNNNNNNNNNNNNNNNNNNNNNNNNNNNNNNNNNNNNNNNNNNNNNNNNNNNNNNNNNNNNNNNNNNNNNNNNNNNNNNNNNNNNNNNNNNNNNNNNNNNNNNNNNNNNNNNNNNNNNNNNNNNNNNNNNNNNNNNNNNNNNNNNNNNNNNNNNNNNNNNNNNNNNNNNNNNNNNNNNNNNNNNNNNNNNNNNNNNNNNNNNNNNNNNNNNNNNNNNNNNNNNNNNNNNNNNNNNNNNNNNNNNNNNNNNNNNNNNNNNNNNNNNNNNNNNNNNNNNNNNNNNNNNNNNNNNNNNNNNNNNNNNNNNNNNNNNNNNNNNGGCAGTGGACATGGCAGAGATATATACTATGTGGCCAAAGCAAACAGAGGCCAACGAGCAAGTCTGCCTATATGCCCTGGGGGAAAGTATTGAATCGATCAGGCAGAAATGCCCGGTGGATGATGCAGATGCATCGTCTCCTCCAAAAACTGTCCCGTGCCTTTGCCGTTACGCCATGACTCCGGAACGCGTCACCCGACTTCGCATGAACCACGTCACAAGTATAATTGTGTGTTCCTCGTTTCCCCTTCCAAAGTACAAAATAGAAGGAGTGCAAAAAGTCAAATGCTCTAAGGTAATGCTATTTGACCACAACGTGCCATCACGCGTAAGTCCAAGGGAATATAGATCTTCCCCGGAGGCTGCACAGGAAGCGAGTACAACCACGTCACTGACGCATAGCCAATTCGACCTAAGCGTTGACGGCGAGATACTACCCGTCCCGTCAGATCTGGATGCTGACGCCCCAGCCCTAGAACCAGCTCNNNNNNNNNNNNNNNNNNNNNNNNNNNNNNNNNNNNNNNNNNNNNNNNNNNNNNNNNNNNNNNNNNNNNNNNNNNNNNNNNNNNNNNNNNNNNNNNNNNNNNNNNNNNNNNNNNNNNNNNNNNNNNNNNNNNNNNNNNNNNNNNNNNNNNNNNNNNNNNNNNNNNNNNNNNNNNNNNNNNNNNNNNNNNNNNNNNNNNNNNNNNNNNNNNNNNNNNNNNNNNNNNNNNNNNNNNNNNNNNNNCAGGCACCGCCGAGTACCGCCACGGAACTGAATCATCCGCCGATCTCCTTCGGAGCACCAAGCGAGACGTTCCCCATTACATTTGGGGACTTCAACGAAGGAGAAATCGAAAGCTTGTCTTCTGAGCTGCTAACTTTCGGAGACTTCCTACCCGGAGAAGTGGACGACTTGACAGATAGCGACTGGTCCACGTGCTCAGACACGGACGACGAGTTATGACTAGACAGGGCAGGTGGGTATATATTCTCGTCGGACACCGGTCCAGGTCATTNNNNNNNNNNNNNNNNNNNNNNNNNNNNNNNNNNNNNNNNNNNNNNNNNNNNNNNNNNNNNNNNNNNNNNNNNNNNNNNNNNNNNNNNNNNNNNNNNNNNNNNNNNNNNNNNNNNNNNNNNNNNNNNNNNNNNNNNNNNNNNNNNNNNNNNNNNNNNNNNNNNNNNNNNNNNNNNNNNNNNNNNNNNNNNNNNNNNNNNNNNNNNNNNNNNNNNNNNNNNNNNNNNNNNNNNNNNNNNNNNNNNNNNNNNCCCTACTTACCGGACCACATATCCGGCGCCTGTGTACTCGCCTCCGGTCAAAGTCCGACTGTCCAACCCCGAGTCCGCAGTGGCAGCATGCAATGAGTTCCTAGCTAGAAACTATCCAACTGTCTCATCATACCAAATTACCGACGAGTATGATGCATATTTAGACATGGTGGACGGGTCGGAGAGTTGCCTGGATCGAGCGACATTCAATCCGTCAAAACTTAGGAGCTACCCGAAACAGCACGCTTACCATGCGCCCTCCATCAGAAGCGCTGTACCGTCCCCATTCCAGAACACACTACAGAATGTACTGGCAGCAGCCACGAAAAGAAACTGCAACGTCACACAGATGAGGGAATTACCCACTTTGGACTCAGCAGTATTCAACGTGGAGTGTTTTAAAAAATTCGCATGCAACCAAGAATACTGGGAAGAATTTGCTGCCAGCCCTATTAGGATAACAACTGAGAATTTAACAACCTATGTTACTAAACTAAAAGGGCCAAAAGCAGCAGCGCTATTTGCNNNNNNNNNNNNNNNNCTGCCACTGCAGGAAGTACCAATGGATAGGTTCACAGTAGATATGAAAAGGGACGTGAAGGTGACTCCTGGTACAAAGCACACAGAGGAAAGACCTAAGGTGCAGGTTATACAGGCGGCTGAACCCTTGGCGACAGCATACCTATGTGGGATTCACAGAGAGCTGGTTAGGAGGCTGAACGCCGTCCTCCTACCCAATGTACATACACTATTTGATATGTCTGCCGAGGATTTCGATGCCATCATAGCCGCACACTTTAAGCCAGGAGACACTGTTTTAGAAACGGACATAGCCTCCTTTGACAAGAGCCAAGATGATTCACTTGCGCTTACTGCCTTGATGTTGTTAGAAGATTTAGGGGTGGATCACTCCCTGTTGGACTTGATAGAGGCCGCTTTTGGAGAGATTTCCAGCTGTCANNNNNNNNNNNNNNNNNNNNNNNNNNNNGGCGCCATGATGAAATCTGGTATGTTCCTAACTCTGTTCGTCAACACATTGCTAAACATCACCATCGCTAGCCGCGTGCTGGAAGATCGTCTGACAAAATCCGCGTGCGCGGCCTTCATCGGCGACGACAACATAATACATGGAGTCGTCTCCGATGAATTGATGGCAGACAGATGCGCCACTTGGATGAACATGGAAGTGAAGATCATAGATGCAGTTGTATCCTTGAAAGCCCCTTACTTTTGTGGAGGGTTTATACTGCACGATACTGTGACGGGAACAGCCTGCAGAGTGGCAGACCCGCTAAAAAGGCTATTCAAACTGGGCAAACCGCTAGCGGCAGGTGACGAACAAGATGAAGATAGAAGACGAGCGCTGGCTGACGAAGTGATCAGATGGCAACGAACAGGGCTAATTGATGAGTTGGAGAAAGCGGTATACTCTAGGTATGAAGTGCAGGGTATATCAGTTGTGGTAATGTCCATGGCCACCTTTGCAAGCTCCAGATCTAACTTCGAGAAGCTCAGAGGACCCNNNNNNNNNNNNNNNNNNNNNNNNNNNNNNNNNNNNNNNNNNNNNNNNNNNNNNNNNNNNNNNNNNNNNNNNNNNNNNNNNNNNNNNNNNNNNNNNNNNNNNNNNNNNNNNNNNNNNNNNNNNNNNNNNNNNNNNNNNNNNNNNNNNNNNNNNNNNNNNNNNNNNNNNNCAGTTAATAAACTGACAATGCGCGCGGTACCCCAACAGAAGCCACGCAGGAATCGGAAGAATAAGAAGCAAAAGCAAAAGCGACAGGCGCCACAAAACAACACAAACCAAAAGAAGCAGCCGCCTAAAAAGAAACCAGCTCAAAAGAAAAAGAAGCCGGGCCGCAGAGAGAGGATGTGCATGAAAATCGAAAATGATTGTATTTTTGAAGTCAAGTATGAAGGTAAGGTAACAGGTTACGCGTGCTTGGTGGGGGACAAAGTAATGAAACCAGCACACGTAAAGGGGACCATCGATAACGCGGACCTGGCCAAACTGGCCTTTAAGCGGTCATCTAAGTATGACCTTGAATGCGCGCAGATACCCGTGCACATGAAGTCCGACGCTTCGAAGTTCACCCATGAGAAACCAGAGGGGTACTACAACTGGCACCACGGAGCAGTACAGTACTCAGGAGGCCGGTTCACCATCCCCACAGGTGCTGGCAAACCAGGGGACAGCGGCAGACCGATCTTCGACAACAAGGGACGCGTGGTGGCCATAGTCTTAGGAGGAGCTAATGAAGGAGCCCGTACAGCCCTCTCGGTGGTGACCTGGAATAAAGACATTGTCACTAAAATCACCCCCGAGGGGGCCGAAGAGTGGAGTCTTGCCATCCCAGTCATGTGCCTGCTGGCAAATACCACGTTCCCCTGCTCCCAGCCCCCTTGCACTCCCTGCTGCTATGAAAGGGAACCAGAGGAAACCCTACGCATGCTTGAGGACAACGTCATGAGACCTGGGTACTATCAGCTGCTACAAGCATNNNNNNNNNNNNNNNNNNNNNNNNNNNNNNNNNNNNNNNNNNNNNNNNNNNNNNNNNNNNNNNNNNNNNNNNNNNNNNNNNNNNNNNNNNNNNNNNNNNNNNNNNNNNNNNNNNNNNNNNNNNNNNNNNNNNNNNNNNNNNNNNNNNNNNNNNNNNNNNNNNNNNNNNNNNNNNNNNNNNNNNNNNNNNNNNNNNNNNNNNNNNNNNNNNNNAGCCACGATTGGACCAAGCTGCGTTACATGGACAACCACACGCCAGCGGACGCAGAGAGGGCGGGGCTATTTGTAAGAACATCAGCACCGTGCACGATTACTGGAACAATGGGACACTTCATCCTGACCCGATGTCCGAAAGGGGAAACTCTGACGGTGGGATTCACTGACAGTAGGAAGATCAGTCACTCATGTACGCACCCATTTCACCACGACCCTCCTGTGATAGGCCGGGAGAAATTCCATTCCCGACCGCAGCACNNNNNAGAGCTGCCTTGCAGCACGTACGTGCAGAGCACCGCCGCAACTACCGAGGAGATAGAGGTACACATGCCCCCAGACACCCCTGATCGCACATTGATGTCACAACAGTCCGGCAACGTAAAGATCACAGTTAATGGCCAGACGGTGCGGTACAAGTGTAATTGCGGTGGCTCAAATGAAGGACTAATAACTACAGACAAAGTGATTAATAACTGCAAAGTTGATCAATGTCATGCCGCGGTCACCAATCACAAAAAGTGGCAGTACAACTCCCCTCTGGTCCCGCGTAATGCTGAACTTGGGGACCGAAAAGGAAAAATCCACATCCCGTTTCCGCTGGCAAATGTAACATGCAGGGTGCCTAAAGCAAGGAACCCCACCGTGACGTACGGGAAAAACCAAGTCATCATGCTACTGTATCCCGACCACCCAACACTCCTGTCCTACCGGAACATGGGAGAAGAACCAAACTACCAAGAAGAGTGGGTGACGCATAAGAAGGAAGTCGTGCTAACCGTGCCGACTGAAGGGCTCGAGGTCACGTGGGGTAACAACGAGCCGTATAAGTATTGGCCGCAGTTATCTACAAACGGTACAGCCCATGGCCACCCGCATGAGATAATTCTGTATTATTATGAGCTGTACCCTACTATGACTGTAGTAGTTGTGTCAGTGGCCTCGTTCGTACTCCTGTCGATGGTGGGTGTGGCAGTGGGGATGTGCATGTGTGCACGACGCAGATGCANNNNNNNNNNNNNNNNNNNNNNNNNNNNNNNNNNNNNNNNNNNNNNNNNNNNNNNNNNNNNNNNNNNNNNNNNNNNNNNNNNNNNNNNNNNNNNNNNNNNNNNNNNNNNNNNNNNNNNNNNNNNNNNNNNNNNNNNNNNNNNNNNNNNNNNNNNNNNNNNNNNNNNNNNNNNNNNNNNNNNNNNNNNNNNNNNNNNNNNNNNNNNNNNNNNNNNNNNNNNNNNNNNNNNNNNNNNNNNNNNNNNNNNNNNNNNNNNNAGCGCGTACGAACACGTAACAGTGATCCCGAACACGGTGGGAGTACCGTATAAGACTCTAGTCAATAGACCGGGCTACAGTCCCATGGTATTGGAGATGGAACTACTGTCAGTCACTTTGGAGCCAACGCTATCGCTTGATTACATCACGTGCGAGTACAAAACCGTTATCCCGTCTCCGTACGTGAAATGCTGCGGTACAGCAGAGTGCAAGGACAAAAACCTACCTGACTACAGCTGTAAGGTCTTCACCGGCGTCTACCCATTTATGTGGGGCGGAGCCTANNNNNNNNNNNNNNNNNNNNNNNNNNNNNNNNNNNNNNNNNNNNNNNNNNNNNNNNNNNNNNNNNNNNNNNNNNNNNNNNNNNNNNNNNNNNNNNNNNNNNNNNNNNNNNNNNNNNNNNNNNNNNNNNNNNNNNNNNNNNNNNNNNNNNNNNNNNNNNNNNNNNNNNNNNNNNNNNNNNNNNNNNNNNNNNNNNNNGCCAAATTCATTGTGGGGCCAATGTCTTCAGCCTGGACACCTTTCGACAACAAAATTGTGGTGTACAAAGGTGACGTCTATAACATGGACTACCCGCCCTTTGGCGCAGGAAGACCAGGACAATTTGGCGATATCCAAAGTCGCACACCTGAGAGTACAGACGTCTATGCTAATACACAACTGGTACTGCAGAGACCGGCTGCGGGTACGGTACATGTGCCATACTCTCAGGCACCATCTGGCTTTAAGTATTGGCTAAAAGAACGAGGGGCGTCGCTGCAGCACACAGCACCATTTGGCTGCCAAATAGCAACAAACCCGGTAAGAGCGGTGAATTGCGCCGTAGGGAACATGCCCATCTCCATCGACATACCGGA-------------------------------------------------------------------------------------------------------------------------------------------------------------------------------------------------------------------------------------------------------------------------------------------------------------------------------------------------------------------------------------------------------------------------------------------------------------------------------------
		</sequence>
		<sequence>
			<taxon idref="MK244636|Brazil|RJ|2016-05-02"/>
			------------------------------------------------------------GCGTACCCCATGTTTGAGGTGGAACCCAGGCAGGTCACACCGAATGACCATGCTAATGCTAGAGCGTTCTCGCATCTAGCTATAAAACTAATAGAGCAGGAAATTGATCCCGACTCAACCATCCTGGACATCGGCAGTGCACCAGCAAGGAGGATGATGTCGGACAGGAAGTACCACTGCGTCTGCCCGATGCGCAGCGCAGAAGATCCCGAGAGACTCGCCAATTATGCGAGAAAGCTAGCATCTGCTGCAGGAAAAGTCCTGGACAGAAACATCTCTGGAAAGATCGGGGACTTACAAGCAGTAATGGCCGTGCCAGACACGGAGACGCCAACATTCTGCTTGCACACAGATGTCTCATGTAGACAGAGAGCAGACGTCGCGATATACCAAGACGTCTATGCTGTACACGCACCCACGTCGCTATACCACCAGGCGATTAAAGGGGTCCGAGTGGCGTACTGGGTAGGGTTCGACACAACCCCGTTCATGTACAATGCCATGGCGGGTGCCTACCCCTCATATTCGACAAACTGGGCAGACGAGCAGGTACTGAAGGCTAAGAACATAGGATTATGTTCAACAGACCTGACGGAAGGTAGACGAGGTAAATTGTCTATTATGAGAGGGAAGAAGCTAAAACCGTGTGACCGTGTGCTGTTCTCAGTAGGGTCAACGCTCTACCCGGAAAGCCGCAAGCTACTTAAGAGCTGGCACTTACCATCGGTGTTCCATCTAAAGGGCAAACTCAGCTTCACATGCCGCTGTGATACAGTGGTTTCGTGCGAGGGCTACGTCGTTAAGAGAATAACGATGAGCCCAGGCCTTTATGGAAAAACCACAGGGTATGCGGTAACCCACCACGCAGACGGATTCTTGATGTGCAAGACTACCGACACGGTTGACGGCGAAAGAGTGTCATTCTCGGTGTGCACATACGTGCCGGCGACCATTTGTGATCAAATGACCGGCATCCTTGCTACAGAAGTCACGCCGGAGGATGCACAGAAGCTGTTGGTGGGGCTGAACCAGAGAATAGTGGTTAACGGCAGAACGCAACGGAATACGAACACCATGAAAAACTATCTGCTTCCCGTGGTCGCCCAAGCCTTCAGTAAGTGGGCAAAGGAGTGCCGGAAAGACATGGAAGATGAAAAACTCCTGGGGGTCAGAGAAAGAACACTGACCTGCTGCTGTCTATGGGCATTCAAGAAGCAGAAAACACACACGGTCTACAAGAGGCCTGATACCCAGTCAATTCAGAAGGTTCAGGCCGAGTTTGACAGCTTTGTGGTACCGAGCCTGTGGTCGTCCGGGTTGTCAATCCCCTTGAGGACTAGAATCAAATGGTTGTTAAGCAAGGTGCCAAAAACCGACCTGATCCCATATAGCGGGGACGCCCAAGAAGCCCGGGACGCAGAAAAAGAAGCAGAGGAAGAACGAGAAGCAGAACTGACTCGTGAAGCCCTACCACCTCTACAGGCAGCACAGGAAGATGTTCAGGTCGAAATCGACGTGGAACAGCTTGAGGACAGAGCGGGTGCAGGAATAATAGAGACTCCTAGAGGAGCTATCAAAGTTACTGCCCAACCAACAGACCACGTCGTGGGAGAGTACCTGGTACTTTCCCCGCAGACCGTACTACGGAGCCAGAAGCTCAGCCTAATTCACGCTTTGGCGGAGCAAGTGAAGACGTGCACGCACAGCGGACGAGCAGGGAGGTACGCGGTCGAAGCGTACGACGGCCGAGTCCTAGTGCCCTCAGGCTATGCAATCTCGCCTGAAGACTTCCAGAGTCTAAGCGAAAGCGCAACGATGGTGTATAACGAAAGAGAGTTCGTAAACAGAAAGCTACACCACATTGCGATGCACGGACCAGCCCTGAACACCGACGAAGAGTCGTATGAGCTGGTGAGGGCAGAGAGGACAGAACACGAGTACGTCTACGATGTGGACCAGAGAAGATGCTGTAAGAAGGAAGAAGCTGCAGGACTGGTACTGGTGGGCGACTTGACTAATCCGCCCTACCACGAATTCGCATATGAAGGGCTAAAAATCCGCCCTGCCTGCCCATACAAAATTGCAGTCATAGGAGTCTTCGGAGTACCAGGATCTGGCAAGTCAGCTATTATCAAGAACCTAGTTACCAGGCAAGACCTGGTGACTAGCGGAAAGAAAGAAAACTGCCAAGAAATCACCACCGACGTGATGAGACAGAGAGGTCTAGAGATATCTGCACGTACGGTTGACTCGCTGCTCTTGAATGGATGCAACAGGCCAGTCGACGTGTTGTACGTAGACGAGGCGTTTGCGTGCCACTCTGGAACGTTACTTGCTTTGATCGCCTTGGTTAGACCAAGGCAGAAAGTTGTACTCTGTGGTGACCCGAAGCAGTGCGGCTTCTTCAATATGATGCAGATGAAAGTCAACTATAATCACAACATCTGCACCCAAGTGTACCACAAAAGTATCTCCAGGCGGTGTACACTGCCTGTGACCGCCATTGTGTCATCGTTGCATTACGAAGGCAAAATGCGCACTACGAATGAGTACAACAAGCCGATTGTAGTGGACACTACAGGCTCAACAAAACCTGACGCTGGAGATCTCGTGTTAACGTGCTTCAGAGGGTGGGTTAAACAACTGCAAATTGACTATCGTGGATACGAGGTCATGACAGCAGCCGCATCCCAAGGGTTAACCAGAAAAGGAGTTTATGCAGTTAGGCAAAAAGTTAATGAAAACCCGCTCTATGCATCAACGTCAGAGCACGTCAACGTACTCCTAACGCGTACGGAAGGTAAACTGGTATGGAAGACACTTTCCGGTGACCCGTGGATAAAGACGCTGCAGAACCCACCGAAAGGAAACTTCAAAGCAACTATCAAGGAGTGGGAGGTGGAGCATGCATCAATAATGGCGGGCATCTGCAGTCACCAAATGACCTTTGATACATTCCAAAACAAAGCCAATGTTTGTTGGGCTAAGAGCTTGGTCCCTATCCTCGAAACAGCGGGGATAAAACTAAATGATAGGCAGTGGTCCCAGATAATTCAAGCCTTCAAAGAAGATAAAGCATACTCACCTGAAGTAGCCCTGAATGAAATATGCACGCGCATGTATGGGGTGGATTTAGACAGTGGGCTATTTTCTAAACCATTGGTGTCTGTGTATTACGCGGATAACCACTGGGATAATAGGCCTGGAGGGAAGATGTTCGGATTCAACCCCGAGGCAGCATCCATTCTAGAAAGAAAGTATCCATTCACAAAAGGGAAGTGGAACATCAACAAGCAGATCTGCGTGACCACCAGGAGGATAGAAGACTTTAACCCTACCACCAATATTATACCGGCCAATAGGAGACTACCACACTCATTAGTGGCCGAACACCGCCCAGTAAAAGGGGAAAGAATGGAATGGCTGGTTAATAAGATAAACGGCCACCACGTGCTCCTGGTCAGTGGCTATAATCTTGTACTGCCTACTAAGAGAGTCACTTGGGTAGCGCCACTAGGTGTCCGCGGAGCGGACTACACATACAACCTAGAGTTGGGTCTGCCAGCAACGCTTGGCAGGTATGACCTAGTGGTCATAAACATCCACACACCTTTTCGCATACACCATTACCAACAGTGCGTAGACCACGCAATGAAACTGCAAATGCTCGGGGGTGACTCATTGAGACTGCTCAAACCGGGTGGCTCTCTATTGATCAGAGCATATGGTTACGCAGATAGAACCAGTGAACGAGTCATCTGCGTGTTGGGACGCAAGTTCAGATCGTCTAGAGCGTTGAAACCACCATGTGTCACCAGCAACACTGAGATGTTTTTCCTATTCAGCAACTTTGACAATGGCAGAAGGAATTTCACAACTCATGTCATGAATAATCAACTGAATGCAGCCTTTGTAGGACAGGCCACCCGAGCAGGATGTGCACCGTCGTACCGTGTAAAACGCATGGACATCGCGAAGAACGATNNAGNGTGCNNNNNNNNNNNNNNNNNNNNNNNNNNNNNNNNNNNNNNNNNNNNNNNNNNNNNNNNNNACAAAAAATGGCCGGAGTCCTTTAAGAATAGTGCAACACCAGTGGGAACCGCAAAAACAGTCATGTGCGGTACGTATCCAGTAATCCACGCCGTTGGACCGAATTTCTCTAATTATTTGGAATCTGAAGGGGACCGGGAATTGGCAGCTGCCTATCGAGAAGTCGCAAAGGAAGTAACTAGACTGGGAGTAAATAGTGTAGCTATACCTCTCCTCTCCACAGGTNNNNNNNNNNNNNNNNNNNNNNNNNNNNNNNNNNNNNNNNNNNNNNNNNNNNNNNNNNNNNNNNNNNNNNNNNNNNNNNNNNNNNNNNNNNNNNNNNNNNNNNNNNNNNNNNNNNNNNNNNNNNNNNNNNNNNNNNNNNNNNNNNNNNNNNNNNNNNNNNNNNNNNNNNNNNNNNNNNNNNNNNNNNNNNNNNNNNNNNNNNNNNNNNNNNNNNNNNNNNNNNNNNNNNNNNNNNNNNNNNNNNNNNNNNNNNNNNNNNNNNNNNNNNNNNNNNNNNNNNNNNNNNNNNNGGCAGTGGACATGGCAGAGATATATACTATGTGGCCAAAGCAAACAGAGGCCAACGAGCAAGTCTGCCTATATGCCCTGGGGGAAAGTATTGAATCGATCAGGCAGAAATGCCCGGTGGATGATGCAGATGCATCGTCTCCTCCAAAAACTGTCCCGTGCCTTTGCCGTTACGCCATGACTCCGGAACGCGTCACCCGACTTCGCATGAACCACGTCACAAGTATAATTGTGTGTTCCTCGTTTCCCCTTCCAAAGTACAAAATAGAAGGAGTGCAAAAAGTCAAATGCTCTAAGGTAATGCTATTTGACCACAACGTGCCATCACGCGTAAGTCCAAGGGAATATAGATCTTCCCCGGAGGCTGCACAGGAAGCGAGTACAACCACGTCACTGACGCATAGCCAATTCGACCTAAGCGTTGACGGCGAGATACTACCCGTCCCGTCAGATCTGGATGCTGACGCCCCAGCCCTAGAACCAGCTCTAGACGACAGGGCGACACACACGTTGCCATCCACAACCGGAAACCTTGCGGCCGTGTCTGACTGGGTAATGAGCACCGTACCTGTCGCGCCGCCCAGAAGAAGGCGAGGGAGAAACCTGACTGTGACATGCGACGAGAGAGAAGGGAACATAACACCCATGGCTAGCGTCCGATTCTTTAGGGCAGAGCTGCGTCCGGTCGTACAAGAAACAGCGGAGACGCGTGACACAGCAATGTCTCTTCAGGCACCGCCGAGTACCGCCACGGAACTGAATCATCCGCCGATCTCCTTCGGAGCACCAAGCGAGACGTTCCCCATTACATTTGGGGACTTCAACGAAGGAGAAATCGAAAGCTTGTCTTCTGAGCTGCTAACTTTCGGAGACTTCCTACCCGGAGAAGTGGATGACTTGACAGATAGCGACTGGTCCACGTGCTCAGACACGGACGACGAGTTATGACTAGACAGGGCAGGTGGGTATATATTCTCGTCGGACACCGGTCCAGGTCATTTACAACAGAAGTCAGTACGCCAGTCAGTGCTGCCGGTGAACACCCTGGAGGAAGTCCACGAGGAGAAGTGTTACCCACCTAAGTTGGATGAAGTAAAGGAGCAACTATTACTTAAGAAACTCCAGGAGAGTGCATCCATGGCCAACAGAAGCAGGTACCAGTCGCGCAAAGTAGAAAACATGAAAGCAACAATCATCCAGAGACTAAAGAGAGGCTGTAGACTATACTTAATGTCAGAGACCTCAAAAGTCCCTACTTACCGGACCACATATCCGGCGCCTGTGTACTCGCCTCCGGTCAACGTCCGACTGTCCAACCCCGAGTCCGCAGTGGCAGCATGCAATGAGTTCCTAGCTAGAAACTATCCAACTGTCTCATCATACCAAATTACCGACGAGTATGATGCATATTTAGACATGGTGGACGGGTCGGAGAGTTGCCTGGATCGAGCGACATTCAATCCGTCAAAACTTAGGAGCTACCCGAAACAGCACGCTTACCATGCGCCCTCCATCAGAAGCGCTGTACCGTCCCCATTCCAGAACACACTACAGAATGTACTGGCAGCAGCCACGAAAAGAAACTGCAACGTCACACAGATGAGGGAATTACCCACTTTGGACTCAGCAGTATTCAACGTGGAGTGTTTTAAAAAATTCGCATGCAACCAAGAATACTGGGAAGAATTTGCTGCCAGCCCTATTAGGATAACAACTGAGAATTTAACAACCTATGTTACTAAACTAAAAGGGCCAAAAGCAGCAGCGCTATTTGCNNNNNNNNNNNNNNNNNNNNCACTGCAGGAAGTACCAATGGATAGGTTCACAGTAGATATGAAAAGGGACGTGAAGGTGACTCCTGGTACAAAGCACACAGAGGAAAGACCTAAGGTGCAGGTTATACAGGCGGCTGAACCCTTGGCGACAGCATACCTATGTGGGATTCACAGAGAGCTGGTTAGGAGGCTGAACGCCGTCCTCCTACCCAATGTACATACACTATTTGATATGTCTGCCGAGGATTTCGATGCCATCATAGCCGCACACTTTAAGCCAGGAGACACTGTTTTAGAAACGGACATAGCCTCCTTTGACAAGAGCCAAGATGATTCACTTGCGCTTACTGCCTTGATGTTGTTAGAAGATTTAGGGGTGGATCACTCCCTGTTGGACTTGATAGAGGCCGCTTTTGGAGAGATTTCCAGCTGTCANNNNNNNNNNNNNNNNNNNNNNNNNNNNGGCGCCATGATGAAATCTGGTATGTTCCTAACTCTGTTCGTCAACACATTGCTAAACATCACCATCGCTAGCCGCGTGCTGGAAGATCGTCTGACAAAATCCGCGTGCGCGGCCTTCATCGGCGACGACAACATAATACATGGAGTCGTCTCCGATGAATTGATGGCAGACAGATGCGCCACTTGGATGAACATGGAAGTGAAGATCATAGATGCAGTTGTATCCTTGAAAGCCCCTTACTTTTGTGGAGGGTTTATACTGCACGATACTGTGACGGGAACAGCCTGCAGAGTGGCAGACCCGCTAAAAAGGCTATTCAAACTGGGCAAACCGCTAGCGGCAGGTGACGAACAAGATGAAGATAGAAGACGAGCGCTGGCTGACGAAGTGATCAGATGGCAACGAACAGGGCTAATTGATGAGTTGGAGAAAGCGGTATACTCTAGGTATGAAGTGCAGGGTATATCAGTTGTGGTAATGTCCATGGCCACCTTTGCAAGCTCCAGATCTAACTTCGAGAAGCTCAGAGGACCCGNNNTNNNTTTGTANGNNGGTNCNAAATANNNNGNNTACATNNCAANCCNAACNNTTTACAATNNGAGGTNCCAGNCTNGANCCTNGACNCNNNNNCCCACTATNNNAGNAATCAGGNCCAGANCGCGNCCNCNNANGNNAGCCGGGCAACNNNNNNNNCTGANNTCAGCAGTTAATAAACTGACAATGCGCGCGGTANCCCAACANAANCNNCNNNNGAATCGNNNGAATNNNAANCNAAAGCNAAAGCGACAGGCGCCACAAAACAACACAAACCNAAAGAAGCAGCCGCCTNAAAAGAAACCAGCTCNAAAGNAANNNAAGCCGGGCCGCNNAGAGAGGATGTGCATGAAAATCGAAAATGATTGTATTTTTGAAGTCAAGTATGAAGGTAAGGTAACAGGTTACGCGTGCTTGGTGGGGGACAAAGTAATGAAACCAGCACACGTAAAGGGGACCATCGATAACGCGGACCTGGCCAAACTGGCCTTTAAGCGGTCATCTAAGTATGACCTTGAATGCGCGCAGATACCCGTGCACATGAAGTCCGACGCTTCGAAGTTCACCCATGAGAAACCAGAGGGGTACTACAACTGGCACCACGGAGCAGTACAGTACTCAGGAGGCCGGTTCACCATCCCCACAGGTGCTGGCAAACCAGGGGACAGCGGCAGACCGATCTTCGACAACAAGGGACGCGTGGTGGCCATAGTCTTAGGAGGAGCTAATGAAGGAGCCCGTACAGCCCTCTCGGTGGTGACCTGGAATAAAGACATTGTCACTAAAATCACCCCCGAGGGGGCCGAAGAGTGGAGTCTTGCCATCCCAGTCATGTGCCTGCTGGCAAATACCACGTTCCCCTGCTCCCAGCCCCCTTGCACTCCCTGCTGCTATGAAAGGGAACCAGAGGAAACCCTACGCATGCTTGAGGACAACGTCATGAGACCTGGGTACTATCAGCTGCTACAAGCATCCTTAACATGTTCTCCCCACCGTCAGCGACGCAGTACCAAGGACAACTTCAATGTCTATAAAGCCACAAGACCGTACTTAGCTCACTGTCCCGACTGTGGAGAAGGGCACTCGTGCCATAGTCCCGTAGCATTAGAACGCATCAGAAATGAAGCGACAGACGGGACGCTGAAAATCCAGGTCTCCTTGCAAATCGGAATAAAGACGGATGATAGCCACGATTGGACCAAGCTGCGTTACATGGACAACCACACGCCAGCGGACGCAGAGAGGGCGGGGCTATTTGTAAGAACATCAGCACCGTGCACGATTACTGGAACAATGGGACACTTCATCCTGACCCGATGTCCGAAAGGGGAAACTCTGACGGTGGGATTCACTGACAGTAGGAAGATCAGTCACTCATGTACGCACCCATTTCACCACGACCCTCCTGTGATAGGCCGGGAGAAATTCCATTCCCGACCGCAGCACNNNNNNGAGCTGCCTTGCAGCACGTACGTGCAGAGCACCGCCGCAACTACCGAGGAGATAGAGGTACACATGCCCCCAGACACCCCTGATCGCACATTGATGTCACAACAGTCCGGCAACGTAAAGATCACAGTTAATGGCCAGACGGTGCGGTACAAGTGTAATTGCGGTGGCTCAAATGAAGGACTAATAACTACAGACAAAGTGATTAATAACTGCAAAGTTGATCAATGTCATGCCGCGGTCACCAATCACAAAAAGTGGCAGTACAACTCCCCTCTGGTCCCGCGTAATGCTGAACTTGGGGACCGAAAAGGAAAAATCCACATCCCGTTTCCGCTGGCAAATGTAACATGCAGGGTGCCTAAAGCAAGGAACCCCACCGTGACGTACGGGAAAAACCAAGTCATCATGCTACTGTATCCCGACCACCCAACACTCCTGTCCTACCGGAACATGGGAGAAGCACCAAACTACCAAGAAGAGTGGGTGACGCATAAGAAGGAAGTCGTGCTAACCGTGCCGACTGAAGGGCTCGAGGTCACGTGGGGTAACAACGAGCCGTATAAGTATTGGCCGCAGTTATCTACAAACGGTACAGCCCATGGCCACCCGCATGAGATAATTCTGTATTATTATGAGCTGTACCCTACTATGACTGTAGTAGTTGTGTCAGTGGCCTCGTTCGTACTCCTGTCGATGGTGGGTGTGGCAGTGGGGATGTGCATGTGTGCACGACGCAGATGCANNNNNNNNNNNNNNNNNNNNNNNNNNNNNNNNNNNNNNNNNNNNNNNNNNNNNNNNNNNNNNNNNNNNNNNNNNNNNNNNNNNNNNNNNNNNNNNNNNNNNNNNNNNNNNNNNNNNNNNNNNNNNNNNNNNNNNNNNNNNNNNNNNNNNNNNNNNNNNNNNNNNNNNNNNNNNNNNNNNNNNNNNNNNNNNNNNNNNNNNNNNNNNNNNNNNNNNNNNNNNNNNNNNNNNNNNNNNNNNNNNNNNNNNNNNNNNNTNNGCGCGTACGAACACGTAACAGTGATCCCGAACACGGTGGGAGTACCGTATAAGACTCTAGTCAATAGACCGGGCTACAGTCCCATGGTATTGGAGATGGAACTACTGTCAGTCACTTTGGAGCCAACGCTATCGCTTGATTACATCACGTGCGAGTACAAAACCGTTATCCCGTCTCCGTACGTGAAATGCTGCGGTACAGCAGAGTGCAAGGACAAAAACCTACCTGACTACAGCTGTAAGGTCTTCACCGGCGTCTACCCATTTATGTGGGGCGGAGCCTANNNNNNNNNNNNNNNNNNNNNNNNNNNNNNNNNNNNNNNNNNNNNNNNNNNNNNNNNNNNNNNNNNNNNNNNNNNNNNNNNNNNNNNNNNNNNNNNNNNNNNNNNNNNNNNNNNNNNNNNNNNNNNNNNNNNNNNNNNNNNNNNNNNNNNNNNNNNNNNNNNNNNNNNNNNNNNNNNNNNNNNNNNNNNNNNNNNNGCCAAANTCATTGTNGGGCCAATGTCTTCAGCCTGGACACCTTTCGACAACAAAATTGTGGTGTACAAAGGTGACGTCTATAACATGGACTACCCGCCCTTTGGCGCAGGAAGACCAGGACAATTTGGCGATATCCAAAGTCGCACACCTGAGAGTACAGACGTCTATGCTAATACACAACTGGTACTGCAGAGACCGGCTGCGGGTACGGTACATGTGCCATACTCTCAGGCACCATCTGGCTTTAAGTATTGGCTAAAAGAACGAGGGGCGTCGCTGCAGCACACAGCACCATTTGGCTGCCAAATAGCAACAAACCCGGTAAGAGCGGTGAATTGCGCCGTAGGGAACATGCCCATCTCCATCGACATACCGGATGCGG--------------------------------------------------------------------------------------------------------------------------------------------------------------------------------------------------------------------------------------------------------------------------------------------------------------------------------------------------------------------------------------------------------------------------------------------------------------------------------
		</sequence>
		<sequence>
			<taxon idref="MK244635|Brazil|RJ|2016-02-19"/>
			-----------------------------------------------------------------------------------------------------------------------------------------------------------------------------------------------------------------------------------------------CGTCTGCCCGATGCGCAGCGCAGAAGATCCCGAGAGACTCGCCAATTATGCGAGAAAGCTAGCATCTGCTGCAGGAAAAGTCCTGGACAGAAACATCTCTGGAAAGATCGGGGACTTACAAGCAGTAATGGCCGTGCCAGACACGGAGACGCCAACATTCTGCTTGCACACAGATGTCTCATGTAGACAGAGAGCAGACGTCGCGATATACCAAGACGTCTATGCTGTACACGCACCCACGTCGCTATACCACCAGGCGATTAAAGGGGTCCGAGTGGCGTACTGGGTAGGGTTCGACACAACCCCGTTCATGTACAATGCCATGGCGGGTGCCTACCCCTCATATTCGACAAACTGGGCAGACGAGCAGGTACTGAAGGCTAAGAACATAGGATTATGTTCAACAGACCTGACGGAAGGTAGACGAGGTAAATTGTCTATTATGAGAGGGAAGAAGCTAAAACCGTGTGACCGTGTGCTGTTCTCAGTAGGGTCAACGCTCTACCCGGAAAGCCGCAAGCTACTTAAGAGCTGGCACTTACCATCGGTGTTCCATCTAAAGGGCAAACTCAGCTTCACATGCCGCTGTGATACAGTGGTTTCGTGCGAGGGCTACGTCGTTAAGAGAATAACGATGAGCCCAGGCCTTTATGGAAAAACCACAGGGTATGCGGTAACCCACCACGCAGACGGATTCTTGATGTGCAAGACTACCGACACGGTTGACGGCGAAAGAGTGTCATTCTCGGTGTGCACATACGTGCCGGCGACCATTTGTGATCAAATGACCGGCATCCTTGCTACAGAAGTCACGCCGGAGGATGCACAGAAGCTGTTGGTGGGGCTGAACCAGAGAATAGTGGTTAACGGCAGAACGCAACGGAATACGAACACCATGAAAAACTATCTGCTTCCCGTGGTCGCCCAAGCCTTCAGTAAGTGGGCAAAGGAGTGCCGGAAAGACATGGAAGATGAAAAACTCCTGGGGGTCAGAGAAAGAACACTGACCTGCTGCTGTCTATGGGCATTCAAGAAGCAGAAAACACACACGGTCTACAAGAGGCCTGATACCCAGTCAATTCAGAAGGTTCAGGCCGAGTTTGACAGCTTTGTGGTACCGAGCCTGTGGTCGTCCGGGTTGTCAATCCCCTTGAGGACTAGAATCAAATGGTTGTTAAGCAAGGTGCCAAAAACCGACCTGATCCCATATAGCGGGGACGCCCAAGAAGCCCGGGACGCAGAAAAAGAAGCAGAGGAAGAACGAGAAGCAGAACTGACTCGTGAAGCCCTACCACCTCTACAGGCAGCACAGGAAGATGTTCAGGTCGAAATCGACGTGGAACAGCTTGAGGACAGAGCGGGTGCAGGAATAATAGAGACTCCTAGAGGAGCTATCAAAGTTACTGCCCAACCAACAGACCACGTCGTGGGAGAGTACCTGGTACTTTCCCCGCAGACCGTACTACGGAGCCAGAAGCTCAGCCTAATTCACGCTTTGGCGGAGCAAGTGAAGACGTGCACGCACAGCGGACGAGCAGGGAGGTACGCGGTCGAAGCGTACGACGGCCGAGTCCTAGTGCCCTCAGGCTATGCAATCTCGCCTGAAGACTTCCAGAGTCTAAGCGAAAGCGCAACGATGGTGTATAACGAAAGAGAGTTCGTAAACAGAAAGCTACACCACATTGCGATGCACGGACCAGCCCTGAACACCGACGAAGAGTCGTATGAGCTGGTGAGGGCAGAGAGGACAGAACACGAGTACGTCTACGATGTGGACCAGAGAAGATGCTGTAAGAAGGAAGAAGCTGCAGGACTGGTACTGGTGGGCGACTTGACTAATCCGCCCTACCACGAATTCGCATATGAAGGGCTAAAAATCCGCCCTGCCTGCCCATACAAAATTGCAGTCATAGGAGTCTTCGGAGTACCAGGATCTGGCAAGTCAGCTATTATCAAGAACCTAGTTACCAGGCAAGACCTGGTGACTAGCGGAAAGAAAGAAAACTGCCAAGAAATCACCACCGACGTGATGAGACAGAGAGGTCTAGAGATATCTGCACGTACGGTTGACTCGCTGCTCTTGAATGGATGCAACAGGCCAGTCGACGTGTTGTACGTAGACGAGGCGTTTGNGTGNNNNNNNNNNNNNNNNNNNNNNNNNNNNNNNNNNNNNNNNNNNNNNNNNNNNNNNNNNNNNNNNNNNNNNNNNNNNNNNNNNNNNNNNNNNNNNNNNNNNNNNNNNNNNNNNNNNNNNNNNNNNNNNNNNNNNNNNNNNNNNNNNNNNNNNNNNNNNNNNNNNNNNNNNNNNNNNNNNNNNNNNNNNNNNNNNNNNNNNNNNNNNNNNNNNNNNNNNNNNNNNNNNNNNNNNNAGTACAACAAGCCGATTGTAGTGGACACTACAGGCTCAACAAAACCTGACGCTGGAGATCTCGTGTTAACGTGCTTCAGAGGGTGGGTTAAACAACTGCAAATTGACTATCGTGGATACGAGGTCATGACAGCAGCCGCATCCCAAGGGTTAACCAGAAAAGGAGTTTATGCAGTTAGGCAAAAAGTTAATGAAAACCCGCTCTATGCATCAACGTCAGAGCACGTCAACGNNNNNNNNNNNNNNNNNNNNNNNNNNNNNNNNNNNNNNNNNNNNNNNNNNNNNNNNNNNNNNNNNNNNNNNNNNNNNNNNNNNNNNNNNNNNNNNNNNNNNNNNNNNNNNNNNNNNNNNNNNNNNNNNNNNNNNNNNNNNNNNNNNNNNNNNNNNNNNNNNNNNNNNNNNNNNNNNNNNNNNNNNNNNNNNNNNNNNNNNNNNNNNNNNNNNNNNNNNNNNNNNNNNNNNNNNNNNNNNNNNNNNNNNNATGATAGGCAGTGGTCCCAGATAATTCAAGCCTTCAAAGAAGATAAAGCATACTCACCTGAAGTAGCCCTGAATGAAATATGCACGCGCATGTATGGGGTGGATTTAGACAGTGGGCTATTTTCTAAACCATTGGTGTCTGTGTATTACGCGGATAACCACTGGGATAATAGGCCTGGAGGGAAGATGTTCGGATTCAACCCCGAGGCAGCATCCATTCTAGAAAGAAAGTATCCATTCACAAAAGGGAAGTGGAACATCAACAAGNNNNNNNNNNNNNNNNNNNNNNNNNNNNAAGACTTTAACCCTACCACCAATATTATACCGGCCAATAGGAGACTACCACACTCATTAGTGGCCGAACACCGCCCAGTAAAAGGGGAAAGAATGGAATGGCTGGTTAATAAGATAAACGGCCACCACGTGCTCCTGGTCAGTGGCTATAATCTTGTACTGCCTACTAAGAGAGTCACTTGGGTAGCGCCACTAGGTGTCCGCGGAGCGGACTACACATACAACCTAGAGTTGGGTCTGCCAGCAACGCTTGGCAGGTATGACCTAGTGGTCATAAACATCCACACACCTTTTCGCATACACCATTACCAACAGTGCGTAGACCACGCAATGAAACTGCAAATGCTCNGGGGTGACTCATTGAGACTGCTCAAACCGGGTGGCTCTCTATTNNNNNNNNNNNNNNNNNNNNNNNNTAGAACCAGTGAACGAGTCATCTGCGTGTTGGGACGCAAGTTCAGATCGTCTAGAGCGTTGAAACCACCATGTGTCACCAGCAACACTGAGATGTTTTTCCTATTCAGCAACTTTGACAATGGCAGAAGGAATTTCACAACTCATGTCATGAATAATCAACTGAATGCAGCCTTTGTAGGACAGGCCACCCGAGCAGGATGTGCACCGTCGTACCGGGTAAAACGCATGGACATCGCGAAGAACGATNNAGNGTGCNNNNNNNNNNNNNNNNNNNNNNNNNNNNNNNNNNNNNNNNNNNNNNNNNNNNNNNNNNNNNNNNNNNNNNNNNNNNNNNNNNNNNNNNNNNNNNNNNNNNNNNNNNNNNNNNNNNNNNNNNNNNNNNNNNNNNNNNNNNNNNNNNNNNNNNNNNNNNNNNNNNNNNNNNNNNNNNNNNNNNNNNNNNNNNNNNNNNNNNNNNNNNNNNNNNNNNNNNNNNNNNNNNNNNNNNNNNNNNNNNNNNNNNNNNNNNNNNNNNNNNNNNNNNNNNNNNNNNNNNNNNNNNNNNNNNNNNNNNNNNNNNNNNNNNNNNNNNNNNNNNNNNNNNNNNNNNNNNNNNNNNNNNNNNNNNNNNNNNNNNNNNNNNNNNNNNNNNNNNNNNNNNNNNNNNNNNNNNNNNNNNNNNNNNNNNNNNNNNNNNNNNNNNNNNNNNNNNNNNNNNNNNNNNNNNNNNNNNNNNNNNNNNNNNNNNNNNNNNNNNNNNNNNNNNNNNNNNNNNNNNNNNNNNNNNNNNNNNNNNNNNNNNNNNNNNNNNNNNNNNNNNNNNNNNNNNNNNNNNNNNNNNNNNNNNNGGCAGTGGACATGGCAGAGATATATACTATGTGGCCAAAGCAAACAGAGGCCAACGAGCAAGTCTGCCTATATGCCCTGGGGGAAAGTATTGAATCGATCAGGCAGAAATGCCCGGTGGATGATGCAGATGCATCGTCTCCTCCAAAAACTGTCCCGTGCCTTTGCCGTTACGCCATGACTCCGGAACGCGTCACCCGACTTCGCATGAACCACGTCNCAAGTATAATTGTGTGTTCCTCGTTTCCCCTTCCAAAGTACAAAATAGAAGGAGTGCAAAAAGTCAAATGCTCTAAGGTAATGCTATTTGACCACAACGTGCCATCACGCGTAAGTCCAAGGGAATATAGATCTTCCCCGGAGGCTGCACAGGAAGCGAGTACAACCACGTCACTGACGCATAGCCAATTCGACCTAAGCGTTGACGGCGAGATACTACCCGTCCCGTCAGATCTGGATGCTGACGCCCCAGCCCTAGAACCAGCTCTAGACGACAGGGCGACACACACGTTGCCATCCACAACCGGAAACCTTGCGGCCGTGTCTGACTGGGTAATGAGCACCGTACCTGTCGCGCCGCCCAGAAGAAGGCGAGGGAGAAACCTGACTGTGACATGCGACGAGAGAGAAGGGAACACAACACCCATGGCTAGCGTCCGATTCTTTAGGGCAGAGCTGCGTCCGGTCGTACAAGAAACAGCGGAGACGCGTGACACAGCAATGTCTCTTCAGGCACCGCCGAGTACCGCCACGGAACTGAATCATCCGCCGATCTCCTTCGGAGCACCAAGCGAGACGTTCCCCATTACATTTGGGGACTTCAACGAAGGAGAAATCGAAAGCTTGTCTTCTGAGCTGCTAACTTTCGGAGACTTCCTACCCGGAGAAGTGGATGACTTGACAGATAGCGACTGGTCCACGTGCTCAGACACGGACGACGAGTTATGACTAGACAGGGCAGGTGGGTATATATTCTCGTCGGACACCGGTCCAGGTCATTNNNNNNNNNNNNNNNNNNNNNNNNNNNNNNNNNNNNNNNNNNNNNNNNNNNNNNNNNNNNNNNNNNNNNNNNNNNNNNNNNNNNNNNNNNNNNNNNNNNNNNNNNNNNNNNNNNNNNNNNNNNNNNNNNNNNNNNNNNNNNNNNNNNNNNNNNNNNNNNNNNNNNNNNNNNNNNNNNNNNNNNNNNNNNNNNNNNNNNNNNNNNNNNNNNNNNNNNNNNNNNNNNNNNNNNNNNNNNNNNNNNNNNNNNNCCCTACTTACCGGACCACATATCCGGCGCCTGTGTACTCGCCTCCGGTCAACGTCCGACTGTCCAACCCCGAGTCCGCAGTGGCAGCATGCAATGAGTTCCTAGCTAGAAACTATCCAACTGTCTCATCATACCAAATTACCGACGAGTATGATGCATATTTAGACATGGTGGACGGGTCGGAGAGTTGCCTGGATCGAGCGACATTCAATCCGTCAAAACTTAGGAGCTACCCGAAACAGCACGCTTACCATGCGCCCTCCATCAGAAGCGCTGTACCGTCCCCATTCCAGAACACACTACAGAATGTACTGGCAGCAGCCACGAAAAGAAACTGCAACGTCACACAGATGAGGGAATTACCCACTTTGGACTCAGCAGTATTCAACGTGGAGTGTTTTNAAAAATTCGCATGCAACCAAGAATACTGGGAAGAATTTGCTGCCAGCCCTATTAGGATAACAACTGAGAATTTAACAACCTATGTTACTAAACTAAAAGGGCCAAAAGCAGCAGCGCTATTTGCNNNNNNNNNNNNNNNNNNNCCACTGCAGGAAGTACCAATGGATAGGTTCACAGTAGATATGAAAAGGGACGTGAAGGTGACTCCTGGTACAAAGCACACAGAGGAAAGACCTAAGGTGCAGGTTATACAGGCGGCTGAACCCTTGGCGACAGCATACCTATGTGGGATTCACAGAGAGCTGGTTAGGAGGCTGAACGCCGTCCTCCTACCCAATGTACATACACTATTTGATATGTCTGCCGAGGATTTCGATGCCATCATAGCCGCACACTTTAAGCCAGGAGACACTGTTTTAGAAACGGACATAGCCTCCTTTGACAAGAGCCAAGATGATTCACTTGCGCTTACTGCCTTGATGTTGTTAGAAGATTTAGGGGTGGATCACTCCCTGTTGGACTTGATAGAGGCCGCTTTTGGAGAGATTTCCAGCTGTCANNNNNNNNNNNNNNNNNNNNNNNNNNNNGGCGCCATGATGAAATCTGGTATGTTCCTAACTCTGTTCGTCAACACATTGCTAAACATCACCATCGCTAGCCGCGTGCTGGAAGATCGTCTGACAAAATCCGCGTGCGCGGCCTTCATCGGCGACGACAACATAATACATGGAGTCGTCTCCGATGAATTGATGGCAGACAGATGCGCCACTTGGATGAACATGGAAGTGAAGATCATAGATGCAGTTGTATCCTTGAAAGCCCCTTACTTTTGTGGAGGGTTTATACTGCACGATACTGTGACGGGAACAGCCTGCAGAGTGGCAGACCCGCTAAAAAGGCTATTCAAACTGGGCAAACCGCTAGCGGCAGGTGACGAACAAGATGAAGATAGAAGACGAGCGCTGGCTGACGAAGTGATCAGATGGCAACGAACAGGGCTAATTGATGAGTTGGAGAAAGCGGTATACTCTAGGTATGAAGTGCAGGGTATATCAGTTGTGGTAATGTCCATGGCCACCTTTGCAAGCTCCAGATCTAACTTCGAGAAGCTCAGAGGACCCNNNNNNNNNNNNNNNNNNNNNNNNNNNNNNNNNNNNNNNNNNNNNNNNNNNNNNNNNNNNNNNNNNNNNNNNNNNNNNNNNNNNNNNNNNNNNNNNNNNNNNNNNNNNNNNNNNNNNNNNNNNNNNNNNNNNNNNNNNNNNNNNNNNNNNNNNNNNNNNNNNNNNNNNNCAGTTAATAAACTGACAATGCGCGCGGTACCCCAACAGAAGCCACGCAGGAATCGGAAGAATAAGAAGCAAAAGCAAAAGCGACAGGCGCCACAAAACAACACAAACCAAAAGAAGCAGCCGCCTAAAAAGAAACCAGCTCAAAAGAAAAAGAAGCCGGGCCGCAGAGAGAGGATGTGCATGAAAATCGAAAATGATTGTATTTTTGAAGTCAAGTATGAAGGTAAGGTAACAGGTTACGCGTGCTTGGTGGGGGACAAAGTAATGAAACCAGCNNNNNNNNNNNNNNNNNNNNNNNNNNNNNNNNNNNNNNNNNNNNNNNNNNNNNNNNNNNNNNNNNNNNNNNNNNNNNNNNNNNNNNNNNNNNNNNNNNNNNNNNNNNNNNNNNNNNNNNNNNNNNNNNNNNNNNNNNNNNNNNNNNNNNNNNNNNNNNNNNNNNNNNNNNNNNNNNNNNNNNNNNNNNNNNNNNNNNNNNNNNNNNNNNNNNNNNNNNNNNNNNNNNNNNNNNNNNNNNNNNNNNNNNNNNNACGCGTGGTGGCCATAGTCTTAGGAGGAGCTAATGAAGGAGCCCGTACAGCCCTCTCGGTGGTGACCTGGAATAAAGACATTGTCACTAAAATCACCCCCGAGGGGGCCGAAGAGTGGAGTCTTGCCATCCCAGTCATGTGCCTGCTGGCAAATACCACGTTCCCCTGCTCCCAGCCCCCTTGCACTCCCTGCTGCTATGAAAGGGAACCAGAGGAAACCCTACGCATGCTTGAGGACAACGTCATGAGACCTGGGTACTATCAGCTGCTACAAGCATNNNNNNNNNNNNNNNNNNNNNNNNNNNNNNNNNNNNNNNNNNNNNNNNNNNNNNNNNNNNNNNNNNNNNNNNNNNNNNNNNNNNNNNNNNNNNNNNNNNNNNNNNNNNNNNNNNNNNNNNNNNNNNNNNNNNNNNNNNNNNNNNNNNNNNNNNNNNNNNNNNNNNNNNNNNNNNNNNNNNNNNNNNNNNNNNNNNNNNNNNNNNNNNNNNNNNNCCACGATTGGACCAAGCTGCGTTACATGGACAACCACACGCCAGCGGACGCAGAGAGGGCGGGGCTATTTGTAAGAACATCAGCACCGTGCACGATTACTGGAACAATGGGACACTTCATCCTGACCCGATGTCCGAAAGGGGAAACTCTGACGGTGGGATTCACTGACAGTAGGAAGATCAGTCACTCATGTACGCACCCATTTCACCACGACCCTCCTGTGATAGGCCGGGAGAAATTCCATTCCCGACCGCAGCACNNNNNAGAGCTGCCTTGCAGCACGTACGTGCAGAGCACCGCCGCAACTACCGAGGAGATAGAGGTACACATGCCCCCAGACACCCCTGATCGCACATTGATGTCACAACAGTCCGGCAACGTAAAGATCACAGTTAATGGCCAGACGGTGCGGTACAAGTGTAATTGCGGTGGCTCAAATGAAGGACTAATAACTACAGACAAAGTGATTAATAACTGCAAAGTTGATCAATGTCATGCCGCGGTCACCAATCACAAAAAGTGGCAGTACAACTCCCCTCTGGTCCCGCGTAATGCTGAACTTGGGGACCGAAAAGGAAAAATCCACATCCCGTTTCCGCTGGCAAATGTAACATGCAGGGTGCCTAAAGCAAGGAACCCCACCGTGACGTACGGGAAAAACCAAGTCATCATGCTACTGTATCCCGACCACCCAACACTCCTGTCCTACCGGAACATGGGAGAAGAACCAAACTACCAAGAAGAGTGGGTGACGCATAAGAAGGAAGTCGTGCTAACCGTGCCGACTGAAGGGCTCGNNNNNNNNNNNNNNNNNNNNNNNNNNNNNNNNNNNNNNNNNNNNNNNNNNNNNNNNNNNNNNNNNNNNNNNNNNNNNNNNNNNNNNNNNNNNNNNNNNNNNNNNNNNNNNNNNNNNNNNNNNNNNNNNNNNNNNNNNNNNNNNNNNNNNNNNNNNNNNNNNNNNNNNNNNNNNNNNNNNNNNNNNNNNNNNNNNNNNNNNNNNNNNNNNNNNNNNNNNNNNNNNNNNNNNNNNNNNNNNNNNNNNNNNNNNNNNNNNNNNNNNNNNNNNNNNNNNNNNNNNNNNNNNNNNNNNNNNNNNNNNNNNNNNNNNNNNNNNNNNNNNNNNNNNNNNNNNNNNNNNNNNNNNNNNNNNNNNNNNNNNNNNNNNNNNNNNNNNNNNNNNNNNNNNNNNNNNNNNNNNNNNNNNNNNNNNNNNNNNNNNNNNNNNNNNNNNNNNNNNNNNNNNNNNNNNNNNNCCCACACTGTGAGCGCGTACGAACACGTAACAGTGATCCCGAACACGGTGGGAGTACCGTATAAGACTCTAGTCAATAGACCGGGCTACAGTCCCATGGTATTGGAGATGGAACTACTGTCAGTCACTTTGGAGCCAACGCTATCGCTTGATTACATCACGTGCGAGTACAAAACCGTTATCCCGTCTCCGTACGTGAAATGCTGCGGTACAGCAGAGTGCAAGGACAAAAACCTACCTGACTACAGCTGTAAGGTCTTCACCGGCGTCTACCCATTTATGTGGGGCGGAGCCTANNNNNNNNNNNNNNNNNNNNNNNNNNNNNNNNNNNNNNNNNNNNNNNNNNNNNNNNNNNNNNNNNNNNNNNNNNNNNNNNNNNNNNNNNNNNNNNNNNNNNNNNNNNNNNNNNNNNNNNNNNNNNNNNNNNNNNNNNNNNNNNNNNNNNNNNNNNNNNNNNNNNNNNNNNNNNNNNNNNNNNNNNNNNNNNNNNNNGCCAAATTCATTGTGGGGCCAATGTCTTCAGCCTGGACACCTTTCGACAACAAAATTGTGGTGTACAAAGGTGACGTCTATAACATGGACTACCCGCCCTTTGGCGCAGGAAGACCAGGACAATTTGGCGATATCCAAAGTCGCACACCTGAGAGTACAGACGTCTATGCTAATACACAACTGGTACTGCAGAGACCGGCTGCGGGTACGGTACATGTGCCATACTCTCAGGCACCATCTGGCTTTAAGTATTGGCTAAAAGAACGAGGGGCATCGCTGCAGCACACAGCACCATTTGGCTGCCAAATAGCAACAAACCCGGTAAGAGCGGTGAATTGCGCCGTAGGGAACATGCCCATCTCCATCGACATACCGGATGCGG--------------------------------------------------------------------------------------------------------------------------------------------------------------------------------------------------------------------------------------------------------------------------------------------------------------------------------------------------------------------------------------------------------------------------------------------------------------------------------
		</sequence>
		<sequence>
			<taxon idref="MK244634|Brazil|RJ|2016-04-27"/>
			-----------------------------------------------------------------------------------------------------------------------------------------------------------------------------------------------------------------------------------------------CGTCTGCCCGATGCGCAGCGCAGAAGATCCCGAGAGACTCGCCAATTATGCGAGAAAGCTAGCATCTGCTGCAGGAAAAGTCCTGGACAGAAACATCTCTGGAAAGATCGGGGACTTACAAGCAGTAATGGCCGTGCCAGACACGGAGACGCCAACATTCTGCTTGCACACAGATGTCTCATGTAGACAGAGAGCAGACGTCGCGATATACCAAGACGTCTATGCTGTACACGCACCCACGTCGCTATACCACCAGGCGATTAAAGGGGTCCGAGTGGCGTACTGGGTAGGGTTCGACACAACCCCGTTCATGTACAATGCCATGGCGGGTGCCTACCCCTCATATTCGACAAACTGGGCAGACGAGCAGGTACTGAAGGCTAAGAACATAGGATTATGTTCAACAGACCTGACGGAAGGTAGACGAGGTAAATTGTCTATTATGAGAGGGAAGAAGCTAAAACCGTGTGACCGTGTGCTGTTCTCAGTAGGGTCAACGCTCTACCCGGAAAGCCGCAAGCTACTTAAGAGCTGGCACTTACCATCGGTGTTCCACCTAAAGGGCAAACTCAGCTTCACATGCCGCTGTGACACAGTGGTTTCGTGCGAGGGCTACGTCGTTAAGAGAATAACGATGAGCCCAGGCCTTTATGGAAAAACCACAGGGTATGCGGTAACCCACCACGCAGACGGATTCTTGATGTGCAAGACTACCGACACGGTTGACGGCGAAAGAGTGTCATTCTCGGTGTGCACATACGTGCCGGCGACCATTTGTGATCAAATGACCGGCATCCTTGCTACAGAAGTCACGCCGGAGGATGCACAGAAGCTGTTGGTGGGGCTGAACCAGAGAATAGTGGTTAACGGCAGAACGCAACGGAATACGAACACCATGAAAAACTATCTGCTTCCCGTGGTCGCCCAAGCCTTCAGTAAGTGGGCAAAGGAGTGCCGGAAAGACATGGAAGATGAAAAACTCCTGGGGGTCAGAGAAAGAACACTGACCTGCTGCTGTCTATGGGCATTCAAGAAGCAGAAAACACACACGGTCTACAAGAGGCCTGATACCCAGTCAATTCAGAAGGTTCAGGCCGAGTTTGACAGCTTTGTGGTACCGAGCCTGTGGTCGTCCGGGTTGTCAATCCCCTTGAGGACTAGAATCAAATGGTTGTTAAGCAAGGTGCCAAAAACCGACCTGATCCCATATAGCGGGGACGCCCAAGAAGCCCGGGACGCAGAAAAAGAAGCAGAGGAAGAACGAGAAGCAGAACTGACTCGTGAAGNNCTACCANCNCTACAGGCAGCACAGGAAGATGTTCAGGTCGAAATCGACGTGGAACAGCTTGANGACAGAGCGGGTGCAGGNANAATAGAGACTCCTAGAGGAGCTATCAAAGTTACTGCCCAACCAACAGACCACGTCGTGGGAGAGTACCTGGTACTTTCCCCGCAGACCGTACTACGGAGCCAGAAGCTCAGCCTAATTCACGCTTTGGCGGAGCAAGTGAAGACGTGNNNNCACAGCGGACGAGCAGGGAGGTACGCGGTCGAAGCGTACGACGGCCGAGTCCTAGTGCCCTCAGGCTATGCAATCTCGCCTGAAGACTTCCAGAGTCTAAGCGAAAGCGCAACGATGGTGTATAACGAAAGAGAGTTCGTAAACAGAAAGCTACACCACATTGCGATGCACGGACCAGCCCTGAACACCGACGAAGAGTCGTATGAGCTGGTGAGGGCAGAGAGGACAGAACACGAGTACGTCTACGATGTGGACCAGAGAAGATGCTGTAAGAAGGAAGAAGCTGCAGGACTGGTACTGGTGGGCGACTTGACTAATCCGCCCTACCACGAATTCGCATATGAAGGGCTAAAAATCCGCCCTGCCTGCCCATACAAAATTGCAGTCATAGGAGTCTTCGGAGTACCAGGATCTGGCAAGTCAGCTATTATCAAGAACCTAGTTACCAGGCAAGACCTGGTGACTAGCGGAAAGAAAGAAAACTGCCAAGAAATCACCACCGACGTGATGAGACAGAGAGGTCTAGAGATATCTGCACGTACGGTTGACTCGCTGCTCTTGAATGGATGCAACAGGCCAGTCGACGTGTTGTACGTAGACGAGGCGTTTGCGTGCCACTCTGGAACGTTACTTGCTTTGATCGCCTTGGTTAGACCAAGGCAGAAAGTTGTACTCTGTGGTGACCCGAAGCAGTGCGGCTTCTTCAATATGATGCAGATGAAAGTCAACTATAATCACAACATCTGCACCCAAGTGTACCACAAAAGTATCTCCAGGCGGTGTACACTGCCTGTGACCGCCATTGTGTCATCGTTGCATTACGAAGGCAAAATGCGCACTACGAATGAGTACAACAAGCCGATTGTAGTGGACACTACAGGCTCAACAAAACCTGACGCTGGAGATCTCGTGTTAACGTGCTTCAGAGGGTGGGTTAAACAACTGCAAATTGACTATCGTGGATACGAGGTCATGACAGCAGCCGCATCCCAAGGGTTAACCAGAAAAGGAGTTTATGCAGTTAGGCAAAAAGTTAATGAAAACCCGCTCTATGCATCAACGTCAGAGCACGTCAACGTACTCCTAACGCGTACGGAAGGTAAACTGGTATGGAAGACACTTTCCGGTGACCCGTGGATAAAGACGCTGCAGAACCCACCGAAAGGAAACTTCAAAGCAACTATCAAGGAGTGGGAGGTGGAGCATGCATCAATAATGGCGGGCATCTGCAGTCACCAAATGACCTTTGATACATTCCAAAACAAAGCCAATGTTTGTTGGGCTAAGAGCTTGGTCCCTATCCTCGAAACAGCGGGGATAAAACTAAATGATAGGCAGTGGTCCCAGATAATTCAAGCCTTCAAAGAAGATAAAGCATACTCACCTGAAGTAGCCCTGAATGAAATATGCACGCGCATGTATGGGGTGGATTTAGACAGTGGGCTATTTTCTAAACCATTGGTGTCTGTGTATTACGCGGATAACCACTGGGATAATAGGCCTGGAGGGAAGATGTTCGGATTCAACCCCGAGGCAGCATCCATTCTAGAAAGAAAGTATCCATTCACAAAAGGGAAGTGGAACATCAACAAGCAGATCTGCGTGACCACCAGGAGGATAGAAGACTTTAACCCTACCACCAATATTATACCGGCCAATAGGAGACTACCACACTCATTAGTGGCCGAACACCGCCCAGTAAAAGGGGAAAGAATGGAATGGCTGGTTAATAAGATAAACGGCCACCACGTGCTCCTGGTCAGTGGCTATAATCTTGTACTGCCTACTAAGAGAGTCACTTGGGTAGCGCCACTAGGTGTCCGCGGAGCGGACTACACATACAACCTAGAGTTGGGTCTGCCAGCAACGCTTGGCAGGTATGACCTAGTGGTCATAAACATCCACACACCTTTTCGCATACACCATTACCAACAGTGCGTAGACCACGCAATGAAACTGCAAATGCTCGGGGGTGACTCATTGAGACTGCTCAAACCGGGTGGCTCTCTATTGATCAGAGCATATGGTTACGCAGATAGAACCAGTGAACGAGTCATCTGCGTGTTGGGACGCAAGTTCAGATCGTCTAGAGCGTTGAAACCACCATGTGTCACCAGCAACACTGAGATGTTTTTCCTATTCAGCAACTTTGACAATGGCAGAAGGAATTTCACAACTCATGTCATGAATAATCAACTGAATGCAGCCTTTGTAGGACAGGCCACCCGAGCAGGATGTGCACCGTCGTACCGGGTAAAACGCATGGACATCGCGAAGAACGATNNNNNNNNNNNNNNNNNNNNNNNNNNNNNNNNNNNNNNNNNNNNNNNNNNNNNNNNNNNNNNNNNNNNNNNNNNNNNNNNNNNNNNNNNNNNNNNNNNNNNNNNNNNNNNNNNNNNNNNNNNNNNNNNNNNNNNNNNNNNNNNNNNNNNNNNNNNNNNNNNNNNNNNNNNNNNNNNNNNNNNNNNNNNNNNNNNNNNNNNNNNNNNNNNNNNNNNNNNNNNNNNNNNNNNNNNNNNNNNNNNNNNNNNNNNNNNNNNNNNNNNNNNNNNNNNNNNNNNNNNNNNNNNNNNNNNNNNNNNNNNNNNNNNNNNNNNNNNNNNNNNNNNNNNNNNNNNNNNNNNNNNNNNNNNNNNNNNNNNNNNNNNNNNNNNNNNNNNNNNNNNNNNNNNNNNNNNNNNNNNNNNNNNNNNNNNNNNNNNNNNNNNNNNNNNNNNNNNNNNNNNNNNNNNNNNNNNNNNNNNNNNNNNNNNNNNNNNNNNNNNNNNNNNNNNNNNNNNNNNNNNNNNNNNNNNNNNNNNNNNNNNNNNNNNNNNNNNNNNNNNNNNNNNNNNNNNNNNNNNNNNNNNNNNNNNNNNNNNNNNGGCAGTGGACATGGCAGAGATATATACTATGTGGCCAAAGCAAACAGAGGCCAACGAGCAAGTCTGCCTATATGCCCTGGGGGAAAGTATTGAATCGATCAGGCAGAAATGCCCGGTGGATGATGCAGATGCATCGTCTCCTCCAAAAACTGTCCCGTGCCTTTGCCGTTACGCCATGACTCCGGAACGCGTCACCCGACTTCGCATGAACCACGTCNCAAGTATAATTGTGTGTTCCTCGTTTCCCCTTCCAAAGTACAAAATAGAAGGAGTGCAAAAAGTCAAATGCTCTAAGGTAATGCTATTTGACCACAACGTGCCATCACGCGTAAGTCCAAGGGAATATAGATCTTCCCCGGAGGCTGCACAGGAAGCGAGTACAACCACGTCACTGACGCATAGCCAATTCGACCTAAGCGTTGACGGCGAGATACTACCCGTCCCGTCAGATCTGGATGCTGACGCCCCAGCCCTAGAACCAGCTCTAGACGACAGGGCGACACACACGTTGCCATCCACAACCGGAAACCTTGCGGCCGTGTCTGACTGGGTAATGAGCACCGTACCTGTCGCGCCGCCCAGAAGAAGGCGAGGGAGAAACCTGACTGTGACATGCGACGAGAGAGAAGGGAACATAACACCCATGGCTAGCGTCCGATTCTTTAGGGCAGAGCTGCGTCCGGTCGTACAAGAAACAGCGGAGACGCGTGACACAGCAATGTCTCTTCAGGCACCGCCGAGTACCGCCACGGAACTGAATCATCCGCCGATCTCCTTCGGAGCACCAAGCGAGACGTTCCCCATTACATTTGGGGACTTCAACGAAGGAGAAATCGAAAGCTTGTCTTCTGAGCTGCTAACTTTCGGAGACTTCCTACCCGGAGAAGTGGATGACTTGACAGATAGCGACTGGTCCACGTGCTCAGACACGGACGACGAGTTATGACTAGACAGGGCAGGTGGGTATATATTCTCGTCGGACACCGGTCCAGGTCATTTACAACAGAAGTCAGTACGCCAGTCAGTGCTGCCGGTGAACACCCTGGAGGAAGTCCACGAGGAGAAGTGTTACCCACCTAAGTTGGATGAAGTAAAGGAGCAACTATTACTTAAGAAACTCCAGGAGAGTGCATCCATGGCCAACAGAAGCAGGTACCAGTCGCGCAAAGTAGAAAACATGAAAGCAACAATCATCCAGAGACTAAAGAGAGGCTGTAGACTATACTTAATGTCGGAGACCTCAAAAGTCCCTACTTACCGGACCACATATCCGGCGCCTGTGTACTCGCCTCCGGTCAACGTCCGACTGTCCAACCCCGAGTCCGCAGTGGCAGCATGCAATGAGTTCCTAGCTAGAAACTATCCAACTGTCTCATCATACCAAATTACCGACGAGTATGATGCATATTTAGACATGGTGGACGGGTCGGAGAGTTGCCTGGATCGAGCGACATTCAATCCGTCAAAACTTAGGAGCTACCCGAAACAGCACGCTTACCATGCGCCCTCCATCAGAAGCGCTGTACCGTCCCCATTCCAGAACACACTACAGAATGTACTGGCAGCAGCCACGAAAAGAAACTGCAACGTCACACAGATGAGGGAATTACCCACTTTGGACTCAGCAGTATTCAACGTGGAGTGTTTTAAAAAATTCGCATGCAACCAAGAATACTGGGAAGAATTTGCTGCCAGCCCTATTAGGATAACAACTGAGAATTTAACAACCTATGTTACTAAACTAAAAGGGGCAAAAGCAGCAGCGCTATTTGCNNNNNNNNNNNNNNNNNNNCCACTGCAGGAAGTACCAATGGATAGGTTCACAGTAGATATGAAAAGGGACGTGAAGGTGACTCCTGGTACAAAGCACACAGAGGAAAGACCTAAGGTGCAGGTTATACAGGCGGCTGAACCCTTGGCGACAGCATACCTATGTGGGATTCACAGAGAGCTGGTTAGGAGGCTGAACGCCGTCCTCCTACCCAATGTACATACACTATTTGATATGTCTGCCGAGGATTTCGATGCCATCATAGCCGCACACTTTAAGCCAGGAGACACTGTTTTAGAAACGGACATAGCCTCCTTTGACAAGAGCCAAGATGATTCACTTGCGCTTACTGCCTTGATGTTGTTAGAAGATTTAGGGGTGGATCACTCCCTGTTGGACTTGATAGAGGCCGCTTTTGGAGAGATTTCCAGCTGTCANNNNNNNNNNNNNNNNNNNNNNNNNNNNGGCGCCATGATGAAATCTGGTATGTTCCTAACTCTGTTCGTCAACACATTGCTAAACATCACCATCGCTAGCCGCGTGCTGGAAGATCGTCTGACAAAATCCGCGTGCGCGGCCTTCATCGGCGACGACAACATAATACATGGAGTCGTCTCCGATGAATTGATGGCAGACAGATGCGCCACTTGGATGAACATGGAAGTGAAGATCATAGATGCAGTTGTATCCTTGAAAGCCCCTTACTTTTGTGGAGGGTTTATACTGCACGATACTGTGACGGGAACAGCCTGCAGAGTGGCAGACCCGCTAAAAAGGCTATTCAAACTGGGCAAACCGCTAGCGGCAGGTGACGAACAAGATGAAGATAGAAGACGAGCGCTGGCTGACGAAGTGATCAGATGGCAACGAACAGGGCTAATTGATGAGTTGGAGAAAGCGGTATACTCTAGGTATGAAGTGCAGGGTATATCAGTTGTGGTAATGTCCATGGCCACCTTTGCAAGCTCCAGATCTAACTTCGAGAAGCTCAGAGGACCCNNNNNNNNNNNNNNNNNNNNNNNNNNNNNNNNNNNNNNNNNNNNNNNNNNNNNNNNNNNNNNNNNNNNNNNNNNNNNNNNNNNNNNNNNNNNNNNNNNNNNNNNNNNNNNNNNNNNNNNNNNNNNNNNNNNNNNNNNNNNNNNNNNNNNNNNNNNNNNNNNNNNNNNNNNNNNNNNNNNNNNNNNNNNNNNNNNNNNNNNNNNNNNNNNNNNNNNNNNNNNNNNNNNNNNNNNNNNNNNNNNNNNNNNNNNNNNNNNNNNNNNNNNNNNNNNNNNNNNNNNNNNNNNNNNNNNNNNNNNNNNNNNNNNNNNNNNNNNNNNNNNNNNNNNNNNNNNNNNNNNNNNNNNNNNNNNNNNNNNNNNNNNNNNNNNNNNNNNNNNNNNNNNNNNNNNNNNNNNNNNNNNNNNNNNNNNNTTGGTNGGGGACAAAGTAATGAAACCAGCACACGTAAAGGGGACCATCGATAACGCGGACCTGGCCAAACTGGCCTTTAAGCGGTCATCTAAGTATGACCTTGAATGCGCGCAGATACCCGTGCACATGAAGTCCGACGCTTCGAAGTTCACCCATGAGAAACCAGAGGGGTACTACAACTGGCACCACGGAGCAGTACAGTACTCAGGAGGCCGGTTCACCATCCCCACAGGTGCTGGCAAACCAGGGGACAGCGGCAGACCGATCTTCGACAACAAGGGACGCGTGGTGGCCATAGTCTTAGGAGGAGCTAATGAAGGAGCCCGTACAGCCCTCTCGGTGGTGACCTGGAATAAAGACATTGTCACTAAAATCACCCCCGAGGGGGCCGAAGAGTGGAGTCTTGCCATCCCAGTCATGTGCCTGCTGGCAAATACCACGTTCCCCTGCTCCCAGCCCCCTTGCACTCCCTGCTGCTATGAAAGGGAACCAGAGGAAACCCTACGCATGCTTGAGGACAACGTCATGAGACCTGGGTACTATCAGCTGCTACAAGCATNNNNNNNNNNNNNNNNNNNNNNNNNNNNNNNNNNNNNNNNNNNNNNNNNNNNNNNNNNNNNNNNNNNNNNNNNNNNNNNNNNNNNNNNNNNNNNNNNNNNNNNNNNNNNNNNNNNNNNNNNNNNNNNNNNNNNNNNNNNNNNNNNNNNNNNNNNNNNNNNNNNNNNNNNNNNNNNNNNNNNNNNNNNNNNNNNNNNNATAAAGACGGATGATAGCCACGATTGGACCAAGCTGCGTTACATGGACAACCACACGCCAGCGGACGCAGAGAGGGCGGGGCTATTTGTAAGAACATCAGCACCGTGCACGATTACTGGAACAATGGGACACTTCATCCTGACCCGATGTCCGAAAGGGGAAACTCTGACGGTGGGATTCACTGACAGTAGGAAGATCAGTCACTCATGTACGCACCCATTTCACCACGACCCTCCTGTGATAGGCCGGGAGAAATTCCATTCCCGACCGCAGCACNNNNNNGAGCTGCCTTGCAGCACGTACGTGCAGAGCACCGCCGCAACTACCGAGGAGATAGAGGTACACATGCCCCCAGACACCCCTGATCGCACATTGATGTCACAACAGTCCGGCAACGTAAAGATCACAGTTAATGGCCAGACGGTGCGGTACAAGTGTAATTGCGGTGGCTCAAATGAAGGACTAATAACTACAGACAAAGTGATTAATAACTGCAAAGTTGATCAATGTCATGCCGCGGTCACCAATCACAAAAAGTGGCAGTACAACTCCCCTCTGGTCCCGCGTAATGCTGAACTTGGGGACCGAAAAGGAAAAATCCACATCCCGTTTCCGCTGGCAAATGTAACATGCAGGGTGCCTAAAGCAAGGAACCCCACCGTGACGTACGGGAAAAACCAAGTCATCATGCTACTGTATCCCGACCACCCAACACTCCTGTCCTACCGGAACATGGGAGAAGAACCAAACTACCAAGAAGAGTGGGTGACGCATAAGAAGGAAGTCGTGCTAACCGTGCCGACTGAAGGGCTCGAGGTCACGTGGGGTAACAACGAGCCGTATAAGTATTGGCCGCAGTTATCTACAAACGGTACAGCCCATGGCCACCCGCATGAGATAATTCTGTATTATTATGAGCTGTACCCTACTATGACTGTAGTAGTTGTGTCAGTGGCCTCGTTCGTACTCCTGTCGATGGTGGGTGTGGCAGTGGGGATGTGCATGTGTGCACGACGCAGATGCANNNNNNNNNNNNNNNNNNNNNNNNNNNNNNNNNNNNNNNNNNNNNNNNNNNNNNNNNNNNNNNNNNNNNNNNNNNNNNNNNNNNNNNNNNNNNNNNNNNNNNNNNNNNNNNNNNNNNNNNNNNNNNNNNNNNNNNNNNNNNNNNNNNNNNNNNNNNNNNNNNNNNNNNNNNNNNNNNNNNNNNNNNNNNNNNNNNNNNNNNNNNNNNNNNNNNNNNNNNNNNNNNNNNNNNNNNNNNNNNNNNNNNNNNNNNNNNNNNNCGCGTACGAACACGTAACAGTGATCCCGAACACGGTGGGAGTACCGTATAAGACTCTAGTCAATAGACCGGGCTACAGTCCCATGGTATTGGAGATGGAACTACTGTCAGTCACTTTGGAGCCAACGCTATCGCTTGATTACATCACGTGCGAGTACAAAACCGTTATCCCGTCTCCGTACGTGAAATGCTGCGGTACAGCAGAGTGCAAGGACAAAAACCTACCTGACTACAGCTGTAAGGTCTTCACCGGCGTCTACCCATTTATGTGGGGCGGAGCCTANNNNNNNNNNNNNNNNNNNNNNNNNNNNNNNNNNNNNNNNNNNNNNNNNNNNNNNNNNNNNNNNNNNNNNNNNNNNNNNNNNNNNNNNNNNNNNNNNNNNNNNNNNNNNNNNNNNNNNNNNNNNNNNNNNNNNNNNNNNNNNNNNNNNNNNNNNNNNNNNNNNNNNNNNNNNNNNNNNNNNNNNNNNNNNNNNNNNGCCAAATTCATTGTGGGGCCAATGTCTTCAGCCTGGACACCTTTCGACAACAAAATTGTGGTGTACAAAGGTGACGTCTATAACATGGACTACCCGCCCTTTGGCGCAGGAAGACCAGGACAATTTGGCGATATCCAAAGTCGCACACCTGAGAGTACAGACGTCTATGCTAATACACAACTGGTACTGCAGAGACCGGCTGCGGGTACGGTACATGTGCCATACTCTCAGGCACCATCTGGCTTTAAGTATTGGCTAAAAGAACGAGGGGCGTCGCTGCAGCACACAGCACCATTTGGCTGCCAAATAGCAACAAACCCGGTAAGAGCGGTGAATTGCGCCGTAGGGAACATGCCCATCTCCATCGACATACCGGA-------------------------------------------------------------------------------------------------------------------------------------------------------------------------------------------------------------------------------------------------------------------------------------------------------------------------------------------------------------------------------------------------------------------------------------------------------------------------------------
		</sequence>
		<sequence>
			<taxon idref="MK244633|Brazil|RJ|2016-05-06"/>
			------------------------------------------------------------GCGTACCCCATGTTTGAGGTGGAACCCAGGCAGGTCACACCGAATGACCATGCTAATGCTAGAGCGTTCTCGCATCTAGCTATAAAACTAATAGAGCAGGAAATTGATCCCGACTCAACCATCCTGGACATCGGCAGTGCACCAGCAAGGAGGATGATGTCGGACAGGAAGTACCACTGCGTCTGCCCGATGCGCAGCGCAGAAGATCCCGAGAGACTCGCCAATTATGCGAGAAAGCTAGCATCTGCTGCAGGAAAAGTCCTGGACAGAAACATCTCTGGAAAGATCGGGGACTTACAAGCAGTAATGGCCGTGCCAGACACGGAGACGCCAACATTCTGCTTGCACACAGATGTCTCATGTAGACAGAGAGCAGACGTCGCGATATACCAAGACGTCTATGCTGTACACGCACCCACGTCGCTATACCACCAGGCGATTAAAGGGGTCCGAGTGGCGTACTGGGTAGGGTTCGACACAACCCCGTTCATGTACAATGCCATGGCGGGTGCCTACCCCTCATATTCGACAAACTGGGCAGACGAGCAGGTACTGAAGGCTAAGAACATAGGATTATGTTCAACAGACCTGACGGAAGGTAGACGAGGTAAATTGTCTATTATGAGAGGGAAGAAGCTAAAACCGTGTGACCGTGTGCTGTTCTCAGTAGGGTCAACGCTCTACCCGGAAAGCCGCAAGCTACTTAAGAGCTGGCACTTACCATCGGTGTTCCATCTAAAGGGCAAACTCAGCTTCACATGCCGCTGTGATACAGTGGTTTCGTGCGAGGGCTACGTCGTTAAGAGAATAACGATGAGCCCAGGCCTTTATGGAAAAACCACAGGGTATGCGGTAACCCACCACGCAGACGGATTCTTGATGTGCAAGACTACCGACACGGTTGACGGCGAAAGAGTGTCATTCTCGGTGTGCACATACGTGCCGGCGACCATTTGTGATCAAATGACCGGCATCCTTGCTACAGAAGTCACGCCGGAGGATGCACAGAAGCTGTTGGTGGGGCTGAACCAGAGAATAGTGGTTAACGGCAGAACGCAACGGAATACGAACACCATGAAAAACTATCTGCTTCCCGTGGTCGCCCAAGCCTTCAGTAAGTGGGCAAAGGAGTGCCGGAAAGACATGGAAGATGAAAAACTCCTGGGGGTCAGAGAAAGAACACTGACCTGCTGCTGTCTATGGGCATTCAAGAAGCAGAAAACACACACGGTCTACAAGAGGCCTGATACCCAGTCAATTCAGAAGGTTCAGGCCGAGTTTGACAGCTTTGTGGTACCGAGCCTGTGGTCGTCCGGGTTGTCAATCCCCTTGAGGACTAGAATCAAATGGTTGTTAAGCAAGGTGCCAAAAACCGACCTGATCCCATATAGCGGGGACGCCCAAGAAGCCCGGGACGCAGAAAAAGAAGCAGAGGAAGAACGAGAAGCAGNNNNNNNNNNNNNNNNNNNNNNNNNNNNNNNNNNNNNNNNNNNNNNNNNNNNNNNNNNNNNNNNNNNNNNNNNNNNNNNNNACAGAGCGGGTGCAGGAATAATAGAGACTCCTAGAGGAGCTATCAAAGTTACTGCCCAACTAACGGACCACGTCGTGGGAGAGTACCTGGTACTTTCCCCGCAGACCGTACTACGGAGCCAGAAGCTCAGCCTAATTCACGCTTTGGCGGAGCAAGTGAAGACGTGCACGCACAGCGGACGAGCAGGGAGGTACGCGGTCGAAGCGTACGACGGCCGAGTCCTAGTGCCCTCAGGCTATGCAATCTCGCCTGAAGACTTCCAGAGTCTAAGCGAAAGCGCAACGATGGTGTATAACGAAAGAGAGTTCGTAAACAGAAAGCTACACCACATTGCGATGCACGGACCAGCCCTGAACACCGACGAAGAGTCGTATGAGCTGGTGAGGGCAGAGAGGACAGAACACGAGTACGTCTACGATGTGGACCAGAGAAGATGCTGTAAGAAGGAAGAAGCTGCAGGACTGGTACTGGTGGGCGACTTGACTAATCCGCCCTACCACGAATTCGCATATGAAGGGCTAAAAATCCGCCCTGCCTGCCCATACAAAATTGCAGTCATAGGAGTCTTCGGAGTACCAGGATCTGGCAAGTCAGCTATTATCAAGAACCTAGTTACCAGGCAAGACCTGGTGACTAGCGGAAAGAAAGAAAATTGCCAAGAAATCACCACCGACGTGATGAGACAGAGAGGTCTAGAGATATCTGCACGTACGGTTGACTCGCTGCTCTTGAATGGATGCAACAGGCCAGTCGACGTGTTGTACGTAGACGAGGCGTTTGCGTGCCACTCTGGAACGTTACTTGCTTTGATCGCCTTGGTTAGACCAAGGCAGAAAGTTGTACTCTGTGGTGACCCGAAGCAGTGCGGCTTCTTCAATATGATGCAGATGAAAGTCAACTATAATCACAACATCTGCACCCAAGTGTACCACAAAAGTATCTCCAGGCGGTGTACACTGCCTGTGACCGCCATTGTGTCATCGTTGCATTACGAAGGCAAAATGCGCACTACGAATGAGTACAACAAGCCGATTGTAGTGGACACTACAGGCTCAACAAAACCTGACGCTGGAGATCTCGTGTTAACGTGCTTCAGAGGGTGGGTTAAACAACTGCAAATTGACTATCGTGGATACGAGGTCATGACAGCAGCCGCATCCCAAGGGTTAACCAGAAAAGGAGTTTATGCAGTTAGGCAAAAAGTTAATGAAAACCCGCTCTATGCATCAACGTCAGAGCACGTCAACGTACTCCTAACGCGTACGGAAGGTAAACTGGTATGGAAGACACTTTCCGGTGACCCGTGGATAAAGACGCTGCAGAACCCACCGAAAGGAAACTTCAAAGCAACTATCAAGGAGTGGGAGGTGGAGCATGCATCAATAATGGCGGGCATCTGCAGTCACCAAATGACCTTTGATACATTCCAAAACAAAGCCAATGTTTGTTGGGCTAAGAGCTTGGTCCCTATCCTCGAAACAGCGGGGATAAAACTAAATGATAGGCAGTGGTCCCAGATAATTCAAGCCTTCAAAGAAGATAAAGCATACTCACCTGAAGTAGCCCTGAATGAAATATGCACGCGCATGTATGGGGTGGATTTAGACAGTGGGCTATTTTCTAAACCATTGGTGTCTGTGTATTACGCGGATAACCACTGGGATAATAGGCCTGGAGGGAAGATGTTCGGATTCAACCCCGAGGCAGCATCCATTCTAGAAAGAAAGTATCCATTCACAAAAGGGAAGTGGAACATCAACAAGCAGATCTGCGTGACCACCAGGAGGATAGAAGACTTTAACCCTACCACCAATATTATACCGGCCAACAGGAGACTACCACACTCATTAGTGGCCGAACACCGCCCAGTAAAAGGGGAAAGAATGGAATGGCTGGTTAATAAGATAAACGGCCACCACGTGCTCCTGGTCAGTGGCTATAATCTTGTACTGCCTACTAAGAGAGTCACTTGGGTAGCGCCACTAGGTGTCCGCGGAGCGGACTACACATACAACCTAGAGTTGGGTCTGCCAGCAACGCTTGGCAGGTATGACCTAGTGGTCATAAACATCCACACACCTTTTCGCATACACCATTACCAACAGTGCGTAGACCACGCAATGAAACTGCAAATGCTCGGGGGTGACTCATTGAGACTGCTCAAACCGGGTGGCTCTCTATTGATCAGAGCATATGGTTACGCAGATAGAACCAGTGAACGAGTCATCTGCGTGTTGGGACGCAAGTTCAGATCGTCTAGAGCGTTGAAACCACCATGTGTCACCAGCAACACTGAGATGTTTTTCCTATTCAGCAACTTTGACAATGGCAGAAGGAATTTCACAACTCATGTCATGAATAATCAACTGAATGCAGCCTTTGTAGGACAGGCCACCCGAGCAGGATGTGCACCGTCGTACCGGGTAAAACGCATGGACATCGCGAAGAACGATNNAGNGTGCNNNNNNNNNNNNNNNNNNNNNNNNNNNNNNNNNNNNNNNNNNNNNNNNNNNNNNNNNNACNNNNNNTNGCCNNNGTNNNTNNAGNNNNNNNNNANNNCAGTNGGNACNNCNAAAANAGTCNNNNGCGGTACNNATNNNNNAANCCACGCNNNTNGACCGAANNTNTCNNATTATTNNGAATCNNANNNGGNNCNGGNNNNNGCNGCTGCCNANNNAGAAGTCNNNAAGNNNGTNANNAGACNGGGAGTNAATANNNNNNNNNNNNNNNNNNNNNNNNNNNNNNNNNNNNNNNNNNNNNNNNNNNNNNNNNNNNNNNNNNNNNNNNNNNNNNNNNNNNNNNNNNNNNNNNNNNNNNNNNNNNNNNNNNNNNNNNNNNNNNNNNNNNNNNNNNNNNNNNNNNNNNNNNNNNNNNNNNNNNNNNNNNNNNNNNNNNNNNNNNNNNNNNNNNNNNNNNNNNNNNNNNNNNNNNNNNNNNNNNNNNNNNNNNNNNNNNNNNNNNNNNNNNNNNNNNNNNNNNNNNNNNNNNNNNNNNNNNNNNNNNNNNNNNNNNNNNNNNNNNNNNNNNNNNNNNNGGCAGTGGACATGGCAGAGATATATACTATGTGGCCAAAGCAAACAGAGGCCAACGAGCAAGTCTGCCTATATGCCCTGGGGGAAAGTATTGAATCGATCAGGCAGAAATGCCCGGTGGATGATGCAGATGCATCGTCTCCTCCAAAAACTGTCCCGTGCCTTTGCCGTTACGCCATGACTCCGGAACGCGTCACCCGACTTCGCATGAACCACGTCACAAGTATAATTGTGTGTTCCTCGTTTCCCCTTCCAAAGTACAAAATAGAAGGAGTGCAAAAAGTCAAATGCTCTAAGGTAATGCTATTTGACCACAACGTGCCATCACGCGTAAGTCCAAGGGAATATAGATCTTCCCCGGAGGCTGCACAGGAAGCGAGTACAACCACGTCACTGACGCATAGCCAATTCGACCTAAGCGTTGACGGCGAGATACTACCCGTCCCGTCAGATCTGGATGCTGACGCCCCAGCCCTAGAACCAGCTCTAGACGACAGGGCGACACACACGTTGCCATCCACAACCGGAAACCTTGCGGCCGTGTCTGACTGGGTAATGAGCACCGTACCTGTCGCGCCGCCCAGAAGAAGGCGAGGGAGAAACCTGACTGTGACATGCGACGAGAGAGAAGGGAACATAACACCCATGGCTAGCGTCCGATTCTTTAGGGCAGAGCTGCGTCCGGTCGTACAAGAAACAGCGGAGACGCGTGACACAGCAATGTCTCTTCAGGCACCGCCGAGTACCGCCACGGAACTGAATCATCCGCCGATCTCCTTCGGAGCACCAAGNNNNNNNNNNNNNNNNNNNNNNNNNNNNNNNNNNNNNNNNNNNNNNNNNNNNNNNNNNNNNNNNNNNNNNNNNNNNNNNNNNNNNNNNNNNNNNNNNNNNNNNNNNNNNNNNNNNNNNNNNNNNNNNNNNNNNNNNNNNNNNNNNNNNNNNNNNNNNNNAGACAGGGCAGGTGGGTATATATTCTCGTCGGACACCGGTCCAGGTCATTTACAACAGAAGTCAGTACGCCAGTCAGTGCTGCCGGTGAACACCCTGGAGGAAGTCCACGAGGAGAAGTGTTACCCACCTAAGTTGGATGAAGTAAAGGAGCAACTATTACTTAAGAAACTCCAGGAGAGTGCATCCATGGCCAACAGAAGCAGGTACCAGTCGCGCAAAGTAGAAAACATGAAAGCAACAATCATCCAGAGACTAAAGAGAGGCTGTAGACTATACTTAATGTCAGAGACCTCAAAAGTCCCTACTTACCGGACCACATATCCGGCGCCTGTGTACTCGCCTCCGGTCAACGTCCGACTGTCCAACCCCGAGTCCGCAGTGGCAGCATGCAATGAGTTCCTAGCTAGAAACTATCCAACTGTCTCATCATACCAAATTACCGACGAGTATGATGCATATTTAGACATGGTGGACGGGTCGGAGAGTTGCCTGGATCGAGCGACATTCAATCCGTCAAAACTTAGGAGCTACCCGAAACAGCACGCTTACCATGCGCCCTCCATCAGAAGCGCTGTACCGTCCCCATTCCAGAACACACTACAGAATGTACTGGCAGCAGCCACGAAAAGAAACTGCAACGTCACACAGATGAGGGAATTACCCACTTTGGACTCAGCAGTATTCAACGTGGAGTGTTTTAAAAAATTCGCATGCAACCAAGAATACTGGGAAGAATTTGCTGCCAGCCCTATTAGGATAACAACTGAGAATTTAACAACCTATGTTACTAAACTAAAAGGGCCAAAAGCAGCAGCGCTATTTGCNNNNNNNNNNNNNNNNNNNNNACTGCAGGAAGTACCAATGGATAGGTTCACAGTAGATATGAAAAGGGACGTGAAGGTGACTCCTGGTACAAAGCACACAGAGGAAAGACCTAAGGTGCAGGTTATACAGGCGGCTGAACCCTTGGCGACAGCATACCTATGTGGGATTCACAGAGAGCTGGTTAGGAGGCTGAACGCCGTCCTCCTACCCAATGTACATACACTATTTGATATGTCTGCCGAGGATTTCGATGCCATCATAGCCGCACACTTTAAGCCAGGAGACACTGTTTTAGAAACGGACATAGCCTCCTTTGACAAGAGCCAAGATGATTCACTTGCGCTTACTGCCTTGATGTTGTTAGAAGATTTAGGGGTAGATCACTCCCTGTTGGACTTGATAGAGGCCGCTTTTGGAGAGATTTCCAGCTGTCATCNNNNNNNNNNNNNNNNNNNNNNNNNNGGCGCCATGATGAAATCTGGTATGTTCCTAACTCTGTTCGTCAACACATTGCTAAACATCACCATCGCTAGCCGCGTGCTGGAAGATCGTCTGACAAAATCCGCGTGCGCGGCCTTCATCGGCGACGACAACATAATACATGGAGTCGTCTCCGATGAATTGATGGCAGACAGATGCGCCACTTGGATGAACATGGAAGTGAAGATCATAGATGCAGTTGTATCCTTGAAAGCCCCTTACTTTTGTGGAGGGTTTATACTGCACGATACTGTGACGGGAACAGCCTGCAGAGTGGCAGACCCGCTAAAAAGGCTATTCAAACTGGGCAAACCGCTAGCGGCAGGTGACGAACAAGATGAAGATAGAAGACGAGCGCTGGCTGACGAAGTGATCAGATGGCAACGAACAGGGCTAATTGATGAGTTGGAGAAAGCGGTATACTCTAGGTATGAAGTGCAGGGTATATCAGTTGTGGTAATGTCCATGGCCACCTTTGCAAGCTCCAGATCTAACTTCGAGAAGCTCAGAGGACCCNNNNNNNNNNNNNNNNNNNNNNNNNNNNNNNNNNNNNNNNNNNNNNNNNNNNNNNNNNNNNNNNNNNNNNNNNNNNNNNNNNNNNNNNNNNNNNNNNNNNNNNNNNNNNNNNNNNNNNNNNNNNNNNNNNNNNNNNNNNNNNNNNNNNNNNNNNNNNNNNNNNNNNNNNNNNNNNNNNNNNNNNNNNNNNNNNNNNNNNNNNNNNNNNNNNNNNNNNNNNNNNNNNNNNNNNNNNNNNNNNNNNNNNNNNNNNNNNNNNNNNNNNNNNNNNNNNNNNNNNNNNNNNNNNNNNNNNNNNNNNNNNNNNNNNNNNNNNNNNNNNNNNNNNNNNNNNNNNNNNNNNNNNNNNNNNNNNNNNNNNNNNNNNNNNNNNNNNNNNNNNNNNNNNNNNNNNNNNNNNNNNNNNNNNNNNNNTTGGTGGGGGACAAAGTAATGAAACCAGCACACGTAAAGGGGACCATCGATAACGCGGACCTGGCCAAACTGGCCTTTAAGCGGTCATCTAAGTATGACCTTGAATGCGCGCAGATACCCGTGCACATGAAGTCCGACGCTTCGAAGTTCACCCATGAGAAACCAGAGGGGTACTACAACTGGCACCACGGAGCAGTACAGTACTCAGGAGGCCGGTTCACCATCCCCACAGGTGCTGGCAAACCAGGGGACAGCGGCAGACCGATCTTCGACAACAAGGGACGCGTGGTGGCCATAGTCTTAGGAGGAGCTAATGAAGGAGCCCGTACAGCCCTCTCGGTGGTGACCTGGAATAAAGACATTGTCACTAAAATCACCCCCGAGGGGGCCGAAGAGTGGAGTCTTGCCATCCCAGTCATGTGCCTGCTGGCAAATACCACGTTCCCCTGCTCCCAGCCCCCTTGCACTCCCTGCTGCTATGAAAGGGAACCAGAGGAAACCCTACGCATGCTTGAGGACAACGTCATGAGACCTGGGTACTATCAGCTGCTACAAGCATNNNNNNNNNNNNNNNNNNNNNNNNNNNNNNNNNNNNNNNNNNNNNNNNNNNNNNNNNNNNNNNNNNNNNNNNNNNNNNNNNNNNNNNNNNNNNNNNNNNNNNNNNNNNNNNNNNNNNNNNNNNNNNNNNNNNNNNNNNNNNNNNNNNNNNNNNNNNNNNNNNNNNNNNNNNNNNNNNNNNNNNNNNNNNNNNNNNNNNNNNNNNNNNNNNNNNGCCACGATTGGACCAAGCTGCGTTACATGGACAACCACACGCCAGCGGACGCAGAGAGGGCGGGGCTATTTGTAAGAACATCAGCACCGTGCACGATTACTGGAACAATGGGACACTTCATCCTGACCCGATGTCCGAAAGGGGAAACTCTGACGGTGGGATTCACTGACAGTAGGAAGATCAGTCACTCATGTACGCACCCATTTCACCACGACCCTCCTGTGATAGGCCGGGAGAAATTCCATTCCCGACCGCAGCACNGTNNNGANCTNCCTTGCAGCACGTACGTGCAGAGCACCGCCGCAACTACCGAGGAGATAGAGGTACACATGCCCCCAGACACCCCTGATCGCACATTGATGTCACAACAGTCCGGCAACGTAAAGATCACAGTTAATGGCCAGACGGTGCGGTACAAGTGTAATTGCGGTGGCTCAAATGAAGGACTAATAACTACAGACAAAGTGATTAATAACTGCAAAGTTGATCAATGTCATGCCGCGGTCACCAATCACAAAAAGTGGCAGTACAACTCCCCTCTGGTCCCGCGTAATGCTGAACTTGGGGACCGAAAAGGAAAAATCCACATCCCGTTTCCGCTGGCAAATGTAACATGCAGGGTGCCTAAAGCAAGGAACCCCACCGTGACGTACGGGAAAAACCAAGTCATCATGCTACTGTATCCCGACCACCCAACACTCCTGTCCTACCGGAACATGGGAGAAGAACCAAACTACCAAGAAGAGTGGGTGACGCATAAGAAGGAAGTCGTGCTAACCGTGCCGACTGAAGGGCTCGAGGTCACGTGGGGTAACAACGAGCCGTATAAGTATTGGCCGCAGTTATCTACAAACGGTACAGCCCATGGCCACCCGCATGAGATAATTCTGTATTATTATGAGCTGTACCCTACTATGACTGTAGTAGTTGTGTCAGTGGCCTCGTTCGTACTCCTGTCGATGGTGGGTGTGGCAGTGGGGATGTGCATGTGTGCACGACGCAGATGCANNNNNNNNNNNNNNNNNNNNNNNNNNNNNNNNNNNNNNNNNNNNNNNNNNNNNNNNNNNNNNNNNNNNNNNNNNNNNNNNNNNNNNNNNNNNNNNNNNNNNNNNNNNNNNNNNNNNNNNNNNNNNNNNNNNNNNNNNNNNNNNNNNNNNNNNNNNNNNNNNNNNNNNNNNNNNNNNNNNNNNNNNNNNNNNNNNNNNNNNNNNNNNNNNNNNNNNNNNNNNNNNNNNNNNNNNNNNNNNNNNNNNNNNNNNNNNNNNAGCGCGTACGAACACGTAACAGTGATCCCGAACACGGTGGGAGTACCGTATAAGACTCTAGTCAATAGACCGGGCTACAGTCCCATGGTATTGGAGATGGAACTACTGTCAGTCACTTTGGAGCCAACGCTATCGCTTGATTACATCACGTGCGAGTACAAAACCGTTATCCCGTCTCCGTACGTGAAATGCTGCGGTACAGCAGAGTGCAAGGACAAAAACCTACCTGACTACAGCTGTAAGGTCTTCACCGGCGTCTACCCATTTATGTGGGGCGGAGCCTANNNNNNNNNNNNNNNNNNNNNNNNNNNNNNNNNNNNNNNNNNNNNNNNNNNNNNNNNNNNNNNNNNNNNNNNNNNNNNNNNNNNNNNNNNNNNNNNNNNNNNNNNNNNNNNNNNNNNNNNNNNNNNNNNNNNNNNNNNNNNNNNNNNNNNNNNNNNNNNNNNNNNNNNNNNNNNNNNNNNNNNNNNNNNNNNNNNNGCCAAATTCATTGTGGGGCCAATGTCTTCAGCCTGGACACCTTTCGACAACAAAATTGTGGTGTACAAAGGTGACGTCTATAACATGGACTACCCGCCCTTTGGCGCAGGAAGACCAGGACAATTTGGCGATATCCAAAGTCGCACACCTGAGAGTACAGACGTCTATGCTAATACACAACTGGTACTGCAGAGACCGGCTGCGGGTACGGTACATGTGCCATACTCTCAGGCACCATCTGGCTTTAAGTATTGGCTAAAAGAACGAGGGGCGTCGCTGCAGCACACAGCACCATTTGGCTGCCAAATAGCAACAAACCCGGTAAGAGCGGTGAATTGCGCCGTAGGGAACATGCCCATCTCCATCGACATACCGGATGCGG--------------------------------------------------------------------------------------------------------------------------------------------------------------------------------------------------------------------------------------------------------------------------------------------------------------------------------------------------------------------------------------------------------------------------------------------------------------------------------
		</sequence>
		<sequence>
			<taxon idref="MK244632|Brazil|RJ|2016-04-05"/>
			-----------------------------------------------------------------------------------------------------------------------------------------------------------------------------------------------------------------------------------------------CGTCTGCCCGATGCGCAGCGCAGAAGATCCCGAGAGACTCGCCAATTATGCGAGAAAGCTAGCATCTGCTGCAGGAAAAGTCCTGGACAGAAACATCTCTGGAAAGATCGGGGACTTACAAGCAGTAATGGCCGTGCCAGACACGGAGACGCCAACATTCTGCTTGCACACAGATGTCTCATGTAGACAGAGAGCAGACGTCGCGATATACCAAGACGTCTATGCTGTACACGCACCCACGTCGCTATACCACCAGGCGATTAAAGGGGTCCGAGTGGCGTACTGGGTAGGGTTCGACACAACCCCGTTCATGTACAATGCCATGGCGGGTGCCTACCCCTCATATTCGACAAACTGGGCAGACGAGCAGGTACTGAAGGCTAAGAACATAGGATTATGTTCAACAGACCTGACGGAAGGTAGACGAGGTAAATTGTCTATTATGAGAGGGAAGAAGCTAAAACCGTGTGACCGTGTGCTGTTCTCAGTAGGGTCAACGCTCTACCCGGAAAGCCGCAAGCTACTTAAGAGCTGGCACTTACCATCGGTGTTCCATCTAAAGGGCAAACTCAGCTTCACATGCCGCTGTGATACAGTGGTTTCGTGCGAGGGCTACGTCGTTAAGAGAATAACGATGAGCCCAGGCCTTTATGGAAAAACCACAGGGTATGCGGTAACCCACCACGCAGACGGATTCTTGATGTGCAAGACTACCGACACGGTTGACGGCGAAAGAGTGTCATTCTCGGTGTGCACATACGTGCCGGCGACCATTTGTGATCAAATGACCGGCATCCTTGCTACAGAAGTCACGCCGGAGGATGCACAGAAGCTGTTGGTGGGGCTGAACCAGAGAATAGTGGTTAACGGCAGAACGCAACGGAATACGAACACCATGAAAAACTATCTGCTTCCCGTGGTCGCCCAAGCCTTCAGTAAGTGGGCAAAGGAGTGCCGGAAAGACATGGAAGATGAAAAACTCCTGGGGGTCAGAGAAAGAACACTGACCTGCTGCTGTCTATGGGCATTCAAGAAGCAGAAAACACACACGGTCTACAAGAGGCCTGATACCCAGTCAATTCAGAAGGTTCAGGCCGAGTTTGACAGCTTTGTGGTACCGAGCCTGTGGTCGTCCGGGTTGTCAATCCCCTTGAGGACTAGAATCAAATGGTTGTTAAGCAAGGTGCCAAAAACCGACCTGATCCCATATAGCGGGGACGCCCAAGAAGCCCGGGACGCAGAAAAAGAAGCAGAGGAAGAACGAGAAGCANNNNNNNNNNNNNNNNNNNNNNNNNNNNNNNNNNNNNNNNNNNNNNNNNNNNNNNNNNNNNNNNNNNNNNNNNNNNNNNNNNNNNNNNNNNNNNNNNNNNNNNNNNNNNNNNNNNNNNNNNNNNTCAAAGTTACTGCCCAACNAACNGACCACGTCGTGGGAGAGTACCTGGTACTTTNCCCGCAGACCGTACTACGGAGCCAGAAGCTCAGCCTAATTCACGCTTTGGCGGAGCAAGTGAAGACGTGCACGCACAGCGGACGAGCAGGGAGGTACGCGGTCGAAGCGTACGACGGCCGAGTCCTAGTGCCCTCAGGCTATGCAATCTCGCCTGAAGACTTCCAGAGTCTAAGCGAAAGCGCAACGATGGTGTATAACGAAAGAGAGTTCGTAAACAGAAAGCTACACCACATTGCGATGCACGGACCAGCCCTGAACACCGACGAAGAGTCGTATGAGCTGGTGAGGGCAGAGAGGACAGAACACGAGTACGTCTACGATGTGGACCAGAGAAGATGCTGTAAGAAGGAAGAAGCTGCAGGACTGGTACTGGTGGGCGACTTGACTAATCCGCCCTACCACGAATTCGCATATGAAGGGCTAAAAATCCGCCCTGCCTGCCCATACAAAATTGCAGTCATAGGAGTCTTCGGAGTACCAGGATCTGGCAAGTCAGCTATTATCAAGAACCTAGTTACCAGGCAAGACCTGGTGACTAGCGGAAAGAAAGAAAACTGCCAAGAAATCACCACCGACGTGATGAGACAGAGAGGTCTAGAGATATCTGCACGTACGGTTGACTCGCTGCTCTTGAATGGATGCAACAGGCCAGTCGACGTGTTGTACGTAGACGAGGCGTTTGNGTGCNNNNNNNNNNNNNNNNNNNNNNNNNNNNNNNNNNNNNNNNNNNNNNNNNNNNNNNNNNNNNNNNNNNNNNNNNNNNNNNNNNNNNNNNNNNNNNNNNNNNNNNNNNNNNNNNNNNNNNNNNNNNNNNNNNNNNNNNNNNNNNNNNNNNNNNNNNNNNNNNNNNNNNNNNNNNNNNNNNNNNNNNNNNNNNNNNNNNNNNNNNNNNNNNNNNNNNNNNNNNNNNNNNNNNNNNAGTACAACAAGCCGATTGTAGTGGACACTACAGGCTCAACAAAACCTGACGCTGGAGATCTCGTGTTAACGTGCTTCAGAGGGTGGGTTAAACAACTGCAAATTGACTATCGTGGATACGAGGTCATGACAGCAGCCGCATCCCAAGGGTTAACCAGAAAAGGAGTTTATGCAGTTAGGCAAAAAGTTAATGAAAACCCGCTCTATGCATCAACGTCAGAGCACGTCAACGNNNTCCTAACNCGTACGGAAGGTAAACTGGTATGGAAGACACTTTCCGGTGACCCGTGGATAAAGACGCTGCAGAACCCACCGAAAGGAAACTTCAAAGCAACTATCAAGGAGTGGGAGGTGGAGCATGCATCAATAATGGCGGGCATCTGCAGTCACCAAATGACCTTTGATACATTCCAAAACAAAGCCAATGTTTGTTGGGCTAAGAGCTTGGTCCCTATCCTCGAAACAGCGGGGATAAAACTAAATGATAGGCAGTGGTCCCAGATAATTCAAGCCTTCAAAGAAGATAAAGCATACTCACCTGAAGTAGCCCTGAATGAAATATGCACGCGCATGTATGGGGTGGATTTAGACAGTGGGCTATTTTCTAAACCATTGGTGTCTGTGTATTACGCGGATAACCACTGGGATAATAGGCCTGGAGGGAAGATGTTCGGATTCAACCCCGAGGCAGCATCCATTCTAGAAAGAAAGTATCCATTCACAAAAGGGAAGTGGAACATCAACAAGCAGATCTGCGTGACCACCAGGAGGATAGAAGACTTTAACCCTACCACCAATATTATACCGGCCAATAGGAGACTACCACACTCATTAGTGGCCGAATACCGCCCAGTAAAAGGGGAAAGAATGGAATGGCTGGTTAATAAGATAAACGGCCACCACGTGCTCCTGGTCAGTGGCTATAATCTTGTACTGCCTACTAAGAGAGTCACTTGGGTAGCGCCACTAGGTGTCCGCGGAGCGGACTACACATACAACCTAGAGTTGGGTCTGCCAGCAACGCTTGGCAGATATGACCTAGTGGTCATAAACATCCACACACCTTTTCGCATACACCATTACCAACAGTGCGTAGACCACGCAATGAAACTGCAAATGCTCGGGGGTGACTCATTGAGACTGCTCAAACCGGGTGGCTCTCTATTGATCAGAGCATATGGTTACGCAGATAGAACCAGTGAACGAGTCATCTGCGTGTTGGGACGCAAGTTCAGATCGTCTAGAGCGTTGAAACCACCATGTGTCACCAGCAACACTGAGATGTTTTTTCTATTCAGCAACTTTGACAATGGCAGAAGGAATTTCACAACTCATGTCATGAATAATCAACTGAATGCAGCCTTTGTAGGACAGGCCACCCGAGCAGGATGTGCACCGTCGTACCGGGTAAAACGCATGGACATCGCGAAGAACGATGNNNNNNNNNNNNNNNNNNNNNNNNNNNNNNNNNNNNNNNNNNNNNNNNNNNNNNNNNNNNNNNNNNNNNNNNNNNNNNNNNNNNNNNNNNNNNNNNNNNNNNNNNNNNNNNNNNNNNNNNNNNNNNNNNNNNNNNNNNNNNNNNNNNNNNNNNNNNNNNNNNNNNNNNNNNNNNNNNNNNNNNNNNNNNNNNNNNNNNNNNNNNNNNNNNNNNNNNNNNNNNNNNNNNNNNNNNNNNNNNNNNNNNNNNNNNNNNNNNNNNNNNNNNNNNNNNNNNNNNNNNNNNNNNNNNNNNNNNNNNNNNNNNNNNNNNNNNNNNNNNNNNNNNNNNNNNNNNNNNNNNNNNNNNNNNNNNNNNNNNNNNNNNNNNNNNNNNNNNNNNNNNNNNNNNNNNNNNNNNNNNNNNNNNNNNNNNNNNNNNNNNNNNNNNNNNNNNNNNNNNNNNNNNNNNNNNNNNNNNNNNNNNNNNNNNNNNNNNNNNNNNNNNNNNNNNNNNNNNNNNNNNNNNNNNNNNNNNNNNNNNNNNNNNNNNNNNNNNNNNNNNNNNNNNNNNNNNNNNNNNNNNNNNNNNNNNNNNNNNNGGCAGTGGACATGGCAGAGATATATACTATGTGGCCAAAGCAAACAGAGGCCAACGAGCAAGTCTGCCTATATGCCCTGGGGGAAAGTATTGAATCGATCAGGCAGAAATGCCCGGTGGATGATGCAGATGCATCGTCTCCTCCAAAAACTGTCCCGTGCCTTTGCCGTTACGCCATGACTCCGGAACGCGTCACCCGACTTCGCATGAACCACGTCANNNNNNNNNNNNNNNNNNNNNNNNNNNNNNNNNNNNNNNNNNNNNNNNNNNNNNNNNNNNNNNNNNNNNNNNNNNNNNNNNNNNNNNNNNNNNNNNNNNNNNNNNNNNNNNNNNNNNNNNNNNNNNNNNNNNNNNNNNNNNNNNNNNNNNNNNNNNNNNNNNNNNNNNNNNNNNNNNNNNNNNNNNNNNNNNNNNNNNNNNNNNNNNNNNNNNNNNNNNNNNNNNNNNNNNNNNNNNNNNNNNNNNNNNNNNNNNNNNNNNNNNNNNNNNNNNNNNNNNNNNNNNNNNNNNNNNNNNNNNNNNNNNNNNNNNNNNNNNNNNNNNNNNNNNNNNNNNNNNNNNNNNNNNNNNNNNNNNNNNNNNNNNNNNNNNNNNNNNNNNNNNNNNNNNNNNNNNNNNNNNNNNNNNNNNNNNNNNNNNNNNNNNNNNNNNNNNNNNNNNNNNNNNNNNNNNNNNNNNNNNNNNNNNNNNNNNNNNNNNNNNNNNNNNNNNNNNNNNNNNNNNNNNNNNNNNNNNNNNNNNNNNNNNNNNNNNNNNNNNNNNNNNNNNNNNNNNNNNNNNNNNNNNNNNNNNNNNNNNNNNNNNNNNNNNNNNNNNNNNNNNNNNNNNNNNNNNNNNNNNNNNNNNNNNNNNNNNNNNNNNNNNNNNNNNNNNNNNNNNNNNNNNNNNNNNNNNNNNNNNNNNNNNNNNNNNNNNNNNNNNNNNNNNNNNNNNNNNNNNNNNNNNNNNNAGACAGGGCAGGTGGGTATATATTCTCGTCGGACACCGGTCCAGGTCATTTACAACAGAAGTCAGTACGCCAGTCAGTGCTGCCGGTGAACACCCTGGAGGAAGTCCACGAGGAGAAGTGTTACCCACCTAAGTTGGATGAAGTAAAGGAGCAACTATTACTTAAGAAACTCCAGGAGAGTGCATCCATGGCCAACAGAAGCAGGTACCAGTCGCGCAAAGTAGAAAACATGAAAGCAACAATCATCCAGAGACTAAAGAGAGGCTGTAGACTATACTTAATGTCAGAGACCTCAAAAGTCCCTACTTACCGGACCACATATCCGGCGCCTGTGTACTCGCCTCCGGTCAACGTCCGACTGTCCAACCCCGAGTCCGCAGTGGCAGCATGCAATGAGTTCCTAGCTAGAAACTATCCAACTGTCTCATCATACCAAATTACCGACGAGTATGATGCATATTTAGACATGGTGGACGGGTCGGAGAGTTGCCTGGATCGAGCGACATTCAATCCGTCAAAACTTAGGAGCTACCCGAAACAGCACGCTTACCATGCGCCCTCCATCAGAAGCGCTGTACCGTCCCCATTCCAGAACACACTACAGAATGTACTGGCAGCAGCCACGAAAAGAAACTGCAACGTCACACAGATGAGGGAATTACCCACTTTGGACTCAGCAGTATTCAACGTGGAGTGTTTTAAAAAATTCGCATGCAACCAAGAATACTGGGAAGAATTTGCTGCCAGCCCTATTAGGATAACAACTGAGAATTTAACAACCTATGTTACTAAACTAAAAGGGCCAAAAGCAGCAGCGCTATTTGCNNNNNNNNNNNNNNNNNNNNNNNTGCAGGAAGTACCAATGGATAGGTTCACAGTAGATATGAAAAGGGACGTGAAGGTGACTCCTGGTACAAAGCACACAGAGGAAAGACCTAAGGTGCAGGTTATACAGGCGGCTGAACCCTTGGCGACAGCATACCTATGTGGGATTCACAGAGAGCTGGTTAGGAGGCTGAACGCCGTCCTCCTACCCAATGTACATACACTATTTGATATGTCTGCCGAGGATTTCGATGCCATCATAGCCGCACACTTTAAGCCAGGAGACACTGTTTTAGAAACGGACATAGCCTCCTTTGACAAGAGCCAAGATGATTCACTTGCGCTTACTGCCTTGATGTTGTTAGAAGATTTAGGGGTGGATCACTCCCTGTTGGACTTGATAGAGGCCGCTTTTGGAGAGATTTCCAGCTGTCANNNNNNNNNNNNNNNNNNNNNNNNNNNNGGCGCCATGATGAAATCTGGTATGTTCCTAACTCTGTTCGTCAACACATTGCTAAACATCACCATCGCTAGCCGCGTGCTGGAAGATCGTCTGACAAAATCCGCGTGCGCGGCCTTCATCGGCGACGACAACATAATACATGGAGTCGTCTCCGATGAATTGATGGCAGACAGATGCGCCACTTGGATGAACATGGAAGTGAAGATCATAGATGCAGTTGTATCCTTGAAAGCCCCTTACTTTTGTGGAGGGTTTATACTGCACGATACTGTGACGGGAACAGCCTGCAGAGTGGCAGACCCGCTAAAAAGGCTATTCAAACTGGGCAAACCGCTAGCGGCAGGTGACGAACAAGATGAAGATAGAAGACGAGCGCTGGCTGACGAAGTGATCAGATGGCAACGAACAGGGCTAATTGATGAGTTGGAGAAAGCGGTATACTCTAGGTATGAAGTGCAGGGTATATCAGTTGTGGTAATGTCCATGGCCACCTTTGCAAGCTCCAGATCTAACTTCGAGAAGCTCAGAGGACCCNNNNNNNNNNNNNNNNNNNNNNNNNNNNNNNNNNNNNNNNNNNNNNNNNNNNNNNNNNNNNNNNNNNNNNNNNNNNNNNNNNNNNNNNNNNNNNNNNNNNNNNNNNNNNNNNNNNNNNNNNNNNNNNNNNNNNNNNNNNNNNNNNNNNNNNNNNNNNNNNNNNNNNNNNNNNNNNNNNNNNNNNNNNNNNNNNNNNNNNNNNNNNNNNNNNNNNNNNNNNNNNNNNNNNNNNNNNNNNNNNNNNNNNNNNNNNNNNNNNNNNNNNNNNNNNNNNNNNNNNNNNNNNNNNNNNNNNNNNNNNNNNNNNNNNNNNNNNNNNNNNNNNNNNNNNNNNNNNNNNNNNNNNNNNNNNNNNNNNNNNNNNNNNNNNNNNNNNNNNNNNNNNNNNNNNNNNNNNNNNNNNNNNNNNNNNNNNNNNNNNNNNNNNNNNNNNNNNNNNNNNNNNNNNNNNNNNNNNNNNNNNNNNNNNNNNNNNNNNNNNNNNNNNNNNNNNNNNNNNNNNNNNNNNNNNNNNNNNNNNNNNNNNNNNNNNNNNNNNNNNNNNNNNNNNNNNNNNNNNNNNNNNNNNNNNNNNNNNNNNNNNNNNNNNNNNNNNNNNNNNNNNNNNNNNNNNNNNNNNNNNNNNNNNNNNNNNNNNNNNNNNNNNNNNNNNNNNNNNNNNNNNNNNNNNNNNNNNNNNNNNNNNNNNNNNNNNNACGCGTGGTGGCCATAGTCTTAGGANGANCTAATGAAGGAGCCCGTACAGCCCTCTCGGTGGTGACCTGGAATAAAGACATTGTCACTNAAATCANCCCCGNNGGGGCCGAANAGNNGAGTCTTGCCATCCCAGTCATNTGCCTGCTGGCNAATACNNNGTTNNCCTGNNNCCAGNNCCCNTGCNCTNCCTNCTGCNATGAANNGGAACCNNNNGAAACCCTANGCATGCNTGAGGACAACGTCATGAGACCTNGGTACTATCAGCTGCTACAAGCATNNNNNNNNNNNNNNNNNNNNNNNNNNNNNNNNNNNNNNNNNNNNNNNNNNNNNNNNNNNNNNNNNNNNNNNNNNNNNNNNNNNNNNNNNNNNNNNNNNNNNNNNNNNNNNNNNNNNNNNNNNNNNNNNNNNNNNNNNNNNNNNNNNNNNNNNNNNNNNNNNNNNNNNNNNNNNNNNNNNNNNNNNNNNNNNNNNNNNATAAAGACGGATGATAGCCACGATTGGACCAAGCTGCGTTACATGGACAACCACACGCCAGCGGACGCAGAGAGGGCGGGGCTATTTGTAAGAACATCAGCACCGTGCACGATTACTGGAACAATGGGACACTTCATCCTGACCCGATGTCCGAAAGGGGAAACTCTGACGGTGGGATTCACTGACAGTAGGAAGATCAGTCACTCATGTACGCACCCATTTCACCACGACCCTCCTGTGATAGGCCGGGAGAAATTCCATTCCCGACCGCAGCACGGTAAAGAGCTGCCTTGCAGCACGTACGTGCAGAGCACCGCCGCAACTACCGAGGAGATAGAGGTACACATGCCCCCAGACACCCCTGATCGCACATTGATGTCACAACAGTCCGGCAACGTAAAGATCACAGTTAATGGCCAGACGGTGCGGTACAAGTGTAATTGCGGTGGCTCAAATGAAGGACTAATAACTACAGACAAAGTGATTAATAACTGCAAAGTTGATCAATGTCATGCCGCGGTCACCAATCACAAAAAGTGGCAGTACAACTCCCCTCTGGTCCCGCGTAATGCTGAACTTGGGGACCGAAAAGGAAAAATCCACATCCCGTTTCCGCTGGCAAATGTAACATGCAGGGTGCCTAAAGCAAGGAACCCCACCGTGACGTACGGGAAAAACCAAGTCATCATGCTACTGTATCCCGACCACCCAACACTCCTGTCCTACCGGAACATGGGAGAAGAACCAAACTACCAAGAAGAGTGGGTGACGCATAAGAAGGAAGTCGTGCTAACCGTGCCGACTGAAGGGCTCGAGGTCACGTGGGGTAACAACGAGCCGTATAAGTATTGGCCGCAGTTATCTACAAACGGTACAGCCCATGGCCACCCGCATGAGATAATTCTGTATTATTATGAGCTGTACCCTACTATGACTGTAGTAGTTGTGTCAGTGGCCTCGTTCGTACTCCTGTCGATGGTGGGTGTGGCAGTGGGGATGTGCATGTGTGCACGACGCAGATGCANNNNNNNNNNNNNNNNNNNNNNNNNNNNNNNNNNNNNNNNNNNNNNNNNNNNNNNNNNNNNNNNNNNNNNNNNNNNNNNNNNNNNNNNNNNNNNNNNNNNNNNNNNNNNNNNNNNNNNNNNNNNNNNNNNNNNNNNNNNNNNNNNNNNNNNNNNNNNNNNNNNNNNNNNNNNNNNNNNNNNNNNNNNNNNNNNNNNNNNNNNNNNNNNNNNNNNNNNNNNNNNNNNNNNNNNNNNNNNNNNNNNNNNNNNNACTGTGAGCGCGTACGAACACGTAACAGTGATCCCGAACACGGTGGGAGTACCGTATAAGACTCTAGTCAATAGACCGGGCTACAGTCCCATGGTATTGGAGATGGAACTACTGTCAGTCACTTTGGAGCCAACGCTATCGCTTGATTACATCACGTGCGAGTACAAAACCGTTATCCCGTCTCCGTACGTGAAATGCTGCGGTACAGCAGAGTGCAAGGACAAAAACCTACCTGACTACAGCTGTAAGGTCTTCACCGGCGTCTACCCATTTATGTGGGGCGGAGCCTANNNNNNNNNNNNNNNNNNNNNNNNNNNNNNNNNNNNNNNNNNNNNNNNNNNNNNNNNNNNNNNNNNNNNNNNNNNNNNNNNNNNNNNNNNNNNNNNNNNNNNNNNNNNNNNNNNNNNNNNNNNNNNNNNNNNNNNNNNNNNNNNNNNNNNNNNNNNNNNNNNNNNNNNNNNNNNNNNNNNNNNNNNNNNNNNNNNNGCCAAATTCATTGTGGGGCCAATGTCTTCAGCCTGGACACCTTTCGACAACAAAATTGTGGTGTACAAAGGTGACGTCTATAACATGGACTACCCGCCCTTTGGCGCAGGAAGACCAGGACAATTTGGCGATATCCAAAGTCGCACACCTGAGAGTACAGACGTCTATGCTAATACACAACTGGTACTGCAGAGACCGGCTGCGGGTACGGTACATGTGCCATACTCTCAGGCACCATCTGGCTTTAAGTATTGGCTAAAAGAACGAGGGGCGTCGCTGCAGCACACAGCACCATTTGGCTGCCAAATAGCAACAAACCCGGTAAGAGCGGTGAATTGCGCCGTAGGGAACATGCCCATCTCCATCGACATACCGGA-------------------------------------------------------------------------------------------------------------------------------------------------------------------------------------------------------------------------------------------------------------------------------------------------------------------------------------------------------------------------------------------------------------------------------------------------------------------------------------
		</sequence>
	</alignment>
	
	

	<!-- The unique patterns from 1 to end                                       -->
	<!-- npatterns=3382                                                          
	<patterns id="patterns" from="1" strip="false">
		<alignment idref="alignment"/>
	</patterns>
	-->

	<!-- START Discrete Traits Model                                             -->

	<!-- general data type for discrete trait model, 'location'                  -->
	<generalDataType id="location.dataType">

		<!-- Number Of States = 4                                                    -->
		<state code="Centre-West"/>
		<state code="North"/>
		<state code="Northeast"/>
		<state code="RJ"/>
	</generalDataType>


	<!-- Data pattern for discrete trait, 'location'                             -->
	<attributePatterns id="location.pattern" attribute="location">
		<taxa idref="taxa"/>
		<generalDataType idref="location.dataType"/>
	</attributePatterns>

	<!-- END Discrete Traits Model                                               -->


	<!-- This is a simple constant population size coalescent model              -->
	<!-- that is used to generate an initial tree for the chain.                 
	<constantSize id="initialDemo" units="years">
		<populationSize>
			<parameter id="initialDemo.popSize" value="100.0"/>
		</populationSize>
	</constantSize>
	-->
	

	<!-- Generate a random starting tree under the coalescent process            
	<coalescentSimulator id="startingTree">
		<taxa idref="taxa"/>
		<constantSize idref="initialDemo"/>
	</coalescentSimulator>
	-->

	<!-- Generate a tree model                                                   
	<treeModel id="treeModel">
		<coalescentTree idref="startingTree"/>
		<rootHeight>
			<parameter id="treeModel.rootHeight"/>
		</rootHeight>
		<nodeHeights internalNodes="true">
			<parameter id="treeModel.internalNodeHeights"/>
		</nodeHeights>
		<nodeHeights internalNodes="true" rootNode="true">
			<parameter id="treeModel.allInternalNodeHeights"/>
		</nodeHeights>
	</treeModel>
	-->

	<!-- Defining empirical tree distribution                           -->
	<empiricalTreeDistributionModel id="treeModel" fileName="empirical.trees">
		<taxa idref="taxa"/>
	</empiricalTreeDistributionModel>

	<!-- Defining empirical tree distribution                           -->
	<statistic id="treeModel.currentTree" name="Current Tree">
		<empiricalTreeDistributionModel idref="treeModel"/>
	</statistic>

	<!-- Statistic for sum of the branch lengths of the tree (tree length)       
	<treeLengthStatistic id="treeLength">
		<treeModel idref="treeModel"/>
	</treeLengthStatistic>
	-->

	<!-- Statistic for time of most recent common ancestor of tree               
	<tmrcaStatistic id="age(root)" absolute="true">
		<treeModel idref="treeModel"/>
	</tmrcaStatistic>
	-->
	

	<!-- Generate a gmrfSkyGridLikelihood for the Bayesian SkyGrid process       
	<gmrfSkyGridLikelihood id="skygrid">
		<populationSizes>
			<parameter id="skygrid.logPopSize" dimension="51" value="1.0"/>
		</populationSizes>
		<precisionParameter>
			<parameter id="skygrid.precision" value="0.1" lower="0.0"/>
		</precisionParameter>
		<numGridPoints>
			<parameter id="skygrid.numGridPoints" value="50.0"/>
		</numGridPoints>
		<cutOff>
			<parameter id="skygrid.cutOff" value="4.2274"/>
		</cutOff>
		<populationTree>
			<treeModel idref="treeModel"/>
		</populationTree>
	</gmrfSkyGridLikelihood>
	-->

	<!-- The strict clock (Uniform rates across branches)                        
	<strictClockBranchRates id="default.branchRates">
		<rate>
			<parameter id="default.clock.rate" value="1.0" lower="0.0"/>
		</rate>
	</strictClockBranchRates>
	
	<rateStatistic id="default.meanRate" name="default.meanRate" mode="mean" internal="true" external="true">
		<treeModel idref="treeModel"/>
		<strictClockBranchRates idref="default.branchRates"/>
	</rateStatistic>
	-->
	

	<!-- The strict clock (Uniform rates across branches)                        -->
	<strictClockBranchRates id="location.branchRates">
		<rate>
			<parameter id="location.clock.rate" value="1.0" lower="0.0"/>
		</rate>
	</strictClockBranchRates>
	
	<rateStatistic id="location.meanRate" name="location.meanRate" mode="mean" internal="true" external="true">
		<treeModel idref="treeModel"/>
		<strictClockBranchRates idref="location.branchRates"/>
	</rateStatistic>
	

	<!-- The HKY substitution model (Hasegawa, Kishino & Yano, 1985)             
	<HKYModel id="hky">
		<frequencies>
			<frequencyModel dataType="nucleotide">
				<frequencies>
					<parameter id="frequencies" value="0.25 0.25 0.25 0.25"/>
				</frequencies>
			</frequencyModel>
		</frequencies>
		<kappa>
			<parameter id="kappa" value="2.0" lower="0.0"/>
		</kappa>
	</HKYModel>
	-->

	<!-- site model                                                              
	<siteModel id="siteModel">
		<substitutionModel>
			<HKYModel idref="hky"/>
		</substitutionModel>
		<gammaShape gammaCategories="4">
			<parameter id="alpha" value="0.5" lower="0.0"/>
		</gammaShape>
	</siteModel>
	-->

	<!--                                                                         
	<statistic id="mu" name="mu">
		<siteModel idref="siteModel"/>
	</statistic>
	-->
	
	

	<!-- Likelihood for tree given sequence data                                 
	<treeDataLikelihood id="default.treeLikelihood" useAmbiguities="false">
		<partition>
			<patterns idref="patterns"/>
			<siteModel idref="siteModel"/>
		</partition>
		<treeModel idref="treeModel"/>
		<strictClockBranchRates idref="default.branchRates"/>
	</treeDataLikelihood>
	-->
	

	<!-- START Discrete Traits Model                                             -->

	<!-- asymmetric CTMC model for discrete state reconstructions                -->
	<generalSubstitutionModel id="location.model" randomizeIndicator="false">
		<generalDataType idref="location.dataType"/>
		<frequencies>
			<frequencyModel id="location.frequencyModel" normalize="true">
				<generalDataType idref="location.dataType"/>
				<frequencies>
					<parameter id="location.frequencies" dimension="4"/>
				</frequencies>
			</frequencyModel>
		</frequencies>

		<!-- rates and indicators                                                    -->
		<rates>
			<parameter id="location.rates" dimension="12" value="1.0" lower="0.0"/>
		</rates>
	</generalSubstitutionModel>
	<siteModel id="location.siteModel">
		<substitutionModel>
			<generalSubstitutionModel idref="location.model"/>
		</substitutionModel>
	</siteModel>

	<!-- Likelihood for tree given discrete trait data                           -->
	<ancestralTreeLikelihood id="location.treeLikelihood" stateTagName="location.states" useUniformization="true" saveCompleteHistory="false" logCompleteHistory="false">
		<attributePatterns idref="location.pattern"/>
		<treeModel idref="treeModel"/>
		<siteModel idref="location.siteModel"/>
		<generalSubstitutionModel idref="location.model"/>
		<generalSubstitutionModel idref="location.model"/>
		<strictClockBranchRates idref="location.branchRates"/>

		<!-- The root state frequencies                                              -->
		<frequencyModel id="location.root.frequencyModel" normalize="true">
			<generalDataType idref="location.dataType"/>
			<frequencies>
				<parameter id="location.root.frequencies" dimension="4"/>
			</frequencies>
		</frequencyModel>
	</ancestralTreeLikelihood>

	<!-- END Discrete Traits Model                                               -->


	<!-- Define operators                                                        -->
	<operators id="operators" optimizationSchedule="log">

		<empiricalTreeDistributionOperator weight="5">
			<empiricalTreeDistributionModel idref="treeModel"/>
		</empiricalTreeDistributionOperator>
		<!--
		<scaleOperator scaleFactor="0.75" weight="1">
			<parameter idref="kappa"/>
		</scaleOperator>
		<deltaExchange delta="0.01" weight="1">
			<parameter idref="frequencies"/>
		</deltaExchange>
		<scaleOperator scaleFactor="0.75" weight="1">
			<parameter idref="alpha"/>
		</scaleOperator>
		<scaleOperator scaleFactor="0.75" weight="3">
			<parameter idref="default.clock.rate"/>
		</scaleOperator>
		<upDownOperator scaleFactor="0.75" weight="3">
			<up>
				<parameter idref="treeModel.allInternalNodeHeights"/>
			</up>
			<down>
				<parameter idref="default.clock.rate"/>
			</down>
		</upDownOperator>
		-->
		<scaleOperator scaleFactor="0.75" weight="3">
			<parameter idref="location.clock.rate"/>
		</scaleOperator>
		<!--
		<upDownOperator scaleFactor="0.75" weight="3">
			<up>
				<parameter idref="treeModel.allInternalNodeHeights"/>
			</up>
			<down>
				<parameter idref="location.clock.rate"/>
			</down>
		</upDownOperator>
		<subtreeSlide size="1.0" gaussian="true" weight="30">
			<treeModel idref="treeModel"/>
		</subtreeSlide>
		<narrowExchange weight="30">
			<treeModel idref="treeModel"/>
		</narrowExchange>
		<wideExchange weight="3">
			<treeModel idref="treeModel"/>
		</wideExchange>
		<wilsonBalding weight="3">
			<treeModel idref="treeModel"/>
		</wilsonBalding>
		<scaleOperator scaleFactor="0.75" weight="3">
			<parameter idref="treeModel.rootHeight"/>
		</scaleOperator>
		<uniformOperator weight="30">
			<parameter idref="treeModel.internalNodeHeights"/>
		</uniformOperator>
		<gmrfGridBlockUpdateOperator scaleFactor="1.0" weight="2">
			<gmrfSkyrideLikelihood idref="skygrid"/>
		</gmrfGridBlockUpdateOperator>
		<scaleOperator scaleFactor="0.75" weight="1">
			<parameter idref="skygrid.precision"/>
		</scaleOperator>
		-->
		<scaleOperator scaleFactor="0.75" weight="15" scaleAllIndependently="true">
			<parameter idref="location.rates"/>
		</scaleOperator>
		<deltaExchange delta="0.75" weight="1">
			<parameter idref="location.root.frequencies"/>
		</deltaExchange>
	</operators>
	

	<!-- Define MCMC                                                             -->
	<mcmc id="mcmc" chainLength="2000000" autoOptimize="true" operatorAnalysis="chikv_ecsa_new+refs.noOutliers.ops.txt">
		<joint id="joint">
			<prior id="prior">
				<!--
				<logNormalPrior mu="1.0" sigma="1.25" offset="0.0">
					<parameter idref="kappa"/>
				</logNormalPrior>
				<dirichletPrior alpha="1.0" sumsTo="1.0">
					<parameter idref="frequencies"/>
				</dirichletPrior>
				<exponentialPrior mean="0.5" offset="0.0">
					<parameter idref="alpha"/>
				</exponentialPrior>
				<ctmcScalePrior>
					<ctmcScale>
						<parameter idref="default.clock.rate"/>
					</ctmcScale>
					<treeModel idref="treeModel"/>
				</ctmcScalePrior>
				-->
				<ctmcScalePrior>
					<ctmcScale>
						<parameter idref="location.clock.rate"/>
					</ctmcScale>
					<treeModel idref="treeModel"/>
				</ctmcScalePrior>
				<!--
				<gammaPrior shape="0.001" scale="1000.0" offset="0.0">
					<parameter idref="skygrid.precision"/>
				</gammaPrior>
				-->
				<uniformPrior lower="0.0" upper="1.0">
					<parameter idref="location.frequencies"/>
				</uniformPrior>
				<cachedPrior>
					<gammaPrior shape="1.0" scale="1.0" offset="0.0">
						<parameter idref="location.rates"/>
					</gammaPrior>
					<parameter idref="location.rates"/>
				</cachedPrior>
				<uniformPrior lower="0.0" upper="1.0">
					<parameter idref="location.root.frequencies"/>
				</uniformPrior>
				<!--
				<gmrfSkyGridLikelihood idref="skygrid"/>
				
				<strictClockBranchRates idref="default.branchRates"/>
				-->
				<strictClockBranchRates idref="location.branchRates"/>
			</prior>
			<likelihood id="likelihood">
				<!--
				<treeDataLikelihood idref="default.treeLikelihood"/>
				-->	
				<!-- START Discrete Traits Model                                             -->
				<ancestralTreeLikelihood idref="location.treeLikelihood"/>

				<!-- END Discrete Traits Model                                               -->

			</likelihood>
		</joint>
		<operators idref="operators"/>

		<!-- write log to screen                                                     -->
		<log id="screenLog" logEvery="2000">
			<column label="Joint" dp="4" width="12">
				<joint idref="joint"/>
			</column>
			<column label="Prior" dp="4" width="12">
				<prior idref="prior"/>
			</column>
			<column label="Likelihood" dp="4" width="12">
				<likelihood idref="likelihood"/>
			</column>
			<!--
			<column label="age(root)" sf="6" width="12">
				<tmrcaStatistic idref="age(root)"/>
			</column>
			<column label="default.clock.rate" sf="6" width="12">
				<parameter idref="default.clock.rate"/>
			</column>
			-->
			<column label="location.clock.rate" sf="6" width="12">
				<parameter idref="location.clock.rate"/>
			</column>

			<!-- START Discrete Traits Model                                             -->

			<!-- END Discrete Traits Model                                               -->

		</log>

		<!-- write log to file                                                       -->
		<log id="fileLog" logEvery="2000" fileName="chikv_ecsa_new+refs.noOutliers.log.txt" overwrite="false">
			<joint idref="joint"/>
			<prior idref="prior"/>
			<likelihood idref="likelihood"/>
			<!--
			<parameter idref="treeModel.rootHeight"/>
			<tmrcaStatistic idref="age(root)"/>
			<treeLengthStatistic idref="treeLength"/>
			<parameter idref="skygrid.precision"/>
			<parameter idref="skygrid.logPopSize"/>
			<parameter idref="skygrid.cutOff"/>
			<parameter idref="kappa"/>
			<parameter idref="frequencies"/>
			<parameter idref="alpha"/>
			<parameter idref="default.clock.rate"/>
			-->
			<parameter idref="location.clock.rate"/>
			<!--
			<rateStatistic idref="default.meanRate"/>
			-->
			<rateStatistic idref="location.meanRate"/>

			<!-- START Discrete Traits Model                                             -->
			<parameter idref="location.rates"/>

			<!-- END Discrete Traits Model                                               -->
			<!--
			<treeDataLikelihood idref="default.treeLikelihood"/>
			<strictClockBranchRates idref="default.branchRates"/>
			-->
			<strictClockBranchRates idref="location.branchRates"/>

			<!-- START Discrete Traits Model                                             -->
			<ancestralTreeLikelihood idref="location.treeLikelihood"/>

			<!-- END Discrete Traits Model                                               -->
			<!--
			<gmrfSkyGridLikelihood idref="skygrid"/>
			-->
		</log>

		<!-- START Discrete Traits Model                                             -->
		<log id="chikv_ecsa_new+refs.noOutliers.locationrateMatrixLog" logEvery="2000" fileName="chikv_ecsa_new+refs.noOutliers.location.rates.log">
			<parameter idref="location.rates"/>
		</log>

		<!-- END Discrete Traits Model                                               -->


		<!-- write tree log to file                                                  -->
		<logTree id="treeFileLog" logEvery="2000" nexusFormat="true" fileName="chikv_ecsa_new+refs.noOutliers.trees.txt" sortTranslationTable="true">
			<treeModel idref="treeModel"/>
			<!--
			<trait name="rate" tag="default.rate">
				<strictClockBranchRates idref="default.branchRates"/>
			</trait>
			-->
			<trait name="rate" tag="location.rate">
				<strictClockBranchRates idref="location.branchRates"/>
			</trait>
			<joint idref="joint"/>

			<!-- START Ancestral state reconstruction                                    -->
			<trait name="location.states" tag="location">
				<ancestralTreeLikelihood idref="location.treeLikelihood"/>
			</trait>

			<!-- END Ancestral state reconstruction                                      -->

		</logTree>

		<!-- START Ancestral state reconstruction                                    -->

		<!-- Ancestral state reconstruction for: location                            -->
		<log id="fileLog_location" logEvery="2000" fileName="chikv_ecsa_new+refs.noOutliers.location.states.log">
			<ancestralTrait name="location" traitName="location.states">
				<treeModel idref="treeModel"/>
				<ancestralTreeLikelihood idref="location.treeLikelihood"/>
			</ancestralTrait>
		</log>

		<!-- END Ancestral state reconstruction                                      -->

	</mcmc>
	
	<report>
		<property name="timer">
			<mcmc idref="mcmc"/>
		</property>
	</report>
	
</beast>
```
