## Supplementary File S2 for "Epidemiological and genomic investigation of chikungunya virus in Rio de Janeiro state, Brazil, between 2015 and 2018": empirical.trees (part 1 of 15)

```
#NEXUS
Begin taxa;
	Dimensions ntax=148;
	Taxlabels
		010|Brazil|RJ|Duque-de-Caxias|2017-07-26
		053|Brazil|RJ|Duque-de-Caxias|2018-03-01
		057|Brazil|RJ|Duque-de-Caxias|2018-03-08
		066|Brazil|RJ|Duque-de-Caxias|2018-03-15
		079|Brazil|RJ|Duque-de-Caxias|2018-03-22
		083|Brazil|RJ|Duque-de-Caxias|2018-03-27
		089|Brazil|RJ|Duque-de-Caxias|2018-03-29
		092|Brazil|RJ|Duque-de-Caxias|2018-03-29
		097|Brazil|RJ|Duque-de-Caxias|2018-04-02
		099|Brazil|RJ|Duque-de-Caxias|2018-04-02
		101|Brazil|RJ|Duque-de-Caxias|2018-04-02
		114|Brazil|RJ|Duque-de-Caxias|2018-04-05
		116|Brazil|RJ|Duque-de-Caxias|2018-04-05
		117|Brazil|RJ|Duque-de-Caxias|2018-04-05
		120|Brazil|RJ|Duque-de-Caxias|2018-04-16
		126|Brazil|RJ|Duque-de-Caxias|2018-04-17
		128|Brazil|RJ|Duque-de-Caxias|2018-04-19
		130|Brazil|RJ|Duque-de-Caxias|2018-04-19
		134|Brazil|RJ|Duque-de-Caxias|2018-04-19
		143|Brazil|RJ|Duque-de-Caxias|2018-04-30
		149|Brazil|RJ|Duque-de-Caxias|2018-04-30
		152|Brazil|RJ|Duque-de-Caxias|2018-05-03
		155|Brazil|RJ|Duque-de-Caxias|2018-05-03
		157|Brazil|RJ|Duque-de-Caxias|2018-05-07
		159|Brazil|RJ|Duque-de-Caxias|2018-05-07
		161|Brazil|RJ|Duque-de-Caxias|2018-05-07
		165|Brazil|RJ|Duque-de-Caxias|2018-05-09
		166|Brazil|RJ|Duque-de-Caxias|2018-05-09
		170|Brazil|RJ|Duque-de-Caxias|2018-05-14
		174|Brazil|RJ|Duque-de-Caxias|2018-05-17
		181|Brazil|RJ|Duque-de-Caxias|2018-05-23
		KP164568|Brazil|BA|Feira-de-Santana|2014-08-26
		KP164569|Brazil|BA|Feira-de-Santana|2014-08-28
		KP164570|Brazil|BA|Feira-de-Santana|2014-09-03
		KU940225|Brazil|BA|2015-07-15
		KU940226|Brazil|BA|2015-08-01
		KX228391|Brazil|PE|2016-03-03
		KY055011|Brazil|SE|Aracaju|2016-02-20
		KY124328|Brazil|RJ|2016-03-16
		KY124329|Brazil|RJ|2016-03-16
		KY704933|Brazil|AL|Maceio|2016-03-30
		KY704935|Brazil|AL|Maceio|2016-04-01
		KY704938|Brazil|AL|Maceio|2016-04-19
		KY704939|Brazil|AL|Maceio|2016-04-17
		KY704942|Brazil|AL|Maceio|2016-04-16
		KY704943|Brazil|AL|Maceio|2016-04-19
		KY704944|Brazil|AL|Maceio|2016-04-19
		KY704947|Brazil|AL|Maceio|2016-04-15
		KY704949|Brazil|AL|Maceio|2016-04-07
		KY704952|Brazil|AL|Maceio|2016-04-07
		KY704953|Brazil|AL|Maceio|2016-04-09
		KY704954|Brazil|PB|Joao-Pessoa|2016-06-20
		KY704955|Brazil|PB|Joao-Pessoa|2016-06-17
		MH000700|Brazil|PE|Recife|2016-02-04
		MH000702|Brazil|PE|Caruaru|2016-02-15
		MH000703|Brazil|PE|Recife|2016-02-15
		MH000704|Brazil|PE|2016-02-19
		MH000705|Brazil|PE|Recife|2016-02-25
		MH000706|Brazil|PE|Recife|2016-02-18
		MH823663|Brazil|MT|Cuiaba|2017-01-05
		MH823664|Brazil|MT|Cuiaba|2017-03-16
		MH823665|Brazil|MT|Cuiaba|2017-03-16
		MH823666|Brazil|MT|Cuiaba|2017-03-01
		MH823667|Brazil|MT|Cuiaba|2017-03-01
		MH823668|Brazil|MT|Cuiaba|2017-01-05
		MK121892|Brazil|AM|Manaus|2015-07-15
		MK121893|Brazil|AM|Manaus|2015-07-15
		MK121894|Brazil|AM|Manaus|2016-01-31
		MK121895|Brazil|AM|Manaus|2017-03-20
		MK121896|Brazil|RR|Boa_Vista|2017-03-03
		MK121897|Brazil|RR|Bonfim|2017-02-20
		MK121898|Brazil|RR|Boa_Vista|2017-02-22
		MK121899|Brazil|RR|Boa_Vista|2017-03-17
		MK121900|Brazil|RR|Iracema|2017-03-17
		MK121901|Brazil|RR|Boa_Vista|2017-03-17
		MK121902|Brazil|RR|Boa_Vista|2017-03-17
		MK121903|Brazil|RR|Boa_Vista|2017-03-15
		MK121904|Brazil|RR|Boa_Vista|2017-03-02
		MK121905|Brazil|RR|Boa_Vista|2017-03-02
		MK121906|Brazil|RR|Boa_Vista|2017-02-27
		MK121907|Brazil|RR|Boa_Vista|2017-02-27
		MK121908|Brazil|RR|Boa_Vista|2017-03-05
		MK156053|Brazil|BA|2018-09-21
		MK156054|Brazil|BA|2018-09-21
		MK156055|Brazil|BA|2018-09-21
		MK156056|Brazil|BA|2018-09-21
		MK156058|Brazil|BA|2018-09-21
		MK156059|Brazil|BA|2018-09-21
		MK156060|Brazil|BA|2018-09-26
		MK156061|Brazil|BA|2018-09-26
		MK156062|Brazil|BA|2018-09-26
		MK156063|Brazil|BA|2018-09-26
		MK156064|Brazil|BA|2018-09-26
		MK244632|Brazil|RJ|2016-04-05
		MK244633|Brazil|RJ|2016-05-06
		MK244634|Brazil|RJ|2016-04-27
		MK244635|Brazil|RJ|2016-02-19
		MK244636|Brazil|RJ|2016-05-02
		MK244637|Brazil|RJ|2016-05-10
		MK244638|Brazil|RJ|Mesquita|2016-04-05
		MK244640|Brazil|RJ|Sao-Goncalo|2017-03-07
		MK244641|Brazil|RJ|Niteroi|2017-03-09
		MK244642|Brazil|RJ|Sao-Joao-de-Meriti|2018-02-18
		MK244643|Brazil|RJ|Niteroi|2018-03-28
		MK244644|Brazil|RJ|Niteroi|2018-03-26
		MK244645|Brazil|RJ|Niteroi|2018-03-28
		MK244646|Brazil|RJ|Niteroi|2018-03-28
		MK244647|Brazil|RJ|Niteroi|2018-03-27
		MK244648|Brazil|RJ|Niteroi|2018-04-04
		MK244649|Brazil|RJ|Niteroi|2018-04-03
		MK244650|Brazil|RJ|Niteroi|2018-04-03
		MK244651|Brazil|RJ|Niteroi|2018-04-05
		MK244652|Brazil|RJ|Niteroi|2018-04-05
		MK244653|Brazil|RJ|Niteroi|2018-03-06
		MK244654|Brazil|RJ|Niteroi|2018-03-06
		MK244655|Brazil|RJ|Niteroi|2018-03-06
		MK244656|Brazil|RJ|Niteroi|2018-04-06
		MK518395|Brazil|MA|2017-03-16
		MK752951|Brazil|BA|Itamaraju|2017-07-27
		MK752954|Brazil|BA|Itamaraju|2017-06-22
		MK752956|Brazil|BA|Ipecaeta|2017-08-30
		MK993755|Brazil|RN|Natal|2016-01-14
		MK993756|Brazil|RN|Natal|2016-01-14
		MK993757|Brazil|RN|Natal|2016-01-13
		MN783352|Brazil|BA|Feira_de_Santana|2016-04-01
		MN783353|Brazil|BA|Feira_de_Santana|2016-10-13
		MT349960|Brazil|MT|Sinop|2018-02-07
		MT526900|Brazil|PA|2017-01-24
		MT526901|Brazil|PA|2017-01-25
		MT526902|Brazil|PA|2017-01-25
		MT526903|Brazil|PA|2017-01-26
		MT526904|Brazil|PA|2017-01-26
		MT877206|Brazil|CE|2017-03-30
		MT877207|Brazil|CE|2017-03-19
		MT877208|Brazil|CE|2017-03-22
		MT877209|Brazil|CE|2017-04-16
		MT877210|Brazil|CE|2017-04-14
		MT877211|Brazil|CE|2017-06-03
		OM128431|Brazil|RJ|2018-06-06
		OM128432|Brazil|RJ|2018-03-26
		OM128433|Brazil|RJ|2018-06-06
		OM128434|Brazil|RJ|2018-06-07
		OM128435|Brazil|RJ|2018-03-19
		OM128436|Brazil|RJ|2018-06-05
		OM128437|Brazil|RJ|2018-06-07
		OM128438|Brazil|RJ|2016-04-29
		OM128439|Brazil|RJ|2016-04-06
		OM128440|Brazil|RJ|2018-03-20
		;
End;
Begin trees;
	Translate
		1 010|Brazil|RJ|Duque-de-Caxias|2017-07-26,
		2 053|Brazil|RJ|Duque-de-Caxias|2018-03-01,
		3 057|Brazil|RJ|Duque-de-Caxias|2018-03-08,
		4 066|Brazil|RJ|Duque-de-Caxias|2018-03-15,
		5 079|Brazil|RJ|Duque-de-Caxias|2018-03-22,
		6 083|Brazil|RJ|Duque-de-Caxias|2018-03-27,
		7 089|Brazil|RJ|Duque-de-Caxias|2018-03-29,
		8 092|Brazil|RJ|Duque-de-Caxias|2018-03-29,
		9 097|Brazil|RJ|Duque-de-Caxias|2018-04-02,
		10 099|Brazil|RJ|Duque-de-Caxias|2018-04-02,
		11 101|Brazil|RJ|Duque-de-Caxias|2018-04-02,
		12 114|Brazil|RJ|Duque-de-Caxias|2018-04-05,
		13 116|Brazil|RJ|Duque-de-Caxias|2018-04-05,
		14 117|Brazil|RJ|Duque-de-Caxias|2018-04-05,
		15 120|Brazil|RJ|Duque-de-Caxias|2018-04-16,
		16 126|Brazil|RJ|Duque-de-Caxias|2018-04-17,
		17 128|Brazil|RJ|Duque-de-Caxias|2018-04-19,
		18 130|Brazil|RJ|Duque-de-Caxias|2018-04-19,
		19 134|Brazil|RJ|Duque-de-Caxias|2018-04-19,
		20 143|Brazil|RJ|Duque-de-Caxias|2018-04-30,
		21 149|Brazil|RJ|Duque-de-Caxias|2018-04-30,
		22 152|Brazil|RJ|Duque-de-Caxias|2018-05-03,
		23 155|Brazil|RJ|Duque-de-Caxias|2018-05-03,
		24 157|Brazil|RJ|Duque-de-Caxias|2018-05-07,
		25 159|Brazil|RJ|Duque-de-Caxias|2018-05-07,
		26 161|Brazil|RJ|Duque-de-Caxias|2018-05-07,
		27 165|Brazil|RJ|Duque-de-Caxias|2018-05-09,
		28 166|Brazil|RJ|Duque-de-Caxias|2018-05-09,
		29 170|Brazil|RJ|Duque-de-Caxias|2018-05-14,
		30 174|Brazil|RJ|Duque-de-Caxias|2018-05-17,
		31 181|Brazil|RJ|Duque-de-Caxias|2018-05-23,
		32 KP164568|Brazil|BA|Feira-de-Santana|2014-08-26,
		33 KP164569|Brazil|BA|Feira-de-Santana|2014-08-28,
		34 KP164570|Brazil|BA|Feira-de-Santana|2014-09-03,
		35 KU940225|Brazil|BA|2015-07-15,
		36 KU940226|Brazil|BA|2015-08-01,
		37 KX228391|Brazil|PE|2016-03-03,
		38 KY055011|Brazil|SE|Aracaju|2016-02-20,
		39 KY124328|Brazil|RJ|2016-03-16,
		40 KY124329|Brazil|RJ|2016-03-16,
		41 KY704933|Brazil|AL|Maceio|2016-03-30,
		42 KY704935|Brazil|AL|Maceio|2016-04-01,
		43 KY704938|Brazil|AL|Maceio|2016-04-19,
		44 KY704939|Brazil|AL|Maceio|2016-04-17,
		45 KY704942|Brazil|AL|Maceio|2016-04-16,
		46 KY704943|Brazil|AL|Maceio|2016-04-19,
		47 KY704944|Brazil|AL|Maceio|2016-04-19,
		48 KY704947|Brazil|AL|Maceio|2016-04-15,
		49 KY704949|Brazil|AL|Maceio|2016-04-07,
		50 KY704952|Brazil|AL|Maceio|2016-04-07,
		51 KY704953|Brazil|AL|Maceio|2016-04-09,
		52 KY704954|Brazil|PB|Joao-Pessoa|2016-06-20,
		53 KY704955|Brazil|PB|Joao-Pessoa|2016-06-17,
		54 MH000700|Brazil|PE|Recife|2016-02-04,
		55 MH000702|Brazil|PE|Caruaru|2016-02-15,
		56 MH000703|Brazil|PE|Recife|2016-02-15,
		57 MH000704|Brazil|PE|2016-02-19,
		58 MH000705|Brazil|PE|Recife|2016-02-25,
		59 MH000706|Brazil|PE|Recife|2016-02-18,
		60 MH823663|Brazil|MT|Cuiaba|2017-01-05,
		61 MH823664|Brazil|MT|Cuiaba|2017-03-16,
		62 MH823665|Brazil|MT|Cuiaba|2017-03-16,
		63 MH823666|Brazil|MT|Cuiaba|2017-03-01,
		64 MH823667|Brazil|MT|Cuiaba|2017-03-01,
		65 MH823668|Brazil|MT|Cuiaba|2017-01-05,
		66 MK121892|Brazil|AM|Manaus|2015-07-15,
		67 MK121893|Brazil|AM|Manaus|2015-07-15,
		68 MK121894|Brazil|AM|Manaus|2016-01-31,
		69 MK121895|Brazil|AM|Manaus|2017-03-20,
		70 MK121896|Brazil|RR|Boa_Vista|2017-03-03,
		71 MK121897|Brazil|RR|Bonfim|2017-02-20,
		72 MK121898|Brazil|RR|Boa_Vista|2017-02-22,
		73 MK121899|Brazil|RR|Boa_Vista|2017-03-17,
		74 MK121900|Brazil|RR|Iracema|2017-03-17,
		75 MK121901|Brazil|RR|Boa_Vista|2017-03-17,
		76 MK121902|Brazil|RR|Boa_Vista|2017-03-17,
		77 MK121903|Brazil|RR|Boa_Vista|2017-03-15,
		78 MK121904|Brazil|RR|Boa_Vista|2017-03-02,
		79 MK121905|Brazil|RR|Boa_Vista|2017-03-02,
		80 MK121906|Brazil|RR|Boa_Vista|2017-02-27,
		81 MK121907|Brazil|RR|Boa_Vista|2017-02-27,
		82 MK121908|Brazil|RR|Boa_Vista|2017-03-05,
		83 MK156053|Brazil|BA|2018-09-21,
		84 MK156054|Brazil|BA|2018-09-21,
		85 MK156055|Brazil|BA|2018-09-21,
		86 MK156056|Brazil|BA|2018-09-21,
		87 MK156058|Brazil|BA|2018-09-21,
		88 MK156059|Brazil|BA|2018-09-21,
		89 MK156060|Brazil|BA|2018-09-26,
		90 MK156061|Brazil|BA|2018-09-26,
		91 MK156062|Brazil|BA|2018-09-26,
		92 MK156063|Brazil|BA|2018-09-26,
		93 MK156064|Brazil|BA|2018-09-26,
		94 MK244632|Brazil|RJ|2016-04-05,
		95 MK244633|Brazil|RJ|2016-05-06,
		96 MK244634|Brazil|RJ|2016-04-27,
		97 MK244635|Brazil|RJ|2016-02-19,
		98 MK244636|Brazil|RJ|2016-05-02,
		99 MK244637|Brazil|RJ|2016-05-10,
		100 MK244638|Brazil|RJ|Mesquita|2016-04-05,
		101 MK244640|Brazil|RJ|Sao-Goncalo|2017-03-07,
		102 MK244641|Brazil|RJ|Niteroi|2017-03-09,
		103 MK244642|Brazil|RJ|Sao-Joao-de-Meriti|2018-02-18,
		104 MK244643|Brazil|RJ|Niteroi|2018-03-28,
		105 MK244644|Brazil|RJ|Niteroi|2018-03-26,
		106 MK244645|Brazil|RJ|Niteroi|2018-03-28,
		107 MK244646|Brazil|RJ|Niteroi|2018-03-28,
		108 MK244647|Brazil|RJ|Niteroi|2018-03-27,
		109 MK244648|Brazil|RJ|Niteroi|2018-04-04,
		110 MK244649|Brazil|RJ|Niteroi|2018-04-03,
		111 MK244650|Brazil|RJ|Niteroi|2018-04-03,
		112 MK244651|Brazil|RJ|Niteroi|2018-04-05,
		113 MK244652|Brazil|RJ|Niteroi|2018-04-05,
		114 MK244653|Brazil|RJ|Niteroi|2018-03-06,
		115 MK244654|Brazil|RJ|Niteroi|2018-03-06,
		116 MK244655|Brazil|RJ|Niteroi|2018-03-06,
		117 MK244656|Brazil|RJ|Niteroi|2018-04-06,
		118 MK518395|Brazil|MA|2017-03-16,
		119 MK752951|Brazil|BA|Itamaraju|2017-07-27,
		120 MK752954|Brazil|BA|Itamaraju|2017-06-22,
		121 MK752956|Brazil|BA|Ipecaeta|2017-08-30,
		122 MK993755|Brazil|RN|Natal|2016-01-14,
		123 MK993756|Brazil|RN|Natal|2016-01-14,
		124 MK993757|Brazil|RN|Natal|2016-01-13,
		125 MN783352|Brazil|BA|Feira_de_Santana|2016-04-01,
		126 MN783353|Brazil|BA|Feira_de_Santana|2016-10-13,
		127 MT349960|Brazil|MT|Sinop|2018-02-07,
		128 MT526900|Brazil|PA|2017-01-24,
		129 MT526901|Brazil|PA|2017-01-25,
		130 MT526902|Brazil|PA|2017-01-25,
		131 MT526903|Brazil|PA|2017-01-26,
		132 MT526904|Brazil|PA|2017-01-26,
		133 MT877206|Brazil|CE|2017-03-30,
		134 MT877207|Brazil|CE|2017-03-19,
		135 MT877208|Brazil|CE|2017-03-22,
		136 MT877209|Brazil|CE|2017-04-16,
		137 MT877210|Brazil|CE|2017-04-14,
		138 MT877211|Brazil|CE|2017-06-03,
		139 OM128431|Brazil|RJ|2018-06-06,
		140 OM128432|Brazil|RJ|2018-03-26,
		141 OM128433|Brazil|RJ|2018-06-06,
		142 OM128434|Brazil|RJ|2018-06-07,
		143 OM128435|Brazil|RJ|2018-03-19,
		144 OM128436|Brazil|RJ|2018-06-05,
		145 OM128437|Brazil|RJ|2018-06-07,
		146 OM128438|Brazil|RJ|2016-04-29,
		147 OM128439|Brazil|RJ|2016-04-06,
		148 OM128440|Brazil|RJ|2018-03-20
		;
tree STATE_90000 [&joint=-21015.750122116653,lnP=-21015.750122116653] = [&R] ((34[&rate=5.049317840428091E-4]:2.352269774649E-1,32[&rate=5.049317840428091E-4]:2.133091692458E-1)[&rate=5.049317840428091E-4]:2.009841238051E-1,((((38[&rate=5.049317840428091E-4]:8.995988547352E-1,(146[&rate=5.049317840428091E-4]:7.817455840721E-1,(((39[&rate=5.049317840428091E-4]:5.46645315922E-1,147[&rate=5.049317840428091E-4]:6.040223651023E-1)[&rate=5.049317840428091E-4]:1.711215206282E-2,(((94[&rate=5.049317840428091E-4]:4.105578780175E-1,98[&rate=5.049317840428091E-4]:4.843283698208E-1)[&rate=5.049317840428091E-4]:5.73224205475E-3,(96[&rate=5.049317840428091E-4]:4.367330833909E-1,99[&rate=5.049317840428091E-4]:4.722522090738E-1)[&rate=5.049317840428091E-4]:3.966632629903E-2)[&rate=5.049317840428091E-4]:4.954767840131E-2,(95[&rate=5.049317840428091E-4]:3.891341009227E-1,100[&rate=5.049317840428091E-4]:3.044346473707E-1)[&rate=5.049317840428091E-4]:1.614031511029E-1)[&rate=5.049317840428091E-4]:1.525644782542E-1)[&rate=5.049317840428091E-4]:5.199366893438E-2,((40[&rate=5.049317840428091E-4]:5.298562476619E-1,16[&rate=5.049317840428091E-4]:2.615349173779E0)[&rate=5.049317840428091E-4]:3.749010560203E-3,((((((7[&rate=5.049317840428091E-4]:1.832245742002E-1,8[&rate=5.049317840428091E-4]:1.832245742002E-1)[&rate=5.049317840428091E-4]:1.823354286306E-1,26[&rate=5.049317840428091E-4]:4.724093178993E-1)[&rate=5.049317840428091E-4]:1.552084529142E-1,31[&rate=5.049317840428091E-4]:6.71453387252E-1)[&rate=5.049317840428091E-4]:2.113542528083E-1,(22[&rate=5.049317840428091E-4]:4.903671510596E-1,27[&rate=5.049317840428091E-4]:5.06805507224E-1)[&rate=5.049317840428091E-4]:3.376459684526E-1)[&rate=5.049317840428091E-4]:2.081458550421E-1,2[&rate=5.049317840428091E-4]:8.635562348283E-1)[&rate=5.049317840428091E-4]:1.579880373896E0,(((((3[&rate=5.049317840428091E-4]:3.578721351493E-1,(((89[&rate=5.049317840428091E-4]:5.34121966735E-2,88[&rate=5.049317840428091E-4]:3.971356653648E-2)[&rate=5.049317840428091E-4]:3.444443485847E-1,(85[&rate=5.049317840428091E-4]:2.131710868456E-1,86[&rate=5.049317840428091E-4]:2.131710868456E-1)[&rate=5.049317840428091E-4]:1.709868282756E-1)[&rate=5.049317840428091E-4]:1.652287791171E-1,(((92[&rate=5.049317840428091E-4]:1.261812137711E-1,(91[&rate=5.049317840428091E-4]:4.548645721364E-2,90[&rate=5.049317840428091E-4]:4.548645721364E-2)[&rate=5.049317840428091E-4]:8.069475655744E-2)[&rate=5.049317840428091E-4]:4.721918349335E-2,(83[&rate=5.049317840428091E-4]:1.53478771642E-1,(93[&rate=5.049317840428091E-4]:1.094395656936E-1,84[&rate=5.049317840428091E-4]:9.574093555654E-2)[&rate=5.049317840428091E-4]:5.773783608546E-2)[&rate=5.049317840428091E-4]:6.222995485412E-3)[&rate=5.049317840428091E-4]:1.583906350186E-1,87[&rate=5.049317840428091E-4]:3.18092402146E-1)[&rate=5.049317840428091E-4]:2.312942920923E-1)[&rate=5.049317840428091E-4]:3.482114683082E-1)[&rate=5.049317840428091E-4]:5.519341077244E-1,(((10[&rate=5.049317840428091E-4]:4.629478606584E-1,15[&rate=5.049317840428091E-4]:5.013040250419E-1)[&rate=5.049317840428091E-4]:1.580015501421E-1,6[&rate=5.049317840428091E-4]:6.045110546361E-1)[&rate=5.049317840428091E-4]:1.100071288778E-1,18[&rate=5.049317840428091E-4]:7.77531882144E-1)[&rate=5.049317840428091E-4]:2.473428538803E-1)[&rate=5.049317840428091E-4]:5.188985182991E-1,((((23[&rate=5.049317840428091E-4]:6.655581666706E-1,(20[&rate=5.049317840428091E-4]:5.418082602036E-1,25[&rate=5.049317840428091E-4]:5.609863423953E-1)[&rate=5.049317840428091E-4]:1.155307283849E-1)[&rate=5.049317840428091E-4]:1.751052905531E-1,(11[&rate=5.049317840428091E-4]:6.324116481796E-1,140[&rate=5.049317840428091E-4]:6.132335659879E-1)[&rate=5.049317840428091E-4]:1.233203021949E-1)[&rate=5.049317840428091E-4]:5.614161339329E-1,((24[&rate=5.049317840428091E-4]:8.433634498221E-1,(1[&rate=5.049317840428091E-4]:2.001142032119E-2,(28[&rate=5.049317840428091E-4]:7.486033065904E-1,21[&rate=5.049317840428091E-4]:7.23945772344E-1)[&rate=5.049317840428091E-4]:5.770948359374E-2)[&rate=5.049317840428091E-4]:4.253011169266E-2)[&rate=5.049317840428091E-4]:3.446103159211E-1,102[&rate=5.049317840428091E-4]:2.632993012684E-2)[&rate=5.049317840428091E-4]:2.25064729523E-1)[&rate=5.049317840428091E-4]:1.229720923474E-1,((((((((109[&rate=5.049317840428091E-4]:3.924496387089E-1,(114[&rate=5.049317840428091E-4]:9.373264601217E-2,104[&rate=5.049317840428091E-4]:1.540066186149E-1)[&rate=5.049317840428091E-4]:2.192649379022E-1)[&rate=5.049317840428091E-4]:1.176088917281E-1,112[&rate=5.049317840428091E-4]:5.127982564643E-1)[&rate=5.049317840428091E-4]:1.831183377464E-1,116[&rate=5.049317840428091E-4]:6.137248133888E-1)[&rate=5.049317840428091E-4]:1.122315383301E-1,(107[&rate=5.049317840428091E-4]:4.112165908374E-1,108[&rate=5.049317840428091E-4]:4.0847686481E-1)[&rate=5.049317840428091E-4]:3.750137334843E-1)[&rate=5.049317840428091E-4]:3.890199564413E-1,(((111[&rate=5.049317840428091E-4]:2.653852157132E-1,139[&rate=5.049317840428091E-4]:4.407276814666E-1)[&rate=5.049317840428091E-4]:2.659083392083E-1,106[&rate=5.049317840428091E-4]:5.148551987571E-1)[&rate=5.049317840428091E-4]:4.904119059683E-1,(148[&rate=5.049317840428091E-4]:3.258670155867E-1,143[&rate=5.049317840428091E-4]:3.231272895593E-1)[&rate=5.049317840428091E-4]:6.574822809196E-1)[&rate=5.049317840428091E-4]:1.699831760376E-1)[&rate=5.049317840428091E-4]:1.303515623652E-2,((19[&rate=5.049317840428091E-4]:6.242778228885E-1,13[&rate=5.049317840428091E-4]:5.859216585048E-1)[&rate=5.049317840428091E-4]:1.285030734798E-1,115[&rate=5.049317840428091E-4]:6.322329511627E-1)[&rate=5.049317840428091E-4]:4.957785132339E-1)[&rate=5.049317840428091E-4]:7.856686000034E-2,(((117[&rate=5.049317840428091E-4]:5.376203622235E-1,(30[&rate=5.049317840428091E-4]:3.613018933588E-1,4[&rate=5.049317840428091E-4]:1.886991536327E-1)[&rate=5.049317840428091E-4]:2.88647235988E-1)[&rate=5.049317840428091E-4]:1.183299389348E-1,9[&rate=5.049317840428091E-4]:6.449913970486E-1)[&rate=5.049317840428091E-4]:1.321559046277E-1,(113[&rate=5.049317840428091E-4]:7.611200971851E-1,((14[&rate=5.049317840428091E-4]:6.150076269129E-1,17[&rate=5.049317840428091E-4]:6.533637912966E-1)[&rate=5.049317840428091E-4]:1.101530887659E-1,(110[&rate=5.049317840428091E-4]:3.536096180723E-1,105[&rate=5.049317840428091E-4]:3.316918098532E-1)[&rate=5.049317840428091E-4]:3.660716455518E-1)[&rate=5.049317840428091E-4]:3.595938150636E-2)[&rate=5.049317840428091E-4]:2.424638257325E-2)[&rate=5.049317840428091E-4]:5.034036254605E-1)[&rate=5.049317840428091E-4]:7.903508694636E-2,((145[&rate=5.049317840428091E-4]:3.875072809701E-1,(144[&rate=5.049317840428091E-4]:3.621184725464E-1,141[&rate=5.049317840428091E-4]:3.648581985737E-1)[&rate=5.049317840428091E-4]:1.990935636876E-2)[&rate=5.049317840428091E-4]:1.657738645589E-1,142[&rate=5.049317840428091E-4]:5.53281145529E-1)[&rate=5.049317840428091E-4]:9.871267863625E-1)[&rate=5.049317840428091E-4]:8.053416257156E-2)[&rate=5.049317840428091E-4]:5.707773520289E-2)[&rate=5.049317840428091E-4]:5.629282585139E-1,101[&rate=5.049317840428091E-4]:9.888932936591E-1)[&rate=5.049317840428091E-4]:3.440450886011E-1,97[&rate=5.049317840428091E-4]:2.887359719002E-1)[&rate=5.049317840428091E-4]:1.269365826283E-1)[&rate=5.049317840428091E-4]:4.68944523274E-2)[&rate=5.049317840428091E-4]:8.214587869705E-2)[&rate=5.049317840428091E-4]:4.5775867918E-2)[&rate=5.049317840428091E-4]:3.063778608271E-1)[&rate=5.049317840428091E-4]:6.157002269941E-1,(((36[&rate=5.049317840428091E-4]:1.519416565457E-1,(121[&rate=5.049317840428091E-4]:2.212241265335E0,35[&rate=5.049317840428091E-4]:8.621386807482E-2)[&rate=5.049317840428091E-4]:1.915244600515E-2)[&rate=5.049317840428091E-4]:7.295928273528E-2,127[&rate=5.049317840428091E-4]:2.745448884486E0)[&rate=5.049317840428091E-4]:2.310105672002E-1,(((128[&rate=5.049317840428091E-4]:1.146487592809E0,(118[&rate=5.049317840428091E-4]:5.766907311197E-1,(((132[&rate=5.049317840428091E-4]:1.389610766343E-1,129[&rate=5.049317840428091E-4]:1.362213506069E-1)[&rate=5.049317840428091E-4]:1.536642804363E-1,(130[&rate=5.049317840428091E-4]:1.725542042077E-1,131[&rate=5.049317840428091E-4]:1.75293930235E-1)[&rate=5.049317840428091E-4]:1.173314268356E-1)[&rate=5.049317840428091E-4]:8.827480683042E-2,69[&rate=5.049317840428091E-4]:5.261056433532E-1)[&rate=5.049317840428091E-4]:6.154399187609E-2)[&rate=5.049317840428091E-4]:7.095228890867E-1)[&rate=5.049317840428091E-4]:3.943514678593E-1,(((65[&rate=5.049317840428091E-4]:1.522862452015E-1,(60[&rate=5.049317840428091E-4]:2.907304915494E-2,64[&rate=5.049317840428091E-4]:1.797579806616E-1)[&rate=5.049317840428091E-4]:1.232131960466E-1)[&rate=5.049317840428091E-4]:8.53058085265E-2,62[&rate=5.049317840428091E-4]:4.293728756458E-1)[&rate=5.049317840428091E-4]:1.194750260953E-1,(63[&rate=5.049317840428091E-4]:1.317688887195E-1,61[&rate=5.049317840428091E-4]:1.728647791306E-1)[&rate=5.049317840428091E-4]:3.759831226105E-1)[&rate=5.049317840428091E-4]:1.131717186325E0)[&rate=5.049317840428091E-4]:1.792560713144E-1,(((49[&rate=5.049317840428091E-4]:4.823483022048E-1,50[&rate=5.049317840428091E-4]:4.823483022048E-1)[&rate=5.049317840428091E-4]:1.374856384146E-1,(((44[&rate=5.049317840428091E-4]:1.310465938821E-1,47[&rate=5.049317840428091E-4]:1.365110747563E-1)[&rate=5.049317840428091E-4]:3.331390904941E-1,51[&rate=5.049317840428091E-4]:4.423277608789E-1)[&rate=5.049317840428091E-4]:1.47203064102E-1,(46[&rate=5.049317840428091E-4]:4.7790849945E-1,(43[&rate=5.049317840428091E-4]:4.634576760931E-1,(42[&rate=5.049317840428091E-4]:3.183813291695E-1,(41[&rate=5.049317840428091E-4]:7.584979892729E-2,48[&rate=5.049317840428091E-4]:1.195656459218E-1)[&rate=5.049317840428091E-4]:2.370670493679E-1)[&rate=5.049317840428091E-4]:9.589601905489E-2)[&rate=5.049317840428091E-4]:1.445082335686E-2)[&rate=5.049317840428091E-4]:1.389447299024E-1)[&rate=5.049317840428091E-4]:3.576759651279E-2)[&rate=5.049317840428091E-4]:1.886331725283E-1,45[&rate=5.049317840428091E-4]:8.330572770821E-1)[&rate=5.049317840428091E-4]:1.136416426094E-1)[&rate=5.049317840428091E-4]:2.180081553204E-1)[&rate=5.049317840428091E-4]:5.035974711984E-1)[&rate=5.049317840428091E-4]:2.180294597065E-1,33[&rate=5.049317840428091E-4]:2.515110401259E-1)[&rate=5.049317840428091E-4]:1.895035547372E-2,(((68[&rate=5.049317840428091E-4]:9.829517269127E-1,(((59[&rate=5.049317840428091E-4]:2.651892282795E-1,57[&rate=5.049317840428091E-4]:2.679214687166E-1)[&rate=5.049317840428091E-4]:1.149463409901E-1,(58[&rate=5.049317840428091E-4]:3.683714703791E-1,(54[&rate=5.049317840428091E-4]:1.04589643281E-1,37[&rate=5.049317840428091E-4]:1.810923755215E-1)[&rate=5.049317840428091E-4]:2.064047779178E-1)[&rate=5.049317840428091E-4]:3.088978195061E-2)[&rate=5.049317840428091E-4]:1.954775428623E-1,(55[&rate=5.049317840428091E-4]:4.807668713171E-1,56[&rate=5.049317840428091E-4]:4.807668713171E-1)[&rate=5.049317840428091E-4]:8.664951950316E-2)[&rate=5.049317840428091E-4]:4.565189426498E-1)[&rate=5.049317840428091E-4]:3.800014722383E-1,((((((133[&rate=5.049317840428091E-4]:6.516179899478E-1,(137[&rate=5.049317840428091E-4]:2.207896453723E-1,134[&rate=5.049317840428091E-4]:1.495567686601E-1)[&rate=5.049317840428091E-4]:4.719242349865E-1)[&rate=5.049317840428091E-4]:1.784346683096E-1,(((12[&rate=5.049317840428091E-4]:2.350065289247E-1,5[&rate=5.049317840428091E-4]:1.966503645413E-1)[&rate=5.049317840428091E-4]:6.792290724611E-2,29[&rate=5.049317840428091E-4]:4.097787512394E-1)[&rate=5.049317840428091E-4]:3.384854507166E-1,103[&rate=5.049317840428091E-4]:5.153874896272E-1)[&rate=5.049317840428091E-4]:1.205076127534E0)[&rate=5.049317840428091E-4]:1.651517504751E-1,52[&rate=5.049317840428091E-4]:2.213216330758E-1)[&rate=5.049317840428091E-4]:5.029641210828E-1,53[&rate=5.049317840428091E-4]:7.160890328472E-1)[&rate=5.049317840428091E-4]:1.337579730408E-1,(((73[&rate=5.049317840428091E-4]:3.699256300821E-1,(81[&rate=5.049317840428091E-4]:1.587259759432E-1,80[&rate=5.049317840428091E-4]:1.587259759432E-1)[&rate=5.049317840428091E-4]:1.618845856458E-1)[&rate=5.049317840428091E-4]:1.119250280304E-1,(77[&rate=5.049317840428091E-4]:4.644640429214E-1,(82[&rate=5.049317840428091E-4]:3.961849191325E-1,((72[&rate=5.049317840428091E-4]:6.642619782388E-3,78[&rate=5.049317840428091E-4]:2.85604280017E-2)[&rate=5.049317840428091E-4]:2.303960915547E-1,(79[&rate=5.049317840428091E-4]:1.857083156802E-1,71[&rate=5.049317840428091E-4]:1.583110554062E-1)[&rate=5.049317840428091E-4]:7.324820387614E-2)[&rate=5.049317840428091E-4]:1.29009221494E-1)[&rate=5.049317840428091E-4]:4.088186351494E-2)[&rate=5.049317840428091E-4]:1.190716313639E-2)[&rate=5.049317840428091E-4]:2.440119043629E-1,(75[&rate=5.049317840428091E-4]:5.982198435898E-1,(70[&rate=5.049317840428091E-4]:3.447654999665E-1,(74[&rate=5.049317840428091E-4]:3.335047432108E-1,76[&rate=5.049317840428091E-4]:3.335047432108E-1)[&rate=5.049317840428091E-4]:4.961692113917E-2)[&rate=5.049317840428091E-4]:2.150981792399E-1)[&rate=5.049317840428091E-4]:1.276427188856E-1)[&rate=5.049317840428091E-4]:8.704475020246E-1)[&rate=5.049317840428091E-4]:2.605821141406E-1,125[&rate=5.049317840428091E-4]:9.000466063674E-1)[&rate=5.049317840428091E-4]:6.295732594504E-1)[&rate=5.049317840428091E-4]:2.310603599958E-1,((126[&rate=5.049317840428091E-4]:1.686841747936E0,((((138[&rate=5.049317840428091E-4]:2.89450616874E-1,136[&rate=5.049317840428091E-4]:1.579437675588E-1)[&rate=5.049317840428091E-4]:5.94610919793E-1,135[&rate=5.049317840428091E-4]:6.840615366669E-1)[&rate=5.049317840428091E-4]:8.542443790925E-1,119[&rate=5.049317840428091E-4]:1.886251121239E0)[&rate=5.049317840428091E-4]:5.777475049168E-1,(66[&rate=5.049317840428091E-4]:3.791656864382E-1,(67[&rate=5.049317840428091E-4]:1.277066586492E-1,((124[&rate=5.049317840428091E-4]:8.847487145659E-2,123[&rate=5.049317840428091E-4]:9.120711189372E-2)[&rate=5.049317840428091E-4]:2.567602681961E-1,122[&rate=5.049317840428091E-4]:3.479673800898E-1)[&rate=5.049317840428091E-4]:2.810118289001E-1)[&rate=5.049317840428091E-4]:2.51459027789E-1)[&rate=5.049317840428091E-4]:5.195622738863E-2)[&rate=5.049317840428091E-4]:8.545644423787E-3)[&rate=5.049317840428091E-4]:9.554863312833E-2,120[&rate=5.049317840428091E-4]:2.472202492749E0)[&rate=5.049317840428091E-4]:5.110767299956E-1)[&rate=5.049317840428091E-4]:1.036205290195E-1)[&rate=5.049317840428091E-4]:1.49311349506E-1);
tree STATE_180000 [&joint=-21004.509395711553,lnP=-21004.509395711553] = [&R] (33[&rate=5.709364248648983E-4]:1.585682823907E-1,(((32[&rate=5.709364248648983E-4]:1.689686632558E-2,(((38[&rate=5.709364248648983E-4]:9.428688109338E-1,((((((((((89[&rate=5.709364248648983E-4]:1.019157160094E-1,88[&rate=5.709364248648983E-4]:8.821708587234E-2)[&rate=5.709364248648983E-4]:2.869769750813E-1,(85[&rate=5.709364248648983E-4]:3.278552029879E-1,(((((84[&rate=5.709364248648983E-4]:7.562748757916E-2,93[&rate=5.709364248648983E-4]:8.932611771618E-2)[&rate=5.709364248648983E-4]:2.505308897415E-2,86[&rate=5.709364248648983E-4]:1.006805765533E-1)[&rate=5.709364248648983E-4]:6.207074374228E-3,83[&rate=5.709364248648983E-4]:1.068876509275E-1)[&rate=5.709364248648983E-4]:1.510515278368E-2,87[&rate=5.709364248648983E-4]:1.219928037112E-1)[&rate=5.709364248648983E-4]:1.34813454651E-1,(92[&rate=5.709364248648983E-4]:1.285076658967E-1,(91[&rate=5.709364248648983E-4]:9.919726379959E-2,90[&rate=5.709364248648983E-4]:9.919726379959E-2)[&rate=5.709364248648983E-4]:2.931040209716E-2)[&rate=5.709364248648983E-4]:1.419972226025E-1)[&rate=5.709364248648983E-4]:7.104894462568E-2)[&rate=5.709364248648983E-4]:4.733885796572E-2)[&rate=5.709364248648983E-4]:9.026320707332E-1,(3[&rate=5.709364248648983E-4]:6.03766095306E-1,(((10[&rate=5.709364248648983E-4]:3.122758844123E-1,15[&rate=5.709364248648983E-4]:3.506320487958E-1)[&rate=5.709364248648983E-4]:8.744718115462E-2,18[&rate=5.709364248648983E-4]:4.462984080327E-1)[&rate=5.709364248648983E-4]:2.114633952791E-2,6[&rate=5.709364248648983E-4]:4.044310489305E-1)[&rate=5.709364248648983E-4]:2.51389840896E-1)[&rate=5.709364248648983E-4]:1.343340089837E-1)[&rate=5.709364248648983E-4]:7.37331858504E-1,(((((25[&rate=5.709364248648983E-4]:7.180083403324E-1,(23[&rate=5.709364248648983E-4]:5.909233261003E-1,((140[&rate=5.709364248648983E-4]:3.645348957271E-1,11[&rate=5.709364248648983E-4]:3.837129779188E-1)[&rate=5.709364248648983E-4]:1.595460813208E-2,20[&rate=5.709364248648983E-4]:4.76379914818E-1)[&rate=5.709364248648983E-4]:1.063242332002E-1)[&rate=5.709364248648983E-4]:1.161261101225E-1)[&rate=5.709364248648983E-4]:4.698495122333E-1,102[&rate=5.709364248648983E-4]:2.621401694931E-2)[&rate=5.709364248648983E-4]:8.616287091625E-3,(24[&rate=5.709364248648983E-4]:9.734142731196E-1,((28[&rate=5.709364248648983E-4]:5.637191782446E-1,21[&rate=5.709364248648983E-4]:5.390616439981E-1)[&rate=5.709364248648983E-4]:2.903968043265E-1,1[&rate=5.709364248648983E-4]:6.781461270816E-2)[&rate=5.709364248648983E-4]:1.247777426032E-1)[&rate=5.709364248648983E-4]:2.230598665377E-1)[&rate=5.709364248648983E-4]:2.53530498798E-1,(((105[&rate=5.709364248648983E-4]:4.621634542257E-1,110[&rate=5.709364248648983E-4]:4.840812624448E-1)[&rate=5.709364248648983E-4]:3.044547502713E-1,((30[&rate=5.709364248648983E-4]:6.150420670166E-1,4[&rate=5.709364248648983E-4]:4.424393272906E-1)[&rate=5.709364248648983E-4]:2.648120375889E-1,((14[&rate=5.709364248648983E-4]:3.083003061637E-1,17[&rate=5.709364248648983E-4]:3.466564705474E-1)[&rate=5.709364248648983E-4]:4.429930671275E-1,(113[&rate=5.709364248648983E-4]:5.613370924633E-1,(9[&rate=5.709364248648983E-4]:4.356412614443E-1,117[&rate=5.709364248648983E-4]:4.46600165554E-1)[&rate=5.709364248648983E-4]:1.174766529369E-1)[&rate=5.709364248648983E-4]:1.899562808279E-1)[&rate=5.709364248648983E-4]:1.349223816349E-2)[&rate=5.709364248648983E-4]:2.922985331605E-2)[&rate=5.709364248648983E-4]:2.852738304778E-1,(((116[&rate=5.709364248648983E-4]:6.901818879254E-1,((111[&rate=5.709364248648983E-4]:3.973713341095E-2,106[&rate=5.709364248648983E-4]:2.329877724658E-2)[&rate=5.709364248648983E-4]:1.97122880256E-1,139[&rate=5.709364248648983E-4]:4.122024794203E-1)[&rate=5.709364248648983E-4]:5.300342030257E-1)[&rate=5.709364248648983E-4]:2.41086838971E-2,(148[&rate=5.709364248648983E-4]:4.045088946625E-1,143[&rate=5.709364248648983E-4]:4.017691686351E-1)[&rate=5.709364248648983E-4]:3.481378415437E-1)[&rate=5.709364248648983E-4]:1.880164597038E-1,((((112[&rate=5.709364248648983E-4]:4.069046774361E-1,(104[&rate=5.709364248648983E-4]:2.97307471985E-1,114[&rate=5.709364248648983E-4]:2.370334993823E-1)[&rate=5.709364248648983E-4]:8.767939723197E-2)[&rate=5.709364248648983E-4]:1.157903370281E-1,108[&rate=5.709364248648983E-4]:4.980374802177E-1)[&rate=5.709364248648983E-4]:7.858176953101E-2,(109[&rate=5.709364248648983E-4]:5.408573424197E-1,107[&rate=5.709364248648983E-4]:5.21679260228E-1)[&rate=5.709364248648983E-4]:5.767971554805E-2)[&rate=5.709364248648983E-4]:3.281859176153E-1,(115[&rate=5.709364248648983E-4]:7.626960611693E-1,(19[&rate=5.709364248648983E-4]:6.640228642715E-1,13[&rate=5.709364248648983E-4]:6.256666998878E-1)[&rate=5.709364248648983E-4]:2.192211421034E-1)[&rate=5.709364248648983E-4]:8.457485961929E-2)[&rate=5.709364248648983E-4]:5.503611073767E-2)[&rate=5.709364248648983E-4]:9.479048290044E-2)[&rate=5.709364248648983E-4]:2.830441103299E-1)[&rate=5.709364248648983E-4]:2.888999734254E-2,(((145[&rate=5.709364248648983E-4]:9.14412977679E-2,141[&rate=5.709364248648983E-4]:8.870157174031E-2)[&rate=5.709364248648983E-4]:2.650050621154E-2,144[&rate=5.709364248648983E-4]:1.124623519245E-1)[&rate=5.709364248648983E-4]:2.44778485574E-2,142[&rate=5.709364248648983E-4]:1.424196525368E-1)[&rate=5.709364248648983E-4]:1.42140649011E0)[&rate=5.709364248648983E-4]:1.609208886396E-1)[&rate=5.709364248648983E-4]:3.303418797004E-1,101[&rate=5.709364248648983E-4]:8.030341164665E-1)[&rate=5.709364248648983E-4]:6.428264537487E-1,147[&rate=5.709364248648983E-4]:5.300734604017E-1)[&rate=5.709364248648983E-4]:2.679110885961E-3,(39[&rate=5.709364248648983E-4]:2.756115123363E-1,97[&rate=5.709364248648983E-4]:2.045732609701E-1)[&rate=5.709364248648983E-4]:1.997640097711E-1)[&rate=5.709364248648983E-4]:4.796701058568E-3,146[&rate=5.709364248648983E-4]:6.003908024009E-1)[&rate=5.709364248648983E-4]:1.284890944195E-1,(40[&rate=5.709364248648983E-4]:5.765650453044E-1,(((((22[&rate=5.709364248648983E-4]:3.296546861626E-1,27[&rate=5.709364248648983E-4]:3.46093042327E-1)[&rate=5.709364248648983E-4]:2.277697739354E-1,(26[&rate=5.709364248648983E-4]:5.040139844615E-1,(7[&rate=5.709364248648983E-4]:2.679321090936E-1,8[&rate=5.709364248648983E-4]:2.679321090936E-1)[&rate=5.709364248648983E-4]:1.292325602993E-1)[&rate=5.709364248648983E-4]:6.436937974616E-2)[&rate=5.709364248648983E-4]:1.384382033904E-1,31[&rate=5.709364248648983E-4]:7.506571840364E-1)[&rate=5.709364248648983E-4]:2.794748223717E-1,2[&rate=5.709364248648983E-4]:8.027347461341E-1)[&rate=5.709364248648983E-4]:1.612342408811E0,16[&rate=5.709364248648983E-4]:2.543844278233E0)[&rate=5.709364248648983E-4]:1.182136931883E-1)[&rate=5.709364248648983E-4]:3.209627228107E-2)[&rate=5.709364248648983E-4]:5.094574611434E-2,(((99[&rate=5.709364248648983E-4]:5.041954741401E-1,96[&rate=5.709364248648983E-4]:4.686763484572E-1)[&rate=5.709364248648983E-4]:2.02811739989E-1,98[&rate=5.709364248648983E-4]:6.851492906318E-1)[&rate=5.709364248648983E-4]:2.823112367945E-2,((94[&rate=5.709364248648983E-4]:7.679557050538E-2,100[&rate=5.709364248648983E-4]:7.679557050538E-2)[&rate=5.709364248648983E-4]:1.392067000752E-1,95[&rate=5.709364248648983E-4]:3.007017241326E-1)[&rate=5.709364248648983E-4]:4.236076519274E-1)[&rate=5.709364248648983E-4]:7.464194993483E-2)[&rate=5.709364248648983E-4]:3.515677581631E-1)[&rate=5.709364248648983E-4]:4.148130311491E-1,((121[&rate=5.709364248648983E-4]:2.437296420911E0,(35[&rate=5.709364248648983E-4]:7.26092027379E-2,(127[&rate=5.709364248648983E-4]:2.606242851341E0,36[&rate=5.709364248648983E-4]:8.569490613539E-2)[&rate=5.709364248648983E-4]:3.348963906827E-2)[&rate=5.709364248648983E-4]:2.38659820913E-1)[&rate=5.709364248648983E-4]:1.823380636673E-1,(((((69[&rate=5.709364248648983E-4]:8.068890054978E-1,118[&rate=5.709364248648983E-4]:7.959301013882E-1)[&rate=5.709364248648983E-4]:7.687249335232E-2,((131[&rate=5.709364248648983E-4]:6.691608419109E-2,130[&rate=5.709364248648983E-4]:6.417635816374E-2)[&rate=5.709364248648983E-4]:1.050260376377E-1,(129[&rate=5.709364248648983E-4]:1.273150644587E-1,132[&rate=5.709364248648983E-4]:1.300547904861E-1)[&rate=5.709364248648983E-4]:4.18873313427E-2)[&rate=5.709364248648983E-4]:5.666138975691E-1)[&rate=5.709364248648983E-4]:6.746642074715E-1,(((64[&rate=5.709364248648983E-4]:3.266830117819E-1,(60[&rate=5.709364248648983E-4]:4.165764996672E-2,62[&rate=5.709364248648983E-4]:2.334384718845E-1)[&rate=5.709364248648983E-4]:1.343404303084E-1)[&rate=5.709364248648983E-4]:3.732318823444E-2,65[&rate=5.709364248648983E-4]:2.133212685096E-1)[&rate=5.709364248648983E-4]:2.691567133456E-1,(63[&rate=5.709364248648983E-4]:1.961829259286E-1,61[&rate=5.709364248648983E-4]:2.372788163397E-1)[&rate=5.709364248648983E-4]:4.369799874333E-1)[&rate=5.709364248648983E-4]:8.732079984391E-1)[&rate=5.709364248648983E-4]:2.817589280261E-1,128[&rate=5.709364248648983E-4]:1.689499702841E0)[&rate=5.709364248648983E-4]:1.002260590421E-1,(45[&rate=5.709364248648983E-4]:8.760906540996E-1,(((49[&rate=5.709364248648983E-4]:5.40647459323E-1,50[&rate=5.709364248648983E-4]:5.40647459323E-1)[&rate=5.709364248648983E-4]:1.647141787137E-1,(((42[&rate=5.709364248648983E-4]:5.540416121786E-2,48[&rate=5.709364248648983E-4]:9.365552733808E-2)[&rate=5.709364248648983E-4]:3.384946566939E-1,41[&rate=5.709364248648983E-4]:3.884343370375E-1)[&rate=5.709364248648983E-4]:1.983847186026E-1,(43[&rate=5.709364248648983E-4]:5.267895760606E-1,46[&rate=5.709364248648983E-4]:5.267895760606E-1)[&rate=5.709364248648983E-4]:1.146742883225E-1)[&rate=5.709364248648983E-4]:9.668465889943E-2)[&rate=5.709364248648983E-4]:4.325436247763E-2,((44[&rate=5.709364248648983E-4]:3.118636068541E-3,47[&rate=5.709364248648983E-4]:8.583116942793E-3)[&rate=5.709364248648983E-4]:5.642427343175E-1,51[&rate=5.709364248648983E-4]:5.455034468888E-1)[&rate=5.709364248648983E-4]:2.085770344998E-1)[&rate=5.709364248648983E-4]:1.028844896509E-1)[&rate=5.709364248648983E-4]:1.40238895492E-1)[&rate=5.709364248648983E-4]:2.326484487229E-1)[&rate=5.709364248648983E-4]:2.617093082493E-1)[&rate=5.709364248648983E-4]:1.168301030842E-1,34[&rate=5.709364248648983E-4]:9.132800021614E-3)[&rate=5.709364248648983E-4]:2.968187452305E-2)[&rate=5.709364248648983E-4]:5.637726000734E-2,(((67[&rate=5.709364248648983E-4]:1.656211160057E-1,(122[&rate=5.709364248648983E-4]:2.371109676631E-1,(124[&rate=5.709364248648983E-4]:1.714412416591E-2,123[&rate=5.709364248648983E-4]:1.987636460303E-2)[&rate=5.709364248648983E-4]:2.172346030601E-1)[&rate=5.709364248648983E-4]:4.297826986832E-1)[&rate=5.709364248648983E-4]:1.987778644651E-1,66[&rate=5.709364248648983E-4]:3.643989804708E-1)[&rate=5.709364248648983E-4]:5.355226177279E-2,((126[&rate=5.709364248648983E-4]:8.434893635726E-1,119[&rate=5.709364248648983E-4]:1.629191886216E0)[&rate=5.709364248648983E-4]:1.746052037321E-1,(120[&rate=5.709364248648983E-4]:9.884321874435E-1,((138[&rate=5.709364248648983E-4]:2.775742490895E-1,136[&rate=5.709364248648983E-4]:1.460673997743E-1)[&rate=5.709364248648983E-4]:4.427386313859E-1,135[&rate=5.709364248648983E-4]:5.203128804754E-1)[&rate=5.709364248648983E-4]:2.160645124476E-1)[&rate=5.709364248648983E-4]:7.194744915461E-1)[&rate=5.709364248648983E-4]:6.470308646239E-1)[&rate=5.709364248648983E-4]:5.402543909385E-1)[&rate=5.709364248648983E-4]:1.635120093944E-2,((68[&rate=5.709364248648983E-4]:8.150885979466E-1,((((37[&rate=5.709364248648983E-4]:8.741429397889E-2,58[&rate=5.709364248648983E-4]:6.828861091878E-2)[&rate=5.709364248648983E-4]:2.038191559919E-1,54[&rate=5.709364248648983E-4]:2.147307177304E-1)[&rate=5.709364248648983E-4]:1.344662078245E-1,(57[&rate=5.709364248648983E-4]:2.872185342318E-1,(55[&rate=5.709364248648983E-4]:2.320855551691E-1,56[&rate=5.709364248648983E-4]:2.320855551691E-1)[&rate=5.709364248648983E-4]:4.420401731398E-2)[&rate=5.709364248648983E-4]:1.029619978804E-1)[&rate=5.709364248648983E-4]:1.408720397961E-1,59[&rate=5.709364248648983E-4]:5.283203314712E-1)[&rate=5.709364248648983E-4]:3.359485943443E-1)[&rate=5.709364248648983E-4]:4.291838427153E-1,(((133[&rate=5.709364248648983E-4]:4.105170720443E-1,(137[&rate=5.709364248648983E-4]:3.151662642601E-1,134[&rate=5.709364248648983E-4]:2.439333875479E-1)[&rate=5.709364248648983E-4]:1.364466981952E-1)[&rate=5.709364248648983E-4]:1.570231640918E0,(((((71[&rate=5.709364248648983E-4]:9.67190915638E-2,80[&rate=5.709364248648983E-4]:1.158971737555E-1)[&rate=5.709364248648983E-4]:1.475339614487E-1,81[&rate=5.709364248648983E-4]:2.634311352042E-1)[&rate=5.709364248648983E-4]:1.685757345436E-1,(77[&rate=5.709364248648983E-4]:3.149918335757E-1,((79[&rate=5.709364248648983E-4]:2.329279901841E-1,((72[&rate=5.709364248648983E-4]:4.017576921754E-2,78[&rate=5.709364248648983E-4]:6.209357743685E-2)[&rate=5.709364248648983E-4]:1.4293224059E-1,82[&rate=5.709364248648983E-4]:2.13244996109E-1)[&rate=5.709364248648983E-4]:2.790217215722E-2)[&rate=5.709364248648983E-4]:2.040559114375E-2,73[&rate=5.709364248648983E-4]:2.944294717387E-1)[&rate=5.709364248648983E-4]:2.604181389176E-2)[&rate=5.709364248648983E-4]:1.608506526105E-1)[&rate=5.709364248648983E-4]:3.112645695784E-1,(75[&rate=5.709364248648983E-4]:7.539514194476E-1,(70[&rate=5.709364248648983E-4]:6.488201309416E-1,(74[&rate=5.709364248648983E-4]:5.346772404584E-1,76[&rate=5.709364248648983E-4]:5.346772404584E-1)[&rate=5.709364248648983E-4]:1.524990548666E-1)[&rate=5.709364248648983E-4]:6.677512412255E-2)[&rate=5.709364248648983E-4]:3.863508837173E-2)[&rate=5.709364248648983E-4]:7.182090617678E-1,(53[&rate=5.709364248648983E-4]:5.732044392023E-1,(52[&rate=5.709364248648983E-4]:4.509735653241E-1,(((12[&rate=5.709364248648983E-4]:4.239873815973E-1,5[&rate=5.709364248648983E-4]:3.856312172139E-1)[&rate=5.709364248648983E-4]:1.274599176405E-1,29[&rate=5.709364248648983E-4]:6.582966143064E-1)[&rate=5.709364248648983E-4]:3.467892153335E-1,103[&rate=5.709364248648983E-4]:7.722091173111E-1)[&rate=5.709364248648983E-4]:1.343058182574E0)[&rate=5.709364248648983E-4]:1.304275951895E-1)[&rate=5.709364248648983E-4]:1.911280717728E-1)[&rate=5.709364248648983E-4]:4.34336705019E-1)[&rate=5.709364248648983E-4]:8.659260273246E-2,125[&rate=5.709364248648983E-4]:1.074879305065E0)[&rate=5.709364248648983E-4]:3.360598022633E-1)[&rate=5.709364248648983E-4]:2.78005031232E-1)[&rate=5.709364248648983E-4]:6.346350306365E-2);
tree STATE_270000 [&joint=-20985.284800973503,lnP=-20985.284800973503] = [&R] ((32[&rate=6.089955629872333E-4]:7.094108994756E-3,((((67[&rate=6.089955629872333E-4]:3.285290470826E-1,(122[&rate=6.089955629872333E-4]:3.056009629707E-1,(123[&rate=6.089955629872333E-4]:2.835720785449E-1,124[&rate=6.089955629872333E-4]:2.808398381077E-1)[&rate=6.089955629872333E-4]:2.202888442584E-2)[&rate=6.089955629872333E-4]:5.242006344526E-1)[&rate=6.089955629872333E-4]:1.42076855497E-1,(((119[&rate=6.089955629872333E-4]:1.601715839223E0,(((138[&rate=6.089955629872333E-4]:2.805500082747E-1,136[&rate=6.089955629872333E-4]:1.490431589595E-1)[&rate=6.089955629872333E-4]:5.55824267478E-1,135[&rate=6.089955629872333E-4]:6.363742757527E-1)[&rate=6.089955629872333E-4]:6.377793841674E-2,120[&rate=6.089955629872333E-4]:9.5220700869E-1)[&rate=6.089955629872333E-4]:5.536184195746E-1)[&rate=6.089955629872333E-4]:1.131424124784E-1,126[&rate=6.089955629872333E-4]:9.291557290581E-1)[&rate=6.089955629872333E-4]:4.928127496865E-1,66[&rate=6.089955629872333E-4]:1.747942890597E-1)[&rate=6.089955629872333E-4]:2.9581161352E-1)[&rate=6.089955629872333E-4]:3.122431249736E-1,(((68[&rate=6.089955629872333E-4]:5.490308932053E-1,((54[&rate=6.089955629872333E-4]:2.953213601872E-1,((55[&rate=6.089955629872333E-4]:1.967963343101E-1,56[&rate=6.089955629872333E-4]:1.967963343101E-1)[&rate=6.089955629872333E-4]:8.370634275234E-2,((58[&rate=6.089955629872333E-4]:2.144372822705E-1,37[&rate=6.089955629872333E-4]:2.335629653306E-1)[&rate=6.089955629872333E-4]:3.995402303905E-2,59[&rate=6.089955629872333E-4]:2.352656222494E-1)[&rate=6.089955629872333E-4]:5.343377612467E-2)[&rate=6.089955629872333E-4]:4.487332793334E-2)[&rate=6.089955629872333E-4]:7.059318260082E-2,57[&rate=6.089955629872333E-4]:4.068981493454E-1)[&rate=6.089955629872333E-4]:1.94045312166E-1)[&rate=6.089955629872333E-4]:6.120082473052E-1,((53[&rate=6.089955629872333E-4]:6.918492971408E-1,(((((12[&rate=6.089955629872333E-4]:2.160279880678E-1,5[&rate=6.089955629872333E-4]:1.776718236844E-1)[&rate=6.089955629872333E-4]:8.88615726125E-2,29[&rate=6.089955629872333E-4]:4.117388757489E-1)[&rate=6.089955629872333E-4]:4.349250664732E-1,103[&rate=6.089955629872333E-4]:6.137872298933E-1)[&rate=6.089955629872333E-4]:1.58006334961E0,52[&rate=6.089955629872333E-4]:5.295568449426E-1)[&rate=6.089955629872333E-4]:1.319974738333E-1,(((134[&rate=6.089955629872333E-4]:5.676367113679E-1,137[&rate=6.089955629872333E-4]:6.388695880801E-1)[&rate=6.089955629872333E-4]:3.438001975221E-1,133[&rate=6.089955629872333E-4]:9.415738951912E-1)[&rate=6.089955629872333E-4]:4.718322814292E-1,((((80[&rate=6.089955629872333E-4]:6.859822161752E-2,81[&rate=6.089955629872333E-4]:6.859822161752E-2)[&rate=6.089955629872333E-4]:3.474278938758E-1,(77[&rate=6.089955629872333E-4]:3.103210617323E-1,73[&rate=6.089955629872333E-4]:3.15800513787E-1)[&rate=6.089955629872333E-4]:1.495406701995E-1)[&rate=6.089955629872333E-4]:1.966581417995E-1,(71[&rate=6.089955629872333E-4]:3.920288537649E-1,(79[&rate=6.089955629872333E-4]:2.528144379787E-1,(82[&rate=6.089955629872333E-4]:2.415384957843E-1,(72[&rate=6.089955629872333E-4]:7.287083597749E-2,78[&rate=6.089955629872333E-4]:9.47886441968E-2)[&rate=6.089955629872333E-4]:1.385306735055E-1)[&rate=6.089955629872333E-4]:1.949512027648E-2)[&rate=6.089955629872333E-4]:1.666116760602E-1)[&rate=6.089955629872333E-4]:2.014773213363E-1)[&rate=6.089955629872333E-4]:1.704130388717E-1,((75[&rate=6.089955629872333E-4]:6.330233574271E-1,74[&rate=6.089955629872333E-4]:6.330233574271E-1)[&rate=6.089955629872333E-4]:1.690848819727E-2,(76[&rate=6.089955629872333E-4]:5.693650617205E-1,70[&rate=6.089955629872333E-4]:5.310088973371E-1)[&rate=6.089955629872333E-4]:8.05667839038E-2)[&rate=6.089955629872333E-4]:1.824805190333E-1)[&rate=6.089955629872333E-4]:5.453773736066E-1)[&rate=6.089955629872333E-4]:2.203091781236E-2)[&rate=6.089955629872333E-4]:3.849169967631E-2)[&rate=6.089955629872333E-4]:4.376769341253E-1,125[&rate=6.089955629872333E-4]:9.191437176049E-1)[&rate=6.089955629872333E-4]:4.085620895723E-1)[&rate=6.089955629872333E-4]:8.797565858669E-2,((38[&rate=6.089955629872333E-4]:5.765457154529E-1,((((99[&rate=6.089955629872333E-4]:3.693302781514E-1,96[&rate=6.089955629872333E-4]:3.338111524685E-1)[&rate=6.089955629872333E-4]:1.646969774843E-1,(98[&rate=6.089955629872333E-4]:4.725958897624E-1,(95[&rate=6.089955629872333E-4]:4.180029912421E-1,(100[&rate=6.089955629872333E-4]:1.125874255127E-1,94[&rate=6.089955629872333E-4]:1.125874255127E-1)[&rate=6.089955629872333E-4]:2.207161121773E-1)[&rate=6.089955629872333E-4]:6.55218602691E-2)[&rate=6.089955629872333E-4]:3.957344237602E-2)[&rate=6.089955629872333E-4]:5.714467280427E-2,((((31[&rate=6.089955629872333E-4]:6.284838826432E-1,(22[&rate=6.089955629872333E-4]:3.109118626473E-1,27[&rate=6.089955629872333E-4]:3.273502188117E-1)[&rate=6.089955629872333E-4]:2.627774994479E-1)[&rate=6.089955629872333E-4]:1.412726506292E-1,((7[&rate=6.089955629872333E-4]:2.509436027735E-1,8[&rate=6.089955629872333E-4]:2.509436027735E-1)[&rate=6.089955629872333E-4]:2.985001197713E-1,26[&rate=6.089955629872333E-4]:6.562930376132E-1)[&rate=6.089955629872333E-4]:6.962787922083E-2)[&rate=6.089955629872333E-4]:1.921336529941E-1,2[&rate=6.089955629872333E-4]:7.344929259925E-1)[&rate=6.089955629872333E-4]:1.655001086123E0,(147[&rate=6.089955629872333E-4]:4.509365390596E-1,(((((((102[&rate=6.089955629872333E-4]:4.043846192518E-2,((((20[&rate=6.089955629872333E-4]:6.337962859408E-1,23[&rate=6.089955629872333E-4]:6.420154640228E-1)[&rate=6.089955629872333E-4]:5.442218566187E-2,25[&rate=6.089955629872333E-4]:7.073965537944E-1)[&rate=6.089955629872333E-4]:1.398273862888E-1,(11[&rate=6.089955629872333E-4]:6.839986465601E-1,140[&rate=6.089955629872333E-4]:6.648205643683E-1)[&rate=6.089955629872333E-4]:6.733488256425E-2)[&rate=6.089955629872333E-4]:2.799705313835E-1,(24[&rate=6.089955629872333E-4]:8.65117463742E-1,((28[&rate=6.089955629872333E-4]:6.049662739228E-1,21[&rate=6.089955629872333E-4]:5.803087396763E-1)[&rate=6.089955629872333E-4]:1.925944913961E-1,1[&rate=6.089955629872333E-4]:1.125939545595E-2)[&rate=6.089955629872333E-4]:7.303615047783E-2)[&rate=6.089955629872333E-4]:2.620770077247E-1)[&rate=6.089955629872333E-4]:7.488782607487E-2)[&rate=6.089955629872333E-4]:5.919831855314E-2,(((117[&rate=6.089955629872333E-4]:8.472992183705E-1,(9[&rate=6.089955629872333E-4]:6.960055506218E-1,(30[&rate=6.089955629872333E-4]:4.426058183049E-1,4[&rate=6.089955629872333E-4]:2.700030785789E-1)[&rate=6.089955629872333E-4]:3.766874035498E-1)[&rate=6.089955629872333E-4]:1.403347636391E-1)[&rate=6.089955629872333E-4]:6.100880951699E-2,(((110[&rate=6.089955629872333E-4]:4.197853597401E-1,105[&rate=6.089955629872333E-4]:3.978675515211E-1)[&rate=6.089955629872333E-4]:1.144232772166E-1,113[&rate=6.089955629872333E-4]:5.396880890115E-1)[&rate=6.089955629872333E-4]:2.093000265176E-1,(14[&rate=6.089955629872333E-4]:2.710466994168E-1,17[&rate=6.089955629872333E-4]:3.094028638004E-1)[&rate=6.089955629872333E-4]:4.779414161123E-1)[&rate=6.089955629872333E-4]:1.565801863309E-1)[&rate=6.089955629872333E-4]:1.139718385933E-1,(((115[&rate=6.089955629872333E-4]:2.727975940343E-1,(13[&rate=6.089955629872333E-4]:2.415148271753E-1,19[&rate=6.089955629872333E-4]:2.798709915589E-1)[&rate=6.089955629872333E-4]:1.134745476809E-1)[&rate=6.089955629872333E-4]:5.873087952805E-1,((109[&rate=6.089955629872333E-4]:6.596176217456E-1,112[&rate=6.089955629872333E-4]:6.62357347773E-1)[&rate=6.089955629872333E-4]:2.261426094831E-2,((104[&rate=6.089955629872333E-4]:1.202671882803E-1,114[&rate=6.089955629872333E-4]:5.999321567753E-2)[&rate=6.089955629872333E-4]:4.011370582383E-1,(107[&rate=6.089955629872333E-4]:2.70464889927E-1,108[&rate=6.089955629872333E-4]:2.677251638996E-1)[&rate=6.089955629872333E-4]:2.509393565917E-1)[&rate=6.089955629872333E-4]:1.416495539836E-1)[&rate=6.089955629872333E-4]:2.573265614153E-1)[&rate=6.089955629872333E-4]:4.311264117925E-2,((139[&rate=6.089955629872333E-4]:7.326338610482E-1,(111[&rate=6.089955629872333E-4]:2.44739194945E-1,106[&rate=6.089955629872333E-4]:2.283008387806E-1)[&rate=6.089955629872333E-4]:3.125522003498E-1)[&rate=6.089955629872333E-4]:1.095103601692E-1,(116[&rate=6.089955629872333E-4]:5.301632776152E-1,(148[&rate=6.089955629872333E-4]:1.569207247784E-1,143[&rate=6.089955629872333E-4]:1.541809987511E-1)[&rate=6.089955629872333E-4]:4.115987172205E-1)[&rate=6.089955629872333E-4]:5.99261490817E-2)[&rate=6.089955629872333E-4]:3.131296037971E-1)[&rate=6.089955629872333E-4]:3.412932913735E-2)[&rate=6.089955629872333E-4]:1.540692427647E-1)[&rate=6.089955629872333E-4]:2.557468201923E-2,(((141[&rate=6.089955629872333E-4]:2.772002818705E-1,144[&rate=6.089955629872333E-4]:2.744605558431E-1)[&rate=6.089955629872333E-4]:4.789402734698E-2,145[&rate=6.089955629872333E-4]:3.27834035245E-1)[&rate=6.089955629872333E-4]:5.748014521047E-2,142[&rate=6.089955629872333E-4]:3.853141804555E-1)[&rate=6.089955629872333E-4]:9.864726245079E-1)[&rate=6.089955629872333E-4]:2.953299011874E-1,(((18[&rate=6.089955629872333E-4]:6.773622079052E-1,6[&rate=6.089955629872333E-4]:6.143485092751E-1)[&rate=6.089955629872333E-4]:7.495219537999E-2,(10[&rate=6.089955629872333E-4]:3.107540468837E-1,15[&rate=6.089955629872333E-4]:3.491102112671E-1)[&rate=6.089955629872333E-4]:3.949850139358E-1)[&rate=6.089955629872333E-4]:9.712850650331E-2,((((88[&rate=6.089955629872333E-4]:7.580271174399E-2,89[&rate=6.089955629872333E-4]:8.9501341881E-2)[&rate=6.089955629872333E-4]:2.20674706455E-1,((83[&rate=6.089955629872333E-4]:4.386040229489E-2,86[&rate=6.089955629872333E-4]:4.386040229489E-2)[&rate=6.089955629872333E-4]:5.148168970851E-2,85[&rate=6.089955629872333E-4]:9.534209200339E-2)[&rate=6.089955629872333E-4]:2.011353261956E-1)[&rate=6.089955629872333E-4]:2.478174641497E-1,((92[&rate=6.089955629872333E-4]:8.677403417244E-2,(91[&rate=6.089955629872333E-4]:4.937302391537E-2,90[&rate=6.089955629872333E-4]:4.937302391537E-2)[&rate=6.089955629872333E-4]:3.740101025707E-2)[&rate=6.089955629872333E-4]:3.136010905716E-2,(87[&rate=6.089955629872333E-4]:9.321690202661E-2,(84[&rate=6.089955629872333E-4]:7.156727962092E-2,93[&rate=6.089955629872333E-4]:8.526590975794E-2)[&rate=6.089955629872333E-4]:2.164962240569E-2)[&rate=6.089955629872333E-4]:1.121861106597E-2)[&rate=6.089955629872333E-4]:4.398593692561E-1)[&rate=6.089955629872333E-4]:5.188967813369E-1,3[&rate=6.089955629872333E-4]:5.234656362884E-1)[&rate=6.089955629872333E-4]:2.109087803494E-1)[&rate=6.089955629872333E-4]:6.834272210197E-1)[&rate=6.089955629872333E-4]:9.336347044219E-2,101[&rate=6.089955629872333E-4]:5.084253820722E-1)[&rate=6.089955629872333E-4]:8.289502353637E-1,97[&rate=6.089955629872333E-4]:2.931732070759E-1)[&rate=6.089955629872333E-4]:2.011954049874E-2,(146[&rate=6.089955629872333E-4]:4.968690517791E-1,(16[&rate=6.089955629872333E-4]:2.460683027034E0,39[&rate=6.089955629872333E-4]:3.751901009165E-1)[&rate=6.089955629872333E-4]:1.460371627681E-3)[&rate=6.089955629872333E-4]:7.680526396644E-3)[&rate=6.089955629872333E-4]:9.228490938374E-3)[&rate=6.089955629872333E-4]:3.920871940646E-2)[&rate=6.089955629872333E-4]:8.13049511075E-3)[&rate=6.089955629872333E-4]:6.134635933183E-2,40[&rate=6.089955629872333E-4]:5.022450637283E-1)[&rate=6.089955629872333E-4]:1.426066626537E-1)[&rate=6.089955629872333E-4]:6.228099948328E-1,((121[&rate=6.089955629872333E-4]:2.342327459265E0,(35[&rate=6.089955629872333E-4]:5.195949294832E-2,36[&rate=6.089955629872333E-4]:9.853483541408E-2)[&rate=6.089955629872333E-4]:1.643405690563E-1)[&rate=6.089955629872333E-4]:2.45446348997E-1,(127[&rate=6.089955629872333E-4]:2.85907914844E0,((((69[&rate=6.089955629872333E-4]:9.200592128326E-1,(((132[&rate=6.089955629872333E-4]:1.241382143513E-1,129[&rate=6.089955629872333E-4]:1.21398488324E-1)[&rate=6.089955629872333E-4]:2.36726778163E-1,(131[&rate=6.089955629872333E-4]:1.26734679295E-1,130[&rate=6.089955629872333E-4]:1.239949532676E-1)[&rate=6.089955629872333E-4]:2.341303132193E-1)[&rate=6.089955629872333E-4]:3.716472275909E-1,118[&rate=6.089955629872333E-4]:8.667587954478E-1)[&rate=6.089955629872333E-4]:4.234151327523E-2)[&rate=6.089955629872333E-4]:3.557914726138E-1,(((64[&rate=6.089955629872333E-4]:1.728661431272E-1,62[&rate=6.089955629872333E-4]:2.139620335382E-1)[&rate=6.089955629872333E-4]:8.67163730393E-2,(65[&rate=6.089955629872333E-4]:7.378423660696E-2,60[&rate=6.089955629872333E-4]:7.378423660696E-2)[&rate=6.089955629872333E-4]:3.51133480528E-2)[&rate=6.089955629872333E-4]:5.364714983035E-1,(63[&rate=6.089955629872333E-4]:2.501000632357E-1,61[&rate=6.089955629872333E-4]:2.911959536468E-1)[&rate=6.089955629872333E-4]:5.459539512342E-1)[&rate=6.089955629872333E-4]:4.277418764559E-1)[&rate=6.089955629872333E-4]:1.56282243942E-1,128[&rate=6.089955629872333E-4]:1.281447997882E0)[&rate=6.089955629872333E-4]:2.264632642336E-1,(45[&rate=6.089955629872333E-4]:6.320401478057E-1,(((47[&rate=6.089955629872333E-4]:1.676442192972E-1,44[&rate=6.089955629872333E-4]:1.621797384229E-1)[&rate=6.089955629872333E-4]:2.921644311268E-1,51[&rate=6.089955629872333E-4]:4.324862460525E-1)[&rate=6.089955629872333E-4]:1.575269892298E-1,(((43[&rate=6.089955629872333E-4]:4.697374108694E-1,46[&rate=6.089955629872333E-4]:4.697374108694E-1)[&rate=6.089955629872333E-4]:1.056249584403E-1,(41[&rate=6.089955629872333E-4]:3.595767507127E-1,(48[&rate=6.089955629872333E-4]:2.499146838154E-1,42[&rate=6.089955629872333E-4]:2.116633176952E-1)[&rate=6.089955629872333E-4]:1.533779138918E-1)[&rate=6.089955629872333E-4]:1.611408098539E-1)[&rate=6.089955629872333E-4]:3.053536685044E-2,(49[&rate=6.089955629872333E-4]:3.212208560503E-1,50[&rate=6.089955629872333E-4]:3.212208560503E-1)[&rate=6.089955629872333E-4]:2.518899948641E-1)[&rate=6.089955629872333E-4]:1.143790349364E-2)[&rate=6.089955629872333E-4]:2.29012294633E-2)[&rate=6.089955629872333E-4]:1.024749020182E-1)[&rate=6.089955629872333E-4]:3.128117219418E-1)[&rate=6.089955629872333E-4]:1.697905502324E-1)[&rate=6.089955629872333E-4]:1.352438527685E-1)[&rate=6.089955629872333E-4]:1.043038975547E-1)[&rate=6.089955629872333E-4]:8.155486622837E-2)[&rate=6.089955629872333E-4]:9.992961321821E-2,34[&rate=6.089955629872333E-4]:1.976494214137E-2)[&rate=6.089955629872333E-4]:9.246975072476E-3)[&rate=6.089955629872333E-4]:1.420340757415E-2,33[&rate=6.089955629872333E-4]:2.677696862362E-2);
tree STATE_360000 [&joint=-21002.50748681226,lnP=-21002.50748681226] = [&R] (((((67[&rate=5.678009780285528E-4]:4.534142064264E-1,((123[&rate=5.678009780285528E-4]:4.488071885982E-1,122[&rate=5.678009780285528E-4]:4.488071885982E-1)[&rate=5.678009780285528E-4]:5.723620234901E-2,124[&rate=5.678009780285528E-4]:5.033111505101E-1)[&rate=5.678009780285528E-4]:4.486433658199E-1)[&rate=5.678009780285528E-4]:2.031089745549E-1,(66[&rate=5.678009780285528E-4]:4.24475177475E-1,((119[&rate=5.678009780285528E-4]:1.693256966966E0,(((138[&rate=5.678009780285528E-4]:2.008440742174E-1,136[&rate=5.678009780285528E-4]:6.933722490223E-2)[&rate=5.678009780285528E-4]:5.674236424902E-1,135[&rate=5.678009780285528E-4]:5.682677167076E-1)[&rate=5.678009780285528E-4]:6.883088106884E-1,120[&rate=5.678009780285528E-4]:1.508631321917E0)[&rate=5.678009780285528E-4]:8.873523409086E-2)[&rate=5.678009780285528E-4]:6.684420798124E-1,126[&rate=5.678009780285528E-4]:1.575996524135E0)[&rate=5.678009780285528E-4]:9.565284302517E-2)[&rate=5.678009780285528E-4]:2.320480035062E-1)[&rate=5.678009780285528E-4]:2.069717505359E-1,(((68[&rate=5.678009780285528E-4]:6.572102430115E-1,((57[&rate=5.678009780285528E-4]:1.846465075163E-1,((58[&rate=5.678009780285528E-4]:1.661446010328E-1,37[&rate=5.678009780285528E-4]:1.85270284093E-1)[&rate=5.678009780285528E-4]:9.51766600245E-3,(54[&rate=5.678009780285528E-4]:1.17937604271E-1,59[&rate=5.678009780285528E-4]:1.561889703912E-1)[&rate=5.678009780285528E-4]:3.47613583946E-4)[&rate=5.678009780285528E-4]:2.537768310402E-2)[&rate=5.678009780285528E-4]:1.124730467551E-1,(55[&rate=5.678009780285528E-4]:2.178349670691E-1,56[&rate=5.678009780285528E-4]:2.178349670691E-1)[&rate=5.678009780285528E-4]:6.835562545365E-2)[&rate=5.678009780285528E-4]:4.120032570461E-1)[&rate=5.678009780285528E-4]:5.318150314191E-1,(((((52[&rate=5.678009780285528E-4]:3.761037340369E-1,(((12[&rate=5.678009780285528E-4]:2.085339522393E-1,5[&rate=5.678009780285528E-4]:1.701777878559E-1)[&rate=5.678009780285528E-4]:4.319725916384E-1,29[&rate=5.678009780285528E-4]:7.473558589463E-1)[&rate=5.678009780285528E-4]:1.406217850469E-1,103[&rate=5.678009780285528E-4]:6.551009316644E-1)[&rate=5.678009780285528E-4]:1.385296536933E0)[&rate=5.678009780285528E-4]:6.814399187638E-2,((134[&rate=5.678009780285528E-4]:5.144895946129E-1,133[&rate=5.678009780285528E-4]:5.446265809141E-1)[&rate=5.678009780285528E-4]:2.875869555202E-1,137[&rate=5.678009780285528E-4]:8.733094268453E-1)[&rate=5.678009780285528E-4]:3.859169651359E-1)[&rate=5.678009780285528E-4]:2.97042230824E-1,53[&rate=5.678009780285528E-4]:7.330932354259E-1)[&rate=5.678009780285528E-4]:2.587543783353E-2,((((80[&rate=5.678009780285528E-4]:5.263746408617E-2,81[&rate=5.678009780285528E-4]:5.263746408617E-2)[&rate=5.678009780285528E-4]:2.633327472749E-1,(73[&rate=5.678009780285528E-4]:2.650990137714E-1,77[&rate=5.678009780285528E-4]:2.596195617167E-1)[&rate=5.678009780285528E-4]:1.001862660828E-1)[&rate=5.678009780285528E-4]:2.821850836905E-1,((((72[&rate=5.678009780285528E-4]:1.159434524087E-2,78[&rate=5.678009780285528E-4]:3.351215346018E-2)[&rate=5.678009780285528E-4]:3.619058529517E-1,79[&rate=5.678009780285528E-4]:3.954180064119E-1)[&rate=5.678009780285528E-4]:3.583531534087E-2,82[&rate=5.678009780285528E-4]:4.394724998348E-1)[&rate=5.678009780285528E-4]:4.533215115428E-2,71[&rate=5.678009780285528E-4]:4.49188212633E-1)[&rate=5.678009780285528E-4]:1.297890002268E-1)[&rate=5.678009780285528E-4]:1.951864836999E-1,(((74[&rate=5.678009780285528E-4]:2.483149388908E-1,76[&rate=5.678009780285528E-4]:2.483149388908E-1)[&rate=5.678009780285528E-4]:1.242267117835E-1,70[&rate=5.678009780285528E-4]:3.341854862908E-1)[&rate=5.678009780285528E-4]:5.013611197688E-2,75[&rate=5.678009780285528E-4]:4.226777626512E-1)[&rate=5.678009780285528E-4]:4.199790845934E-1)[&rate=5.678009780285528E-4]:6.62774884627E-1)[&rate=5.678009780285528E-4]:7.707503002581E-1,125[&rate=5.678009780285528E-4]:1.319336459856E0)[&rate=5.678009780285528E-4]:3.635548124099E-2)[&rate=5.678009780285528E-4]:1.421146014717E-1,((38[&rate=5.678009780285528E-4]:9.32765884952E-1,((((97[&rate=5.678009780285528E-4]:2.991470122485E-1,39[&rate=5.678009780285528E-4]:3.701852636146E-1)[&rate=5.678009780285528E-4]:3.592433850361E-1,((95[&rate=5.678009780285528E-4]:3.378786316146E-1,(100[&rate=5.678009780285528E-4]:2.248978422078E-1,94[&rate=5.678009780285528E-4]:2.248978422078E-1)[&rate=5.678009780285528E-4]:2.828133585477E-2)[&rate=5.678009780285528E-4]:1.859904994962E-1,(98[&rate=5.678009780285528E-4]:4.994223285129E-1,(96[&rate=5.678009780285528E-4]:3.265034895287E-1,99[&rate=5.678009780285528E-4]:3.620226152116E-1)[&rate=5.678009780285528E-4]:1.592576367986E-1)[&rate=5.678009780285528E-4]:1.351784084921E-2)[&rate=5.678009780285528E-4]:3.449037798349E-1)[&rate=5.678009780285528E-4]:4.985625099193E-2,((40[&rate=5.678009780285528E-4]:6.144093727876E-1,146[&rate=5.678009780285528E-4]:7.346279520225E-1)[&rate=5.678009780285528E-4]:1.474535381719E-1,((16[&rate=5.678009780285528E-4]:2.796601038888E0,147[&rate=5.678009780285528E-4]:7.684851619515E-1)[&rate=5.678009780285528E-4]:1.377726018043E-2,(((((144[&rate=5.678009780285528E-4]:3.722901966809E-1,(145[&rate=5.678009780285528E-4]:1.696450202278E-1,141[&rate=5.678009780285528E-4]:1.669052942002E-1)[&rate=5.678009780285528E-4]:2.081246285081E-1)[&rate=5.678009780285528E-4]:3.754533144375E-1,142[&rate=5.678009780285528E-4]:7.532229631734E-1)[&rate=5.678009780285528E-4]:6.521687563945E-1,(((((117[&rate=5.678009780285528E-4]:6.511180607906E-1,105[&rate=5.678009780285528E-4]:6.209810744892E-1)[&rate=5.678009780285528E-4]:5.809331901534E-2,(113[&rate=5.678009780285528E-4]:5.345495878872E-1,110[&rate=5.678009780285528E-4]:5.290701358324E-1)[&rate=5.678009780285528E-4]:1.719220658912E-1)[&rate=5.678009780285528E-4]:3.79557776082E-2,((9[&rate=5.678009780285528E-4]:6.577109899667E-1,(30[&rate=5.678009780285528E-4]:4.022619337531E-1,4[&rate=5.678009780285528E-4]:2.296591940271E-1)[&rate=5.678009780285528E-4]:3.787367274465E-1)[&rate=5.678009780285528E-4]:2.844593983562E-2,(14[&rate=5.678009780285528E-4]:3.395228074388E-1,17[&rate=5.678009780285528E-4]:3.778789718225E-1)[&rate=5.678009780285528E-4]:3.548533004456E-1)[&rate=5.678009780285528E-4]:5.005132350219E-2)[&rate=5.678009780285528E-4]:2.139266853693E-1,(((13[&rate=5.678009780285528E-4]:4.333843419982E-1,19[&rate=5.678009780285528E-4]:4.717405063819E-1)[&rate=5.678009780285528E-4]:2.241615038695E-1,115[&rate=5.678009780285528E-4]:5.753540650459E-1)[&rate=5.678009780285528E-4]:2.658144318451E-1,(((148[&rate=5.678009780285528E-4]:2.883843924625E-1,143[&rate=5.678009780285528E-4]:2.856446664352E-1)[&rate=5.678009780285528E-4]:5.360736650401E-1,(((107[&rate=5.678009780285528E-4]:2.879806082024E-1,108[&rate=5.678009780285528E-4]:2.85240882175E-1)[&rate=5.678009780285528E-4]:1.118133814428E-1,(112[&rate=5.678009780285528E-4]:3.015271280395E-1,(109[&rate=5.678009780285528E-4]:2.749150213832E-1,(104[&rate=5.678009780285528E-4]:2.328597404002E-1,114[&rate=5.678009780285528E-4]:1.725857677974E-1)[&rate=5.678009780285528E-4]:2.28771987913E-2)[&rate=5.678009780285528E-4]:2.38723806289E-2)[&rate=5.678009780285528E-4]:1.201846698248E-1)[&rate=5.678009780285528E-4]:1.203282357588E-1,116[&rate=5.678009780285528E-4]:4.598482528012E-1)[&rate=5.678009780285528E-4]:3.262536403178E-1)[&rate=5.678009780285528E-4]:3.03422163597E-2,(106[&rate=5.678009780285528E-4]:3.454331343093E-1,(111[&rate=5.678009780285528E-4]:3.011109605063E-1,139[&rate=5.678009780285528E-4]:4.764534262596E-1)[&rate=5.678009780285528E-4]:6.076052996745E-2)[&rate=5.678009780285528E-4]:5.312849477721E-1)[&rate=5.678009780285528E-4]:2.472438741238E-2)[&rate=5.678009780285528E-4]:3.499383904302E-2)[&rate=5.678009780285528E-4]:1.94558430556E-1,((24[&rate=5.678009780285528E-4]:9.077077754135E-1,(1[&rate=5.678009780285528E-4]:5.481685625422E-2,(28[&rate=5.678009780285528E-4]:4.784221538E-1,21[&rate=5.678009780285528E-4]:4.537646195535E-1)[&rate=5.678009780285528E-4]:3.626960723172E-1)[&rate=5.678009780285528E-4]:7.20690013511E-2)[&rate=5.678009780285528E-4]:2.958370318629E-1,(((11[&rate=5.678009780285528E-4]:5.570641352548E-1,140[&rate=5.678009780285528E-4]:5.378860530631E-1)[&rate=5.678009780285528E-4]:2.570824598163E-1,((25[&rate=5.678009780285528E-4]:5.461886242617E-1,20[&rate=5.678009780285528E-4]:5.270105420699E-1)[&rate=5.678009780285528E-4]:1.257189150382E-1,23[&rate=5.678009780285528E-4]:6.609486351902E-1)[&rate=5.678009780285528E-4]:2.381294667301E-1)[&rate=5.678009780285528E-4]:2.725478467786E-1,102[&rate=5.678009780285528E-4]:2.094101719225E-2)[&rate=5.678009780285528E-4]:2.095995446784E-2)[&rate=5.678009780285528E-4]:3.703897291224E-2)[&rate=5.678009780285528E-4]:7.987643252975E-2)[&rate=5.678009780285528E-4]:2.166381812036E-1,((6[&rate=5.678009780285528E-4]:5.191868583318E-1,(10[&rate=5.678009780285528E-4]:3.369869562512E-1,15[&rate=5.678009780285528E-4]:3.753431206347E-1)[&rate=5.678009780285528E-4]:1.986382582449E-1)[&rate=5.678009780285528E-4]:2.314935489209E-1,((18[&rate=5.678009780285528E-4]:5.391099363845E-1,3[&rate=5.678009780285528E-4]:4.240414432339E-1)[&rate=5.678009780285528E-4]:6.206080091564E-2,(87[&rate=5.678009780285528E-4]:3.769243947369E-1,((83[&rate=5.678009780285528E-4]:1.765749521205E-1,((92[&rate=5.678009780285528E-4]:8.633208774732E-2,(91[&rate=5.678009780285528E-4]:3.860777158385E-2,90[&rate=5.678009780285528E-4]:3.860777158385E-2)[&rate=5.678009780285528E-4]:4.772431616347E-2)[&rate=5.678009780285528E-4]:1.020037314542E-1,((85[&rate=5.678009780285528E-4]:4.893184177102E-2,86[&rate=5.678009780285528E-4]:4.893184177102E-2)[&rate=5.678009780285528E-4]:8.952077249174E-2,(93[&rate=5.678009780285528E-4]:1.471975720822E-1,84[&rate=5.678009780285528E-4]:1.334989419451E-1)[&rate=5.678009780285528E-4]:4.953672317613E-3)[&rate=5.678009780285528E-4]:3.618457480171E-2)[&rate=5.678009780285528E-4]:1.937763056005E-3)[&rate=5.678009780285528E-4]:1.862673432199E-1,(88[&rate=5.678009780285528E-4]:1.913466345791E-1,89[&rate=5.678009780285528E-4]:2.050452647161E-1)[&rate=5.678009780285528E-4]:1.714956607612E-1)[&rate=5.678009780285528E-4]:1.408209939655E-2)[&rate=5.678009780285528E-4]:6.489038768098E-1)[&rate=5.678009780285528E-4]:2.125233685826E-1)[&rate=5.678009780285528E-4]:6.740892195462E-1)[&rate=5.678009780285528E-4]:1.079262926807E0,101[&rate=5.678009780285528E-4]:1.449238033058E0)[&rate=5.678009780285528E-4]:2.488114988876E-1)[&rate=5.678009780285528E-4]:3.697753800794E-2)[&rate=5.678009780285528E-4]:1.74219886831E-2)[&rate=5.678009780285528E-4]:3.519882288656E-3,(((7[&rate=5.678009780285528E-4]:2.861255444482E-1,8[&rate=5.678009780285528E-4]:2.861255444482E-1)[&rate=5.678009780285528E-4]:2.892126017086E-1,26[&rate=5.678009780285528E-4]:6.821874612254E-1)[&rate=5.678009780285528E-4]:3.433296119438E-1,((2[&rate=5.678009780285528E-4]:5.950354722641E-1,31[&rate=5.678009780285528E-4]:8.224327325382E-1)[&rate=5.678009780285528E-4]:6.343810478251E-2,(22[&rate=5.678009780285528E-4]:4.240637212967E-1,27[&rate=5.678009780285528E-4]:4.405020774611E-1)[&rate=5.678009780285528E-4]:4.070125954759E-1)[&rate=5.678009780285528E-4]:1.834818522869E-1)[&rate=5.678009780285528E-4]:1.897575155427E0)[&rate=5.678009780285528E-4]:2.182671139498E-1)[&rate=5.678009780285528E-4]:3.024172432236E-1,(((45[&rate=5.678009780285528E-4]:6.266623002961E-1,(((48[&rate=5.678009780285528E-4]:4.529619697442E-1,(42[&rate=5.678009780285528E-4]:2.502140207282E-1,41[&rate=5.678009780285528E-4]:2.447495398539E-1)[&rate=5.678009780285528E-4]:1.644965828958E-1)[&rate=5.678009780285528E-4]:2.505557876419E-2,(46[&rate=5.678009780285528E-4]:3.702978250734E-1,43[&rate=5.678009780285528E-4]:3.702978250734E-1)[&rate=5.678009780285528E-4]:1.186486851835E-1)[&rate=5.678009780285528E-4]:8.104586288421E-2,(51[&rate=5.678009780285528E-4]:3.431293233393E-1,((44[&rate=5.678009780285528E-4]:2.67607062305E-1,47[&rate=5.678009780285528E-4]:2.730715431793E-1)[&rate=5.678009780285528E-4]:2.024547193655E-2,(49[&rate=5.678009780285528E-4]:1.668071383802E-1,50[&rate=5.678009780285528E-4]:1.668071383802E-1)[&rate=5.678009780285528E-4]:9.372299148986E-2)[&rate=5.678009780285528E-4]:7.713471259498E-2)[&rate=5.678009780285528E-4]:1.995406454303E-1)[&rate=5.678009780285528E-4]:6.486664846636E-2)[&rate=5.678009780285528E-4]:2.127957486611E-1,((((131[&rate=5.678009780285528E-4]:2.04494498403E-1,((130[&rate=5.678009780285528E-4]:2.321096861505E-2,132[&rate=5.678009780285528E-4]:2.595069464241E-2)[&rate=5.678009780285528E-4]:1.447765558872E-1,129[&rate=5.678009780285528E-4]:1.679875245022E-1)[&rate=5.678009780285528E-4]:3.376724787345E-2)[&rate=5.678009780285528E-4]:7.680227463407E-1,69[&rate=5.678009780285528E-4]:1.117722724196E0)[&rate=5.678009780285528E-4]:4.06067901464E-3,118[&rate=5.678009780285528E-4]:1.110824499101E0)[&rate=5.678009780285528E-4]:5.08021578222E-1,((((65[&rate=5.678009780285528E-4]:1.797547197188E-1,62[&rate=5.678009780285528E-4]:3.715355416365E-1)[&rate=5.678009780285528E-4]:1.646718884963E-2,(64[&rate=5.678009780285528E-4]:3.051347480614E-1,60[&rate=5.678009780285528E-4]:1.544498165547E-1)[&rate=5.678009780285528E-4]:4.17720920137E-2)[&rate=5.678009780285528E-4]:2.526257541961E-1,(63[&rate=5.678009780285528E-4]:3.887217807734E-1,61[&rate=5.678009780285528E-4]:4.298176711844E-1)[&rate=5.678009780285528E-4]:2.108108134978E-1)[&rate=5.678009780285528E-4]:5.888778323209E-1,128[&rate=5.678009780285528E-4]:1.089780289606E0)[&rate=5.678009780285528E-4]:3.893397603198E-1)[&rate=5.678009780285528E-4]:1.337342113229E-1)[&rate=5.678009780285528E-4]:5.134854531078E-2,(127[&rate=5.678009780285528E-4]:2.602249490395E0,((36[&rate=5.678009780285528E-4]:2.554991449326E-2,121[&rate=5.678009780285528E-4]:2.105001969288E0)[&rate=5.678009780285528E-4]:4.433281844251E-2,35[&rate=5.678009780285528E-4]:2.330739047001E-2)[&rate=5.678009780285528E-4]:1.181881225392E-2)[&rate=5.678009780285528E-4]:1.003094805477E-1)[&rate=5.678009780285528E-4]:4.973819983886E-1)[&rate=5.678009780285528E-4]:1.506015564699E-1)[&rate=5.678009780285528E-4]:8.007569338703E-2)[&rate=5.678009780285528E-4]:1.12529758968E-2,34[&rate=5.678009780285528E-4]:1.173420878383E-2)[&rate=5.678009780285528E-4]:3.724153850322E-2,(32[&rate=5.678009780285528E-4]:1.540318207507E-2,33[&rate=5.678009780285528E-4]:2.088263412979E-2)[&rate=5.678009780285528E-4]:1.165475699289E-2);
tree STATE_450000 [&joint=-20961.7319229937,lnP=-20961.7319229937] = [&R] ((33[&rate=6.030495145708785E-4]:1.237895923056E-2,32[&rate=6.030495145708785E-4]:6.899507175848E-3)[&rate=6.030495145708785E-4]:3.560695833606E-3,(34[&rate=6.030495145708785E-4]:2.950286956649E-3,(((38[&rate=6.030495145708785E-4]:7.887611064888E-1,((((99[&rate=6.030495145708785E-4]:5.193074534687E-1,96[&rate=6.030495145708785E-4]:4.837883277858E-1)[&rate=6.030495145708785E-4]:3.356234334842E-2,40[&rate=6.030495145708785E-4]:4.025965727736E-1)[&rate=6.030495145708785E-4]:1.402918311473E-1,(98[&rate=6.030495145708785E-4]:6.480890390893E-1,((94[&rate=6.030495145708785E-4]:1.888401023431E-1,100[&rate=6.030495145708785E-4]:1.888401023431E-1)[&rate=6.030495145708785E-4]:3.199880309709E-1,95[&rate=6.030495145708785E-4]:5.935275868661E-1)[&rate=6.030495145708785E-4]:6.549041397197E-2)[&rate=6.030495145708785E-4]:2.321466537791E-2)[&rate=6.030495145708785E-4]:7.543511831024E-2,((2[&rate=6.030495145708785E-4]:8.478437180848E-1,(((22[&rate=6.030495145708785E-4]:4.467794483931E-1,27[&rate=6.030495145708785E-4]:4.632178045575E-1)[&rate=6.030495145708785E-4]:2.349045006693E-1,31[&rate=6.030495145708785E-4]:7.364784696105E-1)[&rate=6.030495145708785E-4]:1.035273026326E-1,((7[&rate=6.030495145708785E-4]:2.259649128916E-1,8[&rate=6.030495145708785E-4]:2.259649128916E-1)[&rate=6.030495145708785E-4]:3.334023334685E-1,26[&rate=6.030495145708785E-4]:6.662165614286E-1)[&rate=6.030495145708785E-4]:1.299535943761E-1)[&rate=6.030495145708785E-4]:2.352352061158E-1)[&rate=6.030495145708785E-4]:1.67384854197E0,((((147[&rate=6.030495145708785E-4]:4.124752149979E-1,(((((102[&rate=6.030495145708785E-4]:2.047864608801E-1,(((25[&rate=6.030495145708785E-4]:3.809402536773E-1,20[&rate=6.030495145708785E-4]:3.617621714856E-1)[&rate=6.030495145708785E-4]:4.072269641846E-1,23[&rate=6.030495145708785E-4]:7.772083137522E-1)[&rate=6.030495145708785E-4]:1.281674287876E-1,(140[&rate=6.030495145708785E-4]:7.543767999261E-1,11[&rate=6.030495145708785E-4]:7.735548821179E-1)[&rate=6.030495145708785E-4]:4.688935357275E-2)[&rate=6.030495145708785E-4]:4.50095649847E-1)[&rate=6.030495145708785E-4]:7.702552473404E-2,((1[&rate=6.030495145708785E-4]:1.681695785518E-1,(21[&rate=6.030495145708785E-4]:8.30110777841E-1,28[&rate=6.030495145708785E-4]:8.547683120875E-1)[&rate=6.030495145708785E-4]:9.970263632726E-2)[&rate=6.030495145708785E-4]:1.191050262858E-1,24[&rate=6.030495145708785E-4]:1.068096522646E0)[&rate=6.030495145708785E-4]:3.753592985847E-1)[&rate=6.030495145708785E-4]:4.606558758329E-2,((((144[&rate=6.030495145708785E-4]:4.811231139425E-1,145[&rate=6.030495145708785E-4]:4.866025659974E-1)[&rate=6.030495145708785E-4]:9.989454698342E-3,141[&rate=6.030495145708785E-4]:4.938522946682E-1)[&rate=6.030495145708785E-4]:9.655663650944E-2,142[&rate=6.030495145708785E-4]:5.931486572052E-1)[&rate=6.030495145708785E-4]:8.188116497645E-1,((((110[&rate=6.030495145708785E-4]:2.701003206905E-1,105[&rate=6.030495145708785E-4]:2.481825124714E-1)[&rate=6.030495145708785E-4]:4.803091857993E-1,((113[&rate=6.030495145708785E-4]:5.926298872588E-1,117[&rate=6.030495145708785E-4]:5.953696132864E-1)[&rate=6.030495145708785E-4]:7.666555282909E-2,(14[&rate=6.030495145708785E-4]:3.130419573603E-1,17[&rate=6.030495145708785E-4]:3.51398121744E-1)[&rate=6.030495145708785E-4]:3.562534827276E-1)[&rate=6.030495145708785E-4]:8.659351845666E-2)[&rate=6.030495145708785E-4]:1.52568703262E-1,((30[&rate=6.030495145708785E-4]:2.23648382245E-1,4[&rate=6.030495145708785E-4]:5.1045642519E-2)[&rate=6.030495145708785E-4]:6.018505375709E-1,9[&rate=6.030495145708785E-4]:7.02211248583E-1)[&rate=6.030495145708785E-4]:1.980272351415E-1)[&rate=6.030495145708785E-4]:9.908217708262E-2,((((148[&rate=6.030495145708785E-4]:1.89707641823E-1,143[&rate=6.030495145708785E-4]:1.869679157956E-1)[&rate=6.030495145708785E-4]:3.647227183799E-1,((106[&rate=6.030495145708785E-4]:3.228602046676E-2,139[&rate=6.030495145708785E-4]:2.240668423845E-1)[&rate=6.030495145708785E-4]:3.298669890946E-1,111[&rate=6.030495145708785E-4]:3.785913657257E-1)[&rate=6.030495145708785E-4]:2.141951588607E-1)[&rate=6.030495145708785E-4]:2.527907674142E-2,116[&rate=6.030495145708785E-4]:5.413532725607E-1)[&rate=6.030495145708785E-4]:2.547071576324E-1,(((13[&rate=6.030495145708785E-4]:4.864833039773E-1,19[&rate=6.030495145708785E-4]:5.24839468361E-1)[&rate=6.030495145708785E-4]:7.307713422027E-2,115[&rate=6.030495145708785E-4]:4.773686573758E-1)[&rate=6.030495145708785E-4]:2.995566545137E-1,((((104[&rate=6.030495145708785E-4]:3.209306224565E-1,114[&rate=6.030495145708785E-4]:2.606566498538E-1)[&rate=6.030495145708785E-4]:1.31016668366E-1,(108[&rate=6.030495145708785E-4]:3.451802734568E-1,107[&rate=6.030495145708785E-4]:3.479199994842E-1)[&rate=6.030495145708785E-4]:1.040272913384E-1)[&rate=6.030495145708785E-4]:9.25422252642E-2,112[&rate=6.030495145708785E-4]:5.664073243058E-1)[&rate=6.030495145708785E-4]:1.735449297091E-2,109[&rate=6.030495145708785E-4]:5.810220912494E-1)[&rate=6.030495145708785E-4]:2.753552754346E-1)[&rate=6.030495145708785E-4]:1.91351183036E-2)[&rate=6.030495145708785E-4]:1.292876278743E-1)[&rate=6.030495145708785E-4]:2.318177283543E-1)[&rate=6.030495145708785E-4]:1.624926086935E-1)[&rate=6.030495145708785E-4]:2.660982971756E-1,(((10[&rate=6.030495145708785E-4]:5.478049294164E-1,15[&rate=6.030495145708785E-4]:5.861610937999E-1)[&rate=6.030495145708785E-4]:1.562453324637E-1,(6[&rate=6.030495145708785E-4]:3.685439694447E-1,18[&rate=6.030495145708785E-4]:4.315576680749E-1)[&rate=6.030495145708785E-4]:3.190679362711E-1)[&rate=6.030495145708785E-4]:1.169563623539E-1,((((((84[&rate=6.030495145708785E-4]:1.082094792436E-1,93[&rate=6.030495145708785E-4]:1.219081093806E-1)[&rate=6.030495145708785E-4]:4.79565616689E-2,85[&rate=6.030495145708785E-4]:1.561660409125E-1)[&rate=6.030495145708785E-4]:2.394398596247E-4,(86[&rate=6.030495145708785E-4]:2.151806405205E-2,83[&rate=6.030495145708785E-4]:2.151806405205E-2)[&rate=6.030495145708785E-4]:1.348874167201E-1)[&rate=6.030495145708785E-4]:4.162182248512E-2,(87[&rate=6.030495145708785E-4]:1.465106348815E-1,(92[&rate=6.030495145708785E-4]:1.083165257414E-1,(91[&rate=6.030495145708785E-4]:1.363996226814E-2,90[&rate=6.030495145708785E-4]:1.363996226814E-2)[&rate=6.030495145708785E-4]:9.467656347322E-2)[&rate=6.030495145708785E-4]:5.189273927715E-2)[&rate=6.030495145708785E-4]:5.151666837574E-2)[&rate=6.030495145708785E-4]:4.060795321644E-2,(88[&rate=6.030495145708785E-4]:3.541319297946E-2,89[&rate=6.030495145708785E-4]:4.911182311647E-2)[&rate=6.030495145708785E-4]:2.032220634942E-1)[&rate=6.030495145708785E-4]:8.771047439674E-1,3[&rate=6.030495145708785E-4]:5.760139730439E-1)[&rate=6.030495145708785E-4]:1.764995005053E-1)[&rate=6.030495145708785E-4]:8.387226707964E-1)[&rate=6.030495145708785E-4]:2.720537354602E-1,101[&rate=6.030495145708785E-4]:8.605501537783E-1)[&rate=6.030495145708785E-4]:4.677121710331E-1)[&rate=6.030495145708785E-4]:1.75779100947E-3,16[&rate=6.030495145708785E-4]:2.442348882944E0)[&rate=6.030495145708785E-4]:1.184744494811E-1,146[&rate=6.030495145708785E-4]:5.95548985543E-1)[&rate=6.030495145708785E-4]:5.622389620483E-2,(39[&rate=6.030495145708785E-4]:5.200965223756E-1,97[&rate=6.030495145708785E-4]:4.490582710094E-1)[&rate=6.030495145708785E-4]:1.14577801374E-2)[&rate=6.030495145708785E-4]:3.341215471259E-2)[&rate=6.030495145708785E-4]:5.335706500562E-2)[&rate=6.030495145708785E-4]:2.387435951867E-1)[&rate=6.030495145708785E-4]:3.755085588044E-1,(((45[&rate=6.030495145708785E-4]:6.366933149949E-1,(((47[&rate=6.030495145708785E-4]:5.10335240788E-1,((49[&rate=6.030495145708785E-4]:3.35882855841E-1,50[&rate=6.030495145708785E-4]:3.35882855841E-1)[&rate=6.030495145708785E-4]:1.258676008704E-1,44[&rate=6.030495145708785E-4]:4.890728610829E-1)[&rate=6.030495145708785E-4]:1.579789883083E-2)[&rate=6.030495145708785E-4]:3.04993422528E-2,51[&rate=6.030495145708785E-4]:5.135121786693E-1)[&rate=6.030495145708785E-4]:6.984461036861E-2,((41[&rate=6.030495145708785E-4]:3.558008891331E-1,(48[&rate=6.030495145708785E-4]:2.063920237383E-1,42[&rate=6.030495145708785E-4]:1.68140657618E-1)[&rate=6.030495145708785E-4]:1.931247123893E-1)[&rate=6.030495145708785E-4]:1.173198934383E-1,(43[&rate=6.030495145708785E-4]:5.123348427133E-1,46[&rate=6.030495145708785E-4]:5.123348427133E-1)[&rate=6.030495145708785E-4]:1.543074860106E-2)[&rate=6.030495145708785E-4]:8.2913602095E-2)[&rate=6.030495145708785E-4]:3.421084289694E-2)[&rate=6.030495145708785E-4]:3.099719728812E-1,((((62[&rate=6.030495145708785E-4]:3.601004977351E-1,(65[&rate=6.030495145708785E-4]:1.681458528966E-1,(60[&rate=6.030495145708785E-4]:3.909846866308E-3,64[&rate=6.030495145708785E-4]:1.54594778373E-1)[&rate=6.030495145708785E-4]:1.642360060302E-1)[&rate=6.030495145708785E-4]:1.738229207551E-4)[&rate=6.030495145708785E-4]:2.588143378792E-1,(63[&rate=6.030495145708785E-4]:1.985769056299E-1,61[&rate=6.030495145708785E-4]:2.396727960409E-1)[&rate=6.030495145708785E-4]:3.792420395733E-1)[&rate=6.030495145708785E-4]:8.964343953667E-1,128[&rate=6.030495145708785E-4]:1.375623203584E0)[&rate=6.030495145708785E-4]:1.710906150128E-3,((69[&rate=6.030495145708785E-4]:4.242104794275E-1,118[&rate=6.030495145708785E-4]:4.132515753179E-1)[&rate=6.030495145708785E-4]:4.984970355031E-1,((132[&rate=6.030495145708785E-4]:2.092624961083E-1,(130[&rate=6.030495145708785E-4]:2.045079691525E-1,129[&rate=6.030495145708785E-4]:2.045079691525E-1)[&rate=6.030495145708785E-4]:2.014800928453E-3)[&rate=6.030495145708785E-4]:1.109038256269E-1,131[&rate=6.030495145708785E-4]:3.201663217352E-1)[&rate=6.030495145708785E-4]:4.573357137432E-1)[&rate=6.030495145708785E-4]:6.053115263101E-1)[&rate=6.030495145708785E-4]:3.427273904336E-1)[&rate=6.030495145708785E-4]:2.029476823568E-1,((36[&rate=6.030495145708785E-4]:1.14743543187E-1,35[&rate=6.030495145708785E-4]:6.816820072126E-2)[&rate=6.030495145708785E-4]:2.450505062773E-1,(127[&rate=6.030495145708785E-4]:2.420636414861E0,121[&rate=6.030495145708785E-4]:1.97954052445E0)[&rate=6.030495145708785E-4]:4.597055798085E-1)[&rate=6.030495145708785E-4]:8.102335223798E-2)[&rate=6.030495145708785E-4]:1.676621595412E-1)[&rate=6.030495145708785E-4]:1.513133896992E-1,(((68[&rate=6.030495145708785E-4]:6.091435096675E-1,((55[&rate=6.030495145708785E-4]:2.934631944168E-1,56[&rate=6.030495145708785E-4]:2.934631944168E-1)[&rate=6.030495145708785E-4]:1.386838113921E-1,(57[&rate=6.030495145708785E-4]:4.134263549863E-1,((37[&rate=6.030495145708785E-4]:3.651865942806E-1,(54[&rate=6.030495145708785E-4]:2.7523720296E-1,59[&rate=6.030495145708785E-4]:3.134885690802E-1)[&rate=6.030495145708785E-4]:1.34466590802E-2)[&rate=6.030495145708785E-4]:1.392088250318E-2,58[&rate=6.030495145708785E-4]:3.599817937237E-1)[&rate=6.030495145708785E-4]:6.98380038856E-2)[&rate=6.030495145708785E-4]:2.964961257133E-2)[&rate=6.030495145708785E-4]:2.179801104159E-1)[&rate=6.030495145708785E-4]:2.331696743397E-1,(125[&rate=6.030495145708785E-4]:6.244179968122E-1,(53[&rate=6.030495145708785E-4]:6.934455696015E-1,((((73[&rate=6.030495145708785E-4]:5.401520688604E-1,(71[&rate=6.030495145708785E-4]:2.71307219258E-1,(82[&rate=6.030495145708785E-4]:2.282259315282E-1,((72[&rate=6.030495145708785E-4]:4.115419183565E-2,78[&rate=6.030495145708785E-4]:6.307200005496E-2)[&rate=6.030495145708785E-4]:1.022643577661E-1,79[&rate=6.030495145708785E-4]:1.653363578211E-1)[&rate=6.030495145708785E-4]:5.46703956251E-2)[&rate=6.030495145708785E-4]:7.869772608587E-2)[&rate=6.030495145708785E-4]:2.003516989175E-1)[&rate=6.030495145708785E-4]:3.75796700855E-2,((80[&rate=6.030495145708785E-4]:1.187955515392E-1,81[&rate=6.030495145708785E-4]:1.187955515392E-1)[&rate=6.030495145708785E-4]:2.946036519515E-1,77[&rate=6.030495145708785E-4]:4.572348199291E-1)[&rate=6.030495145708785E-4]:1.15017466962E-1)[&rate=6.030495145708785E-4]:2.583743044855E-1,((70[&rate=6.030495145708785E-4]:4.245316081398E-1,(74[&rate=6.030495145708785E-4]:4.13991065789E-1,76[&rate=6.030495145708785E-4]:4.13991065789E-1)[&rate=6.030495145708785E-4]:4.889670673427E-2)[&rate=6.030495145708785E-4]:9.354385559312E-2,75[&rate=6.030495145708785E-4]:5.564316281164E-1)[&rate=6.030495145708785E-4]:2.79674415315E-1)[&rate=6.030495145708785E-4]:5.116066911967E-1,(((((12[&rate=6.030495145708785E-4]:2.544134116529E-1,5[&rate=6.030495145708785E-4]:2.160572472694E-1)[&rate=6.030495145708785E-4]:7.668178918687E-2,29[&rate=6.030495145708785E-4]:4.379445159083E-1)[&rate=6.030495145708785E-4]:5.759097057403E-1,103[&rate=6.030495145708785E-4]:7.809775093198E-1)[&rate=6.030495145708785E-4]:1.383738615652E0,52[&rate=6.030495145708785E-4]:5.004223904109E-1)[&rate=6.030495145708785E-4]:6.219489233323E-2,((137[&rate=6.030495145708785E-4]:4.932657445005E-1,134[&rate=6.030495145708785E-4]:4.220328677883E-1)[&rate=6.030495145708785E-4]:1.177666346861E-1,133[&rate=6.030495145708785E-4]:5.699364887755E-1)[&rate=6.030495145708785E-4]:7.665635696254E-1)[&rate=6.030495145708785E-4]:4.682911458324E-2)[&rate=6.030495145708785E-4]:9.219589358553E-2)[&rate=6.030495145708785E-4]:1.413549408719E-1)[&rate=6.030495145708785E-4]:3.845618538617E-1)[&rate=6.030495145708785E-4]:3.585447459599E-1,((67[&rate=6.030495145708785E-4]:2.843450343828E-1,((124[&rate=6.030495145708785E-4]:2.594585741384E-1,122[&rate=6.030495145708785E-4]:2.621908145756E-1)[&rate=6.030495145708785E-4]:6.453400707875E-4,123[&rate=6.030495145708785E-4]:2.628361546464E-1)[&rate=6.030495145708785E-4]:5.227814300772E-1)[&rate=6.030495145708785E-4]:1.066930636982E-1,(66[&rate=6.030495145708785E-4]:2.904120077121E-1,((((138[&rate=6.030495145708785E-4]:2.831678635099E-1,136[&rate=6.030495145708785E-4]:1.516610141947E-1)[&rate=6.030495145708785E-4]:5.699057741449E-1,135[&rate=6.030495145708785E-4]:6.530736376547E-1)[&rate=6.030495145708785E-4]:7.078349980245E-1,119[&rate=6.030495145708785E-4]:1.708853841159E0)[&rate=6.030495145708785E-4]:1.05804449483E-1,(120[&rate=6.030495145708785E-4]:1.679936248564E0,126[&rate=6.030495145708785E-4]:9.901241368789E-1)[&rate=6.030495145708785E-4]:3.883163111894E-2)[&rate=6.030495145708785E-4]:5.086304293993E-1)[&rate=6.030495145708785E-4]:1.006260903689E-1)[&rate=6.030495145708785E-4]:2.620991941137E-1)[&rate=6.030495145708785E-4]:6.008031628226E-2)[&rate=6.030495145708785E-4]:1.527463771097E-1)[&rate=6.030495145708785E-4]:2.942772427189E-2);
tree STATE_540000 [&joint=-21003.574791155137,lnP=-21003.574791155137] = [&R] (((32[&rate=5.145668477843095E-4]:1.709501470654E-2,(((126[&rate=5.145668477843095E-4]:1.319714841791E0,(119[&rate=5.145668477843095E-4]:2.039655116434E0,120[&rate=5.145668477843095E-4]:1.943764705475E0)[&rate=5.145668477843095E-4]:6.576224800105E-2)[&rate=5.145668477843095E-4]:4.209012012524E-1,(((138[&rate=5.145668477843095E-4]:1.793497930717E-1,136[&rate=5.145668477843095E-4]:4.784294375653E-2)[&rate=5.145668477843095E-4]:4.105064107798E-1,135[&rate=5.145668477843095E-4]:3.898562038515E-1)[&rate=5.145668477843095E-4]:1.666137121599E0,66[&rate=5.145668477843095E-4]:3.710618186009E-1)[&rate=5.145668477843095E-4]:1.223800347574E-1)[&rate=5.145668477843095E-4]:8.404700891882E-2,(67[&rate=5.145668477843095E-4]:2.273862213595E-1,(122[&rate=5.145668477843095E-4]:3.554089466318E-1,(123[&rate=5.145668477843095E-4]:4.23314984035E-2,124[&rate=5.145668477843095E-4]:3.959925796637E-2)[&rate=5.145668477843095E-4]:3.130774482283E-1)[&rate=5.145668477843095E-4]:3.732498250684E-1)[&rate=5.145668477843095E-4]:3.501026409177E-1)[&rate=5.145668477843095E-4]:3.245376592786E-1)[&rate=5.145668477843095E-4]:1.484336506735E-1,(34[&rate=5.145668477843095E-4]:1.227187348378E-1,33[&rate=5.145668477843095E-4]:1.062803786735E-1)[&rate=5.145668477843095E-4]:6.472773876131E-2)[&rate=5.145668477843095E-4]:4.595595732292E-3,(((68[&rate=5.145668477843095E-4]:7.277829124898E-1,(59[&rate=5.145668477843095E-4]:5.049024132295E-1,(((57[&rate=5.145668477843095E-4]:5.327455759408E-2,(37[&rate=5.145668477843095E-4]:7.164467408033E-2,58[&rate=5.145668477843095E-4]:5.251899102022E-2)[&rate=5.145668477843095E-4]:1.714900919685E-2)[&rate=5.145668477843095E-4]:9.803673338561E-2,54[&rate=5.145668477843095E-4]:1.103276844223E-1)[&rate=5.145668477843095E-4]:2.063890094952E-1,(56[&rate=5.145668477843095E-4]:2.719758416735E-1,55[&rate=5.145668477843095E-4]:2.719758416735E-1)[&rate=5.145668477843095E-4]:7.479549705265E-2)[&rate=5.145668477843095E-4]:1.499343531917E-1)[&rate=5.145668477843095E-4]:2.720608271293E-1)[&rate=5.145668477843095E-4]:2.920455266912E-1,(125[&rate=5.145668477843095E-4]:1.132864058681E0,((133[&rate=5.145668477843095E-4]:8.651464305398E-1,(134[&rate=5.145668477843095E-4]:4.030983679044E-1,137[&rate=5.145668477843095E-4]:4.743312446166E-1)[&rate=5.145668477843095E-4]:4.319110763342E-1)[&rate=5.145668477843095E-4]:8.665818457186E-1,(53[&rate=5.145668477843095E-4]:8.653135689434E-1,((((73[&rate=5.145668477843095E-4]:4.052988910844E-1,77[&rate=5.145668477843095E-4]:3.998194390297E-1)[&rate=5.145668477843095E-4]:3.722330895296E-2,(((((78[&rate=5.145668477843095E-4]:1.244726944557E-1,72[&rate=5.145668477843095E-4]:1.025548862363E-1)[&rate=5.145668477843095E-4]:7.867194074874E-2,79[&rate=5.145668477843095E-4]:2.031446352044E-1)[&rate=5.145668477843095E-4]:5.501274433676E-2,71[&rate=5.145668477843095E-4]:2.307601192671E-1)[&rate=5.145668477843095E-4]:5.590286569611E-2,82[&rate=5.145668477843095E-4]:3.222794233193E-1)[&rate=5.145668477843095E-4]:5.244323270014E-2,(80[&rate=5.145668477843095E-4]:1.272474360016E-1,81[&rate=5.145668477843095E-4]:1.272474360016E-1)[&rate=5.145668477843095E-4]:2.310368638535E-1)[&rate=5.145668477843095E-4]:3.492283168911E-2)[&rate=5.145668477843095E-4]:1.956202985312E-1,((70[&rate=5.145668477843095E-4]:2.846316044336E-1,(76[&rate=5.145668477843095E-4]:2.709909867666E-1,74[&rate=5.145668477843095E-4]:2.709909867666E-1)[&rate=5.145668477843095E-4]:5.199678205045E-2)[&rate=5.145668477843095E-4]:5.287191639349E-2,75[&rate=5.145668477843095E-4]:3.758596852105E-1)[&rate=5.145668477843095E-4]:2.62282813358E-1)[&rate=5.145668477843095E-4]:7.65510496242E-1,(52[&rate=5.145668477843095E-4]:4.230129489597E-1,(((12[&rate=5.145668477843095E-4]:1.106496084064E-1,5[&rate=5.145668477843095E-4]:7.229344402297E-2)[&rate=5.145668477843095E-4]:1.806637679101E-1,29[&rate=5.145668477843095E-4]:3.98162691385E-1)[&rate=5.145668477843095E-4]:4.515643624853E-1,103[&rate=5.145668477843095E-4]:6.168503415416E-1)[&rate=5.145668477843095E-4]:1.470456341979E0)[&rate=5.145668477843095E-4]:2.423737085501E-1)[&rate=5.145668477843095E-4]:2.081236327449E-1)[&rate=5.145668477843095E-4]:8.433521034687E-2)[&rate=5.145668477843095E-4]:3.935977930519E-1)[&rate=5.145668477843095E-4]:5.36310471668E-2)[&rate=5.145668477843095E-4]:3.790653310881E-1,(((38[&rate=5.145668477843095E-4]:7.543729960359E-1,((39[&rate=5.145668477843095E-4]:6.077971413527E-1,(((((18[&rate=5.145668477843095E-4]:6.604734580436E-1,((10[&rate=5.145668477843095E-4]:3.282635776829E-1,15[&rate=5.145668477843095E-4]:3.666197420663E-1)[&rate=5.145668477843095E-4]:2.247960870684E-1,6[&rate=5.145668477843095E-4]:5.366213085869E-1)[&rate=5.145668477843095E-4]:6.08384508265E-2)[&rate=5.145668477843095E-4]:1.508114052993E-1,(((87[&rate=5.145668477843095E-4]:1.730225659682E-1,((84[&rate=5.145668477843095E-4]:3.111379444333E-2,85[&rate=5.145668477843095E-4]:3.111379444333E-2)[&rate=5.145668477843095E-4]:6.856011090754E-2,((86[&rate=5.145668477843095E-4]:5.559887961262E-2,83[&rate=5.145668477843095E-4]:5.559887961262E-2)[&rate=5.145668477843095E-4]:1.743488547365E-2,93[&rate=5.145668477843095E-4]:8.673239522329E-2)[&rate=5.145668477843095E-4]:2.664014026459E-2)[&rate=5.145668477843095E-4]:7.334866061736E-2)[&rate=5.145668477843095E-4]:2.639703083805E-2,(92[&rate=5.145668477843095E-4]:6.087661862586E-2,(91[&rate=5.145668477843095E-4]:5.385946954752E-2,90[&rate=5.145668477843095E-4]:5.385946954752E-2)[&rate=5.145668477843095E-4]:7.017149078333E-3)[&rate=5.145668477843095E-4]:1.522416083174E-1)[&rate=5.145668477843095E-4]:1.166419324808E-1,(88[&rate=5.145668477843095E-4]:1.982719681688E-2,89[&rate=5.145668477843095E-4]:3.352582695389E-2)[&rate=5.145668477843095E-4]:2.962343324702E-1)[&rate=5.145668477843095E-4]:9.198808683024E-1)[&rate=5.145668477843095E-4]:6.266626571365E-1,((((((((20[&rate=5.145668477843095E-4]:5.36123772922E-1,25[&rate=5.145668477843095E-4]:5.553018551138E-1)[&rate=5.145668477843095E-4]:8.089769353112E-2,23[&rate=5.145668477843095E-4]:6.252406445352E-1)[&rate=5.145668477843095E-4]:4.119349752216E-2,(11[&rate=5.145668477843095E-4]:5.478899096694E-1,140[&rate=5.145668477843095E-4]:5.287118274777E-1)[&rate=5.145668477843095E-4]:3.361272553878E-2)[&rate=5.145668477843095E-4]:5.125344817156E-1,102[&rate=5.145668477843095E-4]:2.828369226629E-2)[&rate=5.145668477843095E-4]:1.308349969567E-2,((1[&rate=5.145668477843095E-4]:1.222021525683E-1,(21[&rate=5.145668477843095E-4]:7.898978619524E-1,28[&rate=5.145668477843095E-4]:8.145553961989E-1)[&rate=5.145668477843095E-4]:9.394812623241E-2)[&rate=5.145668477843095E-4]:1.508335658628E-1,24[&rate=5.145668477843095E-4]:1.053857636239E0)[&rate=5.145668477843095E-4]:1.49153391339E-1)[&rate=5.145668477843095E-4]:1.14343332308E-2,(((144[&rate=5.145668477843095E-4]:1.422744295652E-1,141[&rate=5.145668477843095E-4]:1.450141555925E-1)[&rate=5.145668477843095E-4]:1.119011377182E-1,145[&rate=5.145668477843095E-4]:2.596550193384E-1)[&rate=5.145668477843095E-4]:1.46195288359E-1,142[&rate=5.145668477843095E-4]:4.058503076974E-1)[&rate=5.145668477843095E-4]:8.935265599612E-1)[&rate=5.145668477843095E-4]:2.058656253255E-2,((((117[&rate=5.145668477843095E-4]:7.028268905297E-1,113[&rate=5.145668477843095E-4]:7.000871645021E-1)[&rate=5.145668477843095E-4]:1.394591928969E-1,(110[&rate=5.145668477843095E-4]:7.174196832139E-1,105[&rate=5.145668477843095E-4]:6.955018749948E-1)[&rate=5.145668477843095E-4]:1.166472221304E-1)[&rate=5.145668477843095E-4]:1.615665615901E-1,((9[&rate=5.145668477843095E-4]:6.851802732177E-1,112[&rate=5.145668477843095E-4]:6.933994512997E-1)[&rate=5.145668477843095E-4]:6.421712400543E-2,((14[&rate=5.145668477843095E-4]:3.5873193011E-1,17[&rate=5.145668477843095E-4]:3.970880944937E-1)[&rate=5.145668477843095E-4]:2.529258487436E-1,(30[&rate=5.145668477843095E-4]:4.439547912271E-1,4[&rate=5.145668477843095E-4]:2.713520515011E-1)[&rate=5.145668477843095E-4]:2.827714807773E-1)[&rate=5.145668477843095E-4]:1.459587964516E-1)[&rate=5.145668477843095E-4]:2.43496343684E-1)[&rate=5.145668477843095E-4]:8.553536292782E-2,(((139[&rate=5.145668477843095E-4]:4.009431524003E-1,(111[&rate=5.145668477843095E-4]:1.825490739468E-2,106[&rate=5.145668477843095E-4]:1.816551230304E-3)[&rate=5.145668477843095E-4]:2.073457792523E-1)[&rate=5.145668477843095E-4]:5.69191493234E-1,(116[&rate=5.145668477843095E-4]:6.176068681818E-1,(148[&rate=5.145668477843095E-4]:4.750457702523E-1,143[&rate=5.145668477843095E-4]:4.723060442249E-1)[&rate=5.145668477843095E-4]:1.809172623133E-1)[&rate=5.145668477843095E-4]:1.004729829319E-1)[&rate=5.145668477843095E-4]:2.648420476996E-1,(((13[&rate=5.145668477843095E-4]:5.285752829295E-1,19[&rate=5.145668477843095E-4]:5.669314473132E-1)[&rate=5.145668477843095E-4]:2.926542281783E-1,(109[&rate=5.145668477843095E-4]:7.331422782521E-1,((104[&rate=5.145668477843095E-4]:7.762716226484E-2,114[&rate=5.145668477843095E-4]:1.735318966207E-2)[&rate=5.145668477843095E-4]:3.294045410897E-1,(108[&rate=5.145668477843095E-4]:2.849143606587E-1,107[&rate=5.145668477843095E-4]:2.876540866861E-1)[&rate=5.145668477843095E-4]:1.193776166684E-1)[&rate=5.145668477843095E-4]:3.069324927059E-1)[&rate=5.145668477843095E-4]:8.534750682835E-2)[&rate=5.145668477843095E-4]:1.264749902605E-2,115[&rate=5.145668477843095E-4]:7.51685229312E-1)[&rate=5.145668477843095E-4]:2.312366695013E-1)[&rate=5.145668477843095E-4]:2.153460228173E-2)[&rate=5.145668477843095E-4]:6.071240854794E-2)[&rate=5.145668477843095E-4]:1.286469594566E-1,3[&rate=5.145668477843095E-4]:1.199295321155E0)[&rate=5.145668477843095E-4]:1.235837061743E-1)[&rate=5.145668477843095E-4]:4.712745789577E-1,101[&rate=5.145668477843095E-4]:7.91413880259E-1)[&rate=5.145668477843095E-4]:7.611434462743E-1,((146[&rate=5.145668477843095E-4]:6.359571806786E-1,147[&rate=5.145668477843095E-4]:5.73115650624E-1)[&rate=5.145668477843095E-4]:1.168700071359E-2,16[&rate=5.145668477843095E-4]:2.612918528275E0)[&rate=5.145668477843095E-4]:5.196756538217E-2)[&rate=5.145668477843095E-4]:2.840397381327E-2)[&rate=5.145668477843095E-4]:1.616964911608E-2,((26[&rate=5.145668477843095E-4]:1.550186362435E0,(((7[&rate=5.145668477843095E-4]:1.026343629477E-1,8[&rate=5.145668477843095E-4]:1.026343629477E-1)[&rate=5.145668477843095E-4]:5.018902066338E-1,(22[&rate=5.145668477843095E-4]:4.225234107094E-1,27[&rate=5.145668477843095E-4]:4.389617668738E-1)[&rate=5.145668477843095E-4]:2.77891569831E-1)[&rate=5.145668477843095E-4]:1.420270305899E-1,(2[&rate=5.145668477843095E-4]:1.607730919313E-1,31[&rate=5.145668477843095E-4]:3.881703522053E-1)[&rate=5.145668477843095E-4]:5.090661794729E-1)[&rate=5.145668477843095E-4]:6.967854471948E-1)[&rate=5.145668477843095E-4]:1.133328782895E0,(40[&rate=5.145668477843095E-4]:4.495787354667E-1,97[&rate=5.145668477843095E-4]:3.785404841005E-1)[&rate=5.145668477843095E-4]:9.36489631974E-2)[&rate=5.145668477843095E-4]:8.073909180471E-2)[&rate=5.145668477843095E-4]:1.987122164961E-1)[&rate=5.145668477843095E-4]:4.051262978858E-2,((98[&rate=5.145668477843095E-4]:6.84327743457E-1,(96[&rate=5.145668477843095E-4]:5.45791393854E-1,99[&rate=5.145668477843095E-4]:5.813105195369E-1)[&rate=5.145668477843095E-4]:1.248751474173E-1)[&rate=5.145668477843095E-4]:1.196776855052E-1,((94[&rate=5.145668477843095E-4]:2.978855483027E-1,100[&rate=5.145668477843095E-4]:2.978855483027E-1)[&rate=5.145668477843095E-4]:5.882193329733E-2,95[&rate=5.145668477843095E-4]:4.414069351521E-1)[&rate=5.145668477843095E-4]:3.735274555589E-1)[&rate=5.145668477843095E-4]:1.876015083376E-1)[&rate=5.145668477843095E-4]:4.978391923185E-1,(((((((48[&rate=5.145668477843095E-4]:4.0130008253E-1,(42[&rate=5.145668477843095E-4]:4.161919286993E-2,41[&rate=5.145668477843095E-4]:3.615471199568E-2)[&rate=5.145668477843095E-4]:3.214295235398E-1)[&rate=5.145668477843095E-4]:1.676345552988E-1,46[&rate=5.145668477843095E-4]:5.798635995773E-1)[&rate=5.145668477843095E-4]:6.683605300863E-2,43[&rate=5.145668477843095E-4]:6.466996525859E-1)[&rate=5.145668477843095E-4]:1.724123492452E-1,((44[&rate=5.145668477843095E-4]:5.942240879599E-1,((49[&rate=5.145668477843095E-4]:2.819244387946E-1,50[&rate=5.145668477843095E-4]:2.819244387946E-1)[&rate=5.145668477843095E-4]:5.599159336292E-2,47[&rate=5.145668477843095E-4]:3.707029174033E-1)[&rate=5.145668477843095E-4]:2.289856514309E-1)[&rate=5.145668477843095E-4]:6.352368999364E-2,51[&rate=5.145668477843095E-4]:6.358898544563E-1)[&rate=5.145668477843095E-4]:1.558997430034E-1)[&rate=5.145668477843095E-4]:1.365849232548E-1,45[&rate=5.145668477843095E-4]:9.475002037745E-1)[&rate=5.145668477843095E-4]:1.632256621458E-1,((((62[&rate=5.145668477843095E-4]:3.570180919155E-1,(64[&rate=5.145668477843095E-4]:2.325791197161E-1,60[&rate=5.145668477843095E-4]:8.189418820939E-2)[&rate=5.145668477843095E-4]:8.334308178833E-2)[&rate=5.145668477843095E-4]:1.414033020505E-2,65[&rate=5.145668477843095E-4]:1.793776002028E-1)[&rate=5.145668477843095E-4]:4.299518476892E-1,(63[&rate=5.145668477843095E-4]:2.3336010542E-2,61[&rate=5.145668477843095E-4]:6.443190095304E-2)[&rate=5.145668477843095E-4]:7.366783688567E-1)[&rate=5.145668477843095E-4]:1.071328180435E0,(128[&rate=5.145668477843095E-4]:1.501769450103E0,(118[&rate=5.145668477843095E-4]:1.208330183439E0,((132[&rate=5.145668477843095E-4]:1.689666999287E-1,((130[&rate=5.145668477843095E-4]:7.494771773636E-2,131[&rate=5.145668477843095E-4]:7.768744376372E-2)[&rate=5.145668477843095E-4]:3.299817600643E-2,129[&rate=5.145668477843095E-4]:1.079458937428E-1)[&rate=5.145668477843095E-4]:5.828108015854E-2)[&rate=5.145668477843095E-4]:7.031955354208E-1,69[&rate=5.145668477843095E-4]:1.017367714802E0)[&rate=5.145668477843095E-4]:2.019213727466E-1)[&rate=5.145668477843095E-4]:4.33165294062E-1)[&rate=5.145668477843095E-4]:2.309429727441E-1)[&rate=5.145668477843095E-4]:1.514096553641E-1)[&rate=5.145668477843095E-4]:1.577864541632E-1,((127[&rate=5.145668477843095E-4]:2.639900312033E0,121[&rate=5.145668477843095E-4]:2.198804421622E0)[&rate=5.145668477843095E-4]:3.398100586318E-2,(36[&rate=5.145668477843095E-4]:1.03145505107E-1,35[&rate=5.145668477843095E-4]:5.65701626412E-2)[&rate=5.145668477843095E-4]:5.018786758397E-2)[&rate=5.145668477843095E-4]:4.063833788619E-1)[&rate=5.145668477843095E-4]:1.772179625404E-1)[&rate=5.145668477843095E-4]:1.608137608693E-1)[&rate=5.145668477843095E-4]:2.038826354647E-1);
tree STATE_630000 [&joint=-20973.535560830795,lnP=-20973.535560830795] = [&R] ((33[&rate=4.8460604090004567E-4]:1.035686802359E-1,32[&rate=4.8460604090004567E-4]:9.80892281812E-2)[&rate=4.8460604090004567E-4]:5.797061348157E-2,(34[&rate=4.8460604090004567E-4]:1.493346186854E-2,(((68[&rate=4.8460604090004567E-4]:6.678145508273E-1,(((((58[&rate=4.8460604090004567E-4]:2.961395915338E-2,37[&rate=4.8460604090004567E-4]:4.873964221349E-2)[&rate=4.8460604090004567E-4]:1.141578370434E-1,54[&rate=4.8460604090004567E-4]:8.639474701643E-2)[&rate=4.8460604090004567E-4]:2.223812809281E-1,59[&rate=4.8460604090004567E-4]:3.470273940647E-1)[&rate=4.8460604090004567E-4]:1.811652046683E-1,(56[&rate=4.8460604090004567E-4]:3.271606490469E-1,55[&rate=4.8460604090004567E-4]:3.271606490469E-1)[&rate=4.8460604090004567E-4]:1.928352283746E-1)[&rate=4.8460604090004567E-4]:3.805261697821E-2,57[&rate=4.8460604090004567E-4]:5.689774561484E-1)[&rate=4.8460604090004567E-4]:1.50749662985E-1)[&rate=4.8460604090004567E-4]:2.899631793677E-1,(125[&rate=4.8460604090004567E-4]:1.015507461256E0,(((((73[&rate=4.8460604090004567E-4]:4.755623709306E-1,(((78[&rate=4.8460604090004567E-4]:1.258617895673E-1,72[&rate=4.8460604090004567E-4]:1.03943981348E-1)[&rate=4.8460604090004567E-4]:1.042488502833E-1,82[&rate=4.8460604090004567E-4]:2.383298179326E-1)[&rate=4.8460604090004567E-4]:5.719728697695E-2,79[&rate=4.8460604090004567E-4]:2.873079268275E-1)[&rate=4.8460604090004567E-4]:1.471585536923E-1)[&rate=4.8460604090004567E-4]:9.539554987677E-2,((80[&rate=4.8460604090004567E-4]:1.225219531212E-1,81[&rate=4.8460604090004567E-4]:1.225219531212E-1)[&rate=4.8460604090004567E-4]:3.656393571371E-1,(77[&rate=4.8460604090004567E-4]:4.861217668586E-1,71[&rate=4.8460604090004567E-4]:4.231080682285E-1)[&rate=4.8460604090004567E-4]:4.587515983809E-2)[&rate=4.8460604090004567E-4]:3.348154205599E-2)[&rate=4.8460604090004567E-4]:5.374416795774E-2,(75[&rate=4.8460604090004567E-4]:5.256672537849E-1,(74[&rate=4.8460604090004567E-4]:4.313616179682E-1,(76[&rate=4.8460604090004567E-4]:4.292341023279E-1,70[&rate=4.8460604090004567E-4]:3.908779379444E-1)[&rate=4.8460604090004567E-4]:2.127515640356E-3)[&rate=4.8460604090004567E-4]:9.430563581669E-2)[&rate=4.8460604090004567E-4]:9.903483498022E-2)[&rate=4.8460604090004567E-4]:1.024133423094E0,53[&rate=4.8460604090004567E-4]:9.023724532468E-1)[&rate=4.8460604090004567E-4]:6.510064577515E-2,((((12[&rate=4.8460604090004567E-4]:2.219837481679E-1,5[&rate=4.8460604090004567E-4]:1.836275837844E-1)[&rate=4.8460604090004567E-4]:2.201115525813E-1,29[&rate=4.8460604090004567E-4]:5.489446158177E-1)[&rate=4.8460604090004567E-4]:3.550307801075E-1,103[&rate=4.8460604090004567E-4]:6.710986835965E-1)[&rate=4.8460604090004567E-4]:1.648733058726E0,(52[&rate=4.8460604090004567E-4]:5.36497386817E-1,(134[&rate=4.8460604090004567E-4]:4.35601952044E-1,(137[&rate=4.8460604090004567E-4]:4.18087700562E-1,133[&rate=4.8460604090004567E-4]:3.76991810151E-1)[&rate=4.8460604090004567E-4]:8.874712819418E-2)[&rate=4.8460604090004567E-4]:8.446412241287E-1)[&rate=4.8460604090004567E-4]:1.190406209447E-1)[&rate=4.8460604090004567E-4]:3.201318125715E-1)[&rate=4.8460604090004567E-4]:2.584168758949E-1)[&rate=4.8460604090004567E-4]:1.089369356061E-1)[&rate=4.8460604090004567E-4]:4.616240313711E-1,(((((126[&rate=4.8460604090004567E-4]:9.516549213368E-1,(120[&rate=4.8460604090004567E-4]:1.565789706358E0,((138[&rate=4.8460604090004567E-4]:1.765643400601E-1,136[&rate=4.8460604090004567E-4]:4.505749074489E-2)[&rate=4.8460604090004567E-4]:5.691313854031E-1,135[&rate=4.8460604090004567E-4]:5.456957254631E-1)[&rate=4.8460604090004567E-4]:7.680391863746E-1)[&rate=4.8460604090004567E-4]:7.567732666351E-2)[&rate=4.8460604090004567E-4]:4.189523710477E-1,119[&rate=4.8460604090004567E-4]:2.156309815028E0)[&rate=4.8460604090004567E-4]:5.631481441496E-2,66[&rate=4.8460604090004567E-4]:1.797479171146E-1)[&rate=4.8460604090004567E-4]:3.122014703982E-1,(67[&rate=4.8460604090004567E-4]:3.377659291189E-1,((123[&rate=4.8460604090004567E-4]:1.949138478613E-1,124[&rate=4.8460604090004567E-4]:1.921816074241E-1)[&rate=4.8460604090004567E-4]:2.087373383173E-1,122[&rate=4.8460604090004567E-4]:4.036511861786E-1)[&rate=4.8460604090004567E-4]:4.35387293281E-1)[&rate=4.8460604090004567E-4]:1.541834583939E-1)[&rate=4.8460604090004567E-4]:3.170514747809E-1,((((127[&rate=4.8460604090004567E-4]:2.514191234793E0,121[&rate=4.8460604090004567E-4]:2.073095344383E0)[&rate=4.8460604090004567E-4]:2.067898139378E-1,(35[&rate=4.8460604090004567E-4]:7.373358230855E-3,36[&rate=4.8460604090004567E-4]:5.394870069661E-2)[&rate=4.8460604090004567E-4]:1.464844028292E-1)[&rate=4.8460604090004567E-4]:9.135174120407E-2,(((((64[&rate=4.8460604090004567E-4]:3.955819734756E-1,(65[&rate=4.8460604090004567E-4]:2.319491005069E-1,62[&rate=4.8460604090004567E-4]:4.237299224247E-1)[&rate=4.8460604090004567E-4]:1.294794146196E-2)[&rate=4.8460604090004567E-4]:1.264893870546E-2,60[&rate=4.8460604090004567E-4]:2.575459806743E-1)[&rate=4.8460604090004567E-4]:1.06171387643E-1,(63[&rate=4.8460604090004567E-4]:7.679988182899E-2,61[&rate=4.8460604090004567E-4]:1.1789577224E-1)[&rate=4.8460604090004567E-4]:4.37602417995E-1)[&rate=4.8460604090004567E-4]:1.157673646881E0,(128[&rate=4.8460604090004567E-4]:1.509090228415E0,((((132[&rate=4.8460604090004567E-4]:8.860255591511E-2,129[&rate=4.8460604090004567E-4]:8.586282988776E-2)[&rate=4.8460604090004567E-4]:2.075036761788E-1,(130[&rate=4.8460604090004567E-4]:1.026651675136E-1,131[&rate=4.8460604090004567E-4]:1.05404893541E-1)[&rate=4.8460604090004567E-4]:1.907013385529E-1)[&rate=4.8460604090004567E-4]:6.643767113691E-1,118[&rate=4.8460604090004567E-4]:1.094729518806E0)[&rate=4.8460604090004567E-4]:1.571387114624E-1,69[&rate=4.8460604090004567E-4]:1.262827134378E0)[&rate=4.8460604090004567E-4]:3.96948025544E-1)[&rate=4.8460604090004567E-4]:6.435558130385E-2)[&rate=4.8460604090004567E-4]:1.335253124243E-1,(((((48[&rate=4.8460604090004567E-4]:4.286745031347E-1,41[&rate=4.8460604090004567E-4]:3.849586561402E-1)[&rate=4.8460604090004567E-4]:2.266948748757E-3,42[&rate=4.8460604090004567E-4]:3.926900857632E-1)[&rate=4.8460604090004567E-4]:7.258439024135E-2,(46[&rate=4.8460604090004567E-4]:4.752109058924E-1,43[&rate=4.8460604090004567E-4]:4.752109058924E-1)[&rate=4.8460604090004567E-4]:3.924389798093E-2)[&rate=4.8460604090004567E-4]:2.050257986462E-1,(51[&rate=4.8460604090004567E-4]:6.786081109091E-1,((49[&rate=4.8460604090004567E-4]:4.442866274079E-1,50[&rate=4.8460604090004567E-4]:4.442866274079E-1)[&rate=4.8460604090004567E-4]:8.297312634701E-2,(47[&rate=4.8460604090004567E-4]:4.660950544963E-2,44[&rate=4.8460604090004567E-4]:4.114502457538E-2)[&rate=4.8460604090004567E-4]:5.13437133551E-1)[&rate=4.8460604090004567E-4]:1.458838762799E-1)[&rate=4.8460604090004567E-4]:1.355008723897E-2)[&rate=4.8460604090004567E-4]:1.09310216947E-1,45[&rate=4.8460604090004567E-4]:8.205940981551E-1)[&rate=4.8460604090004567E-4]:1.129808116965E-1)[&rate=4.8460604090004567E-4]:6.70055034089E-2)[&rate=4.8460604090004567E-4]:4.760529511263E-1,(((((22[&rate=4.8460604090004567E-4]:2.208249866813E-1,27[&rate=4.8460604090004567E-4]:2.372633428457E-1)[&rate=4.8460604090004567E-4]:5.907336612093E-1,(((7[&rate=4.8460604090004567E-4]:4.860658084282E-1,8[&rate=4.8460604090004567E-4]:4.860658084282E-1)[&rate=4.8460604090004567E-4]:1.817327079315E-1,26[&rate=4.8460604090004567E-4]:7.746478314281E-1)[&rate=4.8460604090004567E-4]:4.415594529772E-2,(2[&rate=4.8460604090004567E-4]:4.757608802773E-1,31[&rate=4.8460604090004567E-4]:7.031581405514E-1)[&rate=4.8460604090004567E-4]:1.594812526128E-1)[&rate=4.8460604090004567E-4]:3.713775274438E-3)[&rate=4.8460604090004567E-4]:2.155238890087E0,((147[&rate=4.8460604090004567E-4]:6.979590432208E-1,39[&rate=4.8460604090004567E-4]:6.405819940404E-1)[&rate=4.8460604090004567E-4]:1.820116296022E-1,(((98[&rate=4.8460604090004567E-4]:8.062594828312E-1,((94[&rate=4.8460604090004567E-4]:6.668769637785E-2,100[&rate=4.8460604090004567E-4]:6.668769637785E-2)[&rate=4.8460604090004567E-4]:4.066973769661E-1,95[&rate=4.8460604090004567E-4]:5.58084526896E-1)[&rate=4.8460604090004567E-4]:2.591039176839E-1)[&rate=4.8460604090004567E-4]:2.209060234634E-2,(96[&rate=4.8460604090004567E-4]:4.644048545683E-1,99[&rate=4.8460604090004567E-4]:4.999239802511E-1)[&rate=4.8460604090004567E-4]:3.502840284236E-1)[&rate=4.8460604090004567E-4]:1.03532453396E-1,(40[&rate=4.8460604090004567E-4]:8.024825606046E-1,((((((102[&rate=4.8460604090004567E-4]:5.964273120382E-3,(24[&rate=4.8460604090004567E-4]:9.088647419989E-1,(1[&rate=4.8460604090004567E-4]:6.98025251501E-2,(28[&rate=4.8460604090004567E-4]:5.450259837101E-1,21[&rate=4.8460604090004567E-4]:5.203684494637E-1)[&rate=4.8460604090004567E-4]:3.110779113029E-1)[&rate=4.8460604090004567E-4]:5.824029904058E-2)[&rate=4.8460604090004567E-4]:2.587433667378E-1)[&rate=4.8460604090004567E-4]:3.613674636964E-2,((23[&rate=4.8460604090004567E-4]:7.32336015368E-1,(25[&rate=4.8460604090004567E-4]:5.483029326044E-1,20[&rate=4.8460604090004567E-4]:5.291248504127E-1)[&rate=4.8460604090004567E-4]:1.949919868732E-1)[&rate=4.8460604090004567E-4]:1.533305374076E-1,(140[&rate=4.8460604090004567E-4]:6.359453090001E-1,11[&rate=4.8460604090004567E-4]:6.551233911918E-1)[&rate=4.8460604090004567E-4]:1.456116547345E-1)[&rate=4.8460604090004567E-4]:3.071193982212E-1)[&rate=4.8460604090004567E-4]:1.609646408478E-1,((144[&rate=4.8460604090004567E-4]:4.919270343186E-1,(141[&rate=4.8460604090004567E-4]:2.49110827449E-1,145[&rate=4.8460604090004567E-4]:2.518505534765E-1)[&rate=4.8460604090004567E-4]:2.45555932897E-1)[&rate=4.8460604090004567E-4]:9.577990835366E-2,142[&rate=4.8460604090004567E-4]:5.931863947272E-1)[&rate=4.8460604090004567E-4]:8.564546080764E-1)[&rate=4.8460604090004567E-4]:1.05388547423E-1,(((110[&rate=4.8460604090004567E-4]:5.266073774111E-1,105[&rate=4.8460604090004567E-4]:5.04689569192E-1)[&rate=4.8460604090004567E-4]:3.433000246964E-1,((9[&rate=4.8460604090004567E-4]:7.205331550765E-1,((117[&rate=4.8460604090004567E-4]:4.904768357105E-1,(113[&rate=4.8460604090004567E-4]:2.391212813315E-1,112[&rate=4.8460604090004567E-4]:2.391212813315E-1)[&rate=4.8460604090004567E-4]:2.486158283514E-1)[&rate=4.8460604090004567E-4]:1.821837144435E-1,(30[&rate=4.8460604090004567E-4]:3.230246246787E-1,4[&rate=4.8460604090004567E-4]:1.504218849526E-1)[&rate=4.8460604090004567E-4]:4.619646925986E-1)[&rate=4.8460604090004567E-4]:5.883150903218E-2)[&rate=4.8460604090004567E-4]:1.288544581985E-2,(14[&rate=4.8460604090004567E-4]:4.547978072334E-1,17[&rate=4.8460604090004567E-4]:4.931539716171E-1)[&rate=4.8460604090004567E-4]:2.86839971745E-1)[&rate=4.8460604090004567E-4]:1.337490751838E-1)[&rate=4.8460604090004567E-4]:3.69216615428E-1,(((116[&rate=4.8460604090004567E-4]:6.30648938248E-1,(148[&rate=4.8460604090004567E-4]:2.458093076447E-1,143[&rate=4.8460604090004567E-4]:2.430695816173E-1)[&rate=4.8460604090004567E-4]:4.23195794987E-1)[&rate=4.8460604090004567E-4]:8.307062944605E-2,((139[&rate=4.8460604090004567E-4]:3.373624105083E-1,111[&rate=4.8460604090004567E-4]:1.62019944755E-1)[&rate=4.8460604090004567E-4]:9.320894021015E-2,106[&rate=4.8460604090004567E-4]:2.387905288007E-1)[&rate=4.8460604090004567E-4]:5.352030114961E-1)[&rate=4.8460604090004567E-4]:1.166553270893E-1,((115[&rate=4.8460604090004567E-4]:5.782616762414E-1,(13[&rate=4.8460604090004567E-4]:2.535082057719E-1,19[&rate=4.8460604090004567E-4]:2.918643701556E-1)[&rate=4.8460604090004567E-4]:4.069452512914E-1)[&rate=4.8460604090004567E-4]:6.238240576756E-2,((107[&rate=4.8460604090004567E-4]:5.429215123448E-1,((104[&rate=4.8460604090004567E-4]:1.603425484299E-1,114[&rate=4.8460604090004567E-4]:1.000685758271E-1)[&rate=4.8460604090004567E-4]:3.332762940879E-1,109[&rate=4.8460604090004567E-4]:5.127969247095E-1)[&rate=4.8460604090004567E-4]:4.930266982703E-2)[&rate=4.8460604090004567E-4]:9.031920285033E-2,108[&rate=4.8460604090004567E-4]:6.305009891678E-1)[&rate=4.8460604090004567E-4]:6.767733941666E-2)[&rate=4.8460604090004567E-4]:1.897308127743E-1)[&rate=4.8460604090004567E-4]:3.32036793985E-1)[&rate=4.8460604090004567E-4]:1.378233409102E-1)[&rate=4.8460604090004567E-4]:2.108815197688E-1,((3[&rate=4.8460604090004567E-4]:6.338607266498E-1,(18[&rate=4.8460604090004567E-4]:6.640952539542E-1,(6[&rate=4.8460604090004567E-4]:5.677869118267E-1,(10[&rate=4.8460604090004567E-4]:5.091207227298E-1,15[&rate=4.8460604090004567E-4]:5.474768871133E-1)[&rate=4.8460604090004567E-4]:7.510454526121E-2)[&rate=4.8460604090004567E-4]:3.329464349737E-2)[&rate=4.8460604090004567E-4]:8.483396584623E-2)[&rate=4.8460604090004567E-4]:4.435290051621E-1,(87[&rate=4.8460604090004567E-4]:3.235439616794E-1,((88[&rate=4.8460604090004567E-4]:9.385269602411E-2,89[&rate=4.8460604090004567E-4]:1.075513261611E-1)[&rate=4.8460604090004567E-4]:1.696222943783E-1,((((93[&rate=4.8460604090004567E-4]:1.939270760394E-2,84[&rate=4.8460604090004567E-4]:5.694077466928E-3)[&rate=4.8460604090004567E-4]:9.731779129651E-2,((92[&rate=4.8460604090004567E-4]:5.052300194431E-2,(91[&rate=4.8460604090004567E-4]:2.233366938181E-2,90[&rate=4.8460604090004567E-4]:2.233366938181E-2)[&rate=4.8460604090004567E-4]:2.818933256251E-2)[&rate=4.8460604090004567E-4]:4.258434428582E-2,86[&rate=4.8460604090004567E-4]:7.940871609311E-2)[&rate=4.8460604090004567E-4]:2.360315267032E-2)[&rate=4.8460604090004567E-4]:8.981367375214E-2,83[&rate=4.8460604090004567E-4]:1.928255425156E-1)[&rate=4.8460604090004567E-4]:2.985512173844E-2,85[&rate=4.8460604090004567E-4]:2.22680664254E-1)[&rate=4.8460604090004567E-4]:4.079432614837E-2)[&rate=4.8460604090004567E-4]:6.006897127699E-2)[&rate=4.8460604090004567E-4]:1.29357179753E0)[&rate=4.8460604090004567E-4]:4.392062696903E-1)[&rate=4.8460604090004567E-4]:7.806106380179E-1,101[&rate=4.8460604090004567E-4]:1.294466913493E0)[&rate=4.8460604090004567E-4]:4.811798061058E-1)[&rate=4.8460604090004567E-4]:9.846774226845E-4)[&rate=4.8460604090004567E-4]:1.912638561532E-2)[&rate=4.8460604090004567E-4]:1.487537177978E-2)[&rate=4.8460604090004567E-4]:4.261680819117E-2,((16[&rate=4.8460604090004567E-4]:2.85617630965E0,97[&rate=4.8460604090004567E-4]:6.99645132167E-1)[&rate=4.8460604090004567E-4]:4.240747106628E-2,146[&rate=4.8460604090004567E-4]:9.333094338344E-1)[&rate=4.8460604090004567E-4]:6.699494901402E-2)[&rate=4.8460604090004567E-4]:1.947243007874E-1,38[&rate=4.8460604090004567E-4]:1.006504093472E0)[&rate=4.8460604090004567E-4]:3.171238064341E-1)[&rate=4.8460604090004567E-4]:8.773840890318E-2)[&rate=4.8460604090004567E-4]:6.268026150011E-2)[&rate=4.8460604090004567E-4]:6.266036704877E-3)[&rate=4.8460604090004567E-4]:1.630441880133E-1);
tree STATE_720000 [&joint=-20965.229409133568,lnP=-20965.229409133568] = [&R] ((32[&rate=6.014333063743024E-4]:3.093618722131E-2,((68[&rate=6.014333063743024E-4]:6.054247943339E-1,(((56[&rate=6.014333063743024E-4]:1.770115968234E-1,55[&rate=6.014333063743024E-4]:1.770115968234E-1)[&rate=6.014333063743024E-4]:1.98320163191E-2,((37[&rate=6.014333063743024E-4]:1.295660857601E-1,58[&rate=6.014333063743024E-4]:1.104404027E-1)[&rate=6.014333063743024E-4]:3.943924603896E-2,(54[&rate=6.014333063743024E-4]:8.033627501241E-2,57[&rate=6.014333063743024E-4]:1.213198815698E-1)[&rate=6.014333063743024E-4]:1.216632454623E-2)[&rate=6.014333063743024E-4]:7.428636877523E-2)[&rate=6.014333063743024E-4]:6.454701836714E-2,59[&rate=6.014333063743024E-4]:2.695873528212E-1)[&rate=6.014333063743024E-4]:3.850177693817E-1)[&rate=6.014333063743024E-4]:6.624945199719E-1,(125[&rate=6.014333063743024E-4]:9.685854943099E-1,(((134[&rate=6.014333063743024E-4]:6.896522909557E-1,133[&rate=6.014333063743024E-4]:7.197892772568E-1)[&rate=6.014333063743024E-4]:5.889196765052E-5,137[&rate=6.014333063743024E-4]:7.609440596355E-1)[&rate=6.014333063743024E-4]:7.983290874651E-1,((53[&rate=6.014333063743024E-4]:4.862443734754E-1,(52[&rate=6.014333063743024E-4]:4.089230499065E-1,(((12[&rate=6.014333063743024E-4]:3.292001698292E-1,5[&rate=6.014333063743024E-4]:2.908440054457E-1)[&rate=6.014333063743024E-4]:9.49919853941E-2,29[&rate=6.014333063743024E-4]:5.310414702918E-1)[&rate=6.014333063743024E-4]:2.623667697788E-1,103[&rate=6.014333063743024E-4]:5.605315277418E-1)[&rate=6.014333063743024E-4]:1.512685256726E0)[&rate=6.014333063743024E-4]:8.551804488022E-2)[&rate=6.014333063743024E-4]:9.059000038217E-2,((((71[&rate=6.014333063743024E-4]:2.218293565368E-1,77[&rate=6.014333063743024E-4]:2.848430551669E-1)[&rate=6.014333063743024E-4]:1.229289088857E-1,((80[&rate=6.014333063743024E-4]:8.324433667415E-2,81[&rate=6.014333063743024E-4]:8.324433667415E-2)[&rate=6.014333063743024E-4]:1.762300741774E-1,73[&rate=6.014333063743024E-4]:3.087894793447E-1)[&rate=6.014333063743024E-4]:1.044619367627E-1)[&rate=6.014333063743024E-4]:4.681460305651E-2,((82[&rate=6.014333063743024E-4]:2.332857638295E-1,79[&rate=6.014333063743024E-4]:2.250665857474E-1)[&rate=6.014333063743024E-4]:2.173252119146E-2,(78[&rate=6.014333063743024E-4]:4.030435494767E-2,72[&rate=6.014333063743024E-4]:1.838654672835E-2)[&rate=6.014333063743024E-4]:2.064947519912E-1)[&rate=6.014333063743024E-4]:1.721710218141E-1)[&rate=6.014333063743024E-4]:2.028068968704E-1,((70[&rate=6.014333063743024E-4]:4.435297720909E-1,(74[&rate=6.014333063743024E-4]:4.723774889559E-1,76[&rate=6.014333063743024E-4]:4.723774889559E-1)[&rate=6.014333063743024E-4]:9.508447518454E-3)[&rate=6.014333063743024E-4]:9.664345458692E-2,75[&rate=6.014333063743024E-4]:5.785293910613E-1)[&rate=6.014333063743024E-4]:8.434352497291E-2)[&rate=6.014333063743024E-4]:6.604245164354E-1)[&rate=6.014333063743024E-4]:1.592633858638E-1)[&rate=6.014333063743024E-4]:4.428702482498E-1)[&rate=6.014333063743024E-4]:4.660004866627E-1)[&rate=6.014333063743024E-4]:1.956690175369E-1)[&rate=6.014333063743024E-4]:8.019238011504E-2,(33[&rate=6.014333063743024E-4]:6.514152695804E-2,((34[&rate=6.014333063743024E-4]:8.197643682388E-4,(((119[&rate=6.014333063743024E-4]:1.878739131913E0,(126[&rate=6.014333063743024E-4]:6.858441897332E-1,((138[&rate=6.014333063743024E-4]:2.697315142565E-1,136[&rate=6.014333063743024E-4]:1.382246649413E-1)[&rate=6.014333063743024E-4]:5.263586512037E-1,135[&rate=6.014333063743024E-4]:5.960901654601E-1)[&rate=6.014333063743024E-4]:5.275113414375E-1)[&rate=6.014333063743024E-4]:4.071924195358E-1)[&rate=6.014333063743024E-4]:3.234905526826E-1,(67[&rate=6.014333063743024E-4]:1.135804659727E-1,((124[&rate=6.014333063743024E-4]:1.487350924072E-1,123[&rate=6.014333063743024E-4]:1.514673328443E-1)[&rate=6.014333063743024E-4]:1.301633991783E-1,122[&rate=6.014333063743024E-4]:2.816307320226E-1)[&rate=6.014333063743024E-4]:3.332222842908E-1)[&rate=6.014333063743024E-4]:5.577250629399E-2)[&rate=6.014333063743024E-4]:2.701783744477E-2,(120[&rate=6.014333063743024E-4]:2.121908354485E0,66[&rate=6.014333063743024E-4]:1.849220531152E-1)[&rate=6.014333063743024E-4]:1.144875659628E-2)[&rate=6.014333063743024E-4]:6.674626532868E-1)[&rate=6.014333063743024E-4]:1.920717860412E-2,(((36[&rate=6.014333063743024E-4]:4.138505726439E-3,(127[&rate=6.014333063743024E-4]:2.412218563888E0,121[&rate=6.014333063743024E-4]:1.971122673477E0)[&rate=6.014333063743024E-4]:1.124678870435E-1)[&rate=6.014333063743024E-4]:2.119124309826E-1,(35[&rate=6.014333063743024E-4]:8.212124678586E-2,(((65[&rate=6.014333063743024E-4]:2.580090140457E-1,((64[&rate=6.014333063743024E-4]:2.233414391968E-1,60[&rate=6.014333063743024E-4]:7.26565076901E-2)[&rate=6.014333063743024E-4]:4.21368513898E-2,62[&rate=6.014333063743024E-4]:3.065741809976E-1)[&rate=6.014333063743024E-4]:1.432156549658E-1)[&rate=6.014333063743024E-4]:2.002128176641E-1,(63[&rate=6.014333063743024E-4]:1.320896868567E-1,61[&rate=6.014333063743024E-4]:1.731855772677E-1)[&rate=6.014333063743024E-4]:4.768170763599E-1)[&rate=6.014333063743024E-4]:1.062849039872E0,((45[&rate=6.014333063743024E-4]:6.620467631385E-1,(((47[&rate=6.014333063743024E-4]:4.432344064557E-1,44[&rate=6.014333063743024E-4]:4.377699255814E-1)[&rate=6.014333063743024E-4]:1.413712599687E-1,(51[&rate=6.014333063743024E-4]:5.163297507492E-1,(49[&rate=6.014333063743024E-4]:3.274367092016E-1,50[&rate=6.014333063743024E-4]:3.274367092016E-1)[&rate=6.014333063743024E-4]:1.834285606734E-1)[&rate=6.014333063743024E-4]:4.095351130369E-2)[&rate=6.014333063743024E-4]:1.856303337459E-2,((41[&rate=6.014333063743024E-4]:3.035598959407E-1,(42[&rate=6.014333063743024E-4]:1.59412435462E-1,48[&rate=6.014333063743024E-4]:1.976638015822E-1)[&rate=6.014333063743024E-4]:1.496119413529E-1)[&rate=6.014333063743024E-4]:5.555738173116E-2,(46[&rate=6.014333063743024E-4]:2.784860361593E-1,43[&rate=6.014333063743024E-4]:2.784860361593E-1)[&rate=6.014333063743024E-4]:1.352760502555E-1)[&rate=6.014333063743024E-4]:1.894066133842E-1)[&rate=6.014333063743024E-4]:6.70747846509E-2)[&rate=6.014333063743024E-4]:1.114791931789E-1,(128[&rate=6.014333063743024E-4]:1.17873782909E0,((69[&rate=6.014333063743024E-4]:6.564184512413E-1,118[&rate=6.014333063743024E-4]:6.454595471316E-1)[&rate=6.014333063743024E-4]:5.151348430443E-4,((129[&rate=6.014333063743024E-4]:8.519553328459E-2,(130[&rate=6.014333063743024E-4]:3.490302563999E-2,131[&rate=6.014333063743024E-4]:3.764275166735E-2)[&rate=6.014333063743024E-4]:5.029250764459E-2)[&rate=6.014333063743024E-4]:1.901389886907E-3,132[&rate=6.014333063743024E-4]:8.983664919885E-2)[&rate=6.014333063743024E-4]:4.218914574332E-1)[&rate=6.014333063743024E-4]:6.724891745128E-1)[&rate=6.014333063743024E-4]:3.681843395186E-1)[&rate=6.014333063743024E-4]:2.620349749376E-2)[&rate=6.014333063743024E-4]:3.776270397105E-2)[&rate=6.014333063743024E-4]:8.735434745738E-2)[&rate=6.014333063743024E-4]:5.685003373289E-1,(((((94[&rate=6.014333063743024E-4]:2.968185736733E-1,100[&rate=6.014333063743024E-4]:2.968185736733E-1)[&rate=6.014333063743024E-4]:1.904518979377E-1,95[&rate=6.014333063743024E-4]:5.719699251631E-1)[&rate=6.014333063743024E-4]:1.082393768905E-1,((99[&rate=6.014333063743024E-4]:4.571122833927E-1,96[&rate=6.014333063743024E-4]:4.215931577098E-1)[&rate=6.014333063743024E-4]:6.304415834124E-2,98[&rate=6.014333063743024E-4]:4.982985182367E-1)[&rate=6.014333063743024E-4]:1.709818220681E-1)[&rate=6.014333063743024E-4]:1.468079539526E-1,((2[&rate=6.014333063743024E-4]:6.938846215403E-1,((22[&rate=6.014333063743024E-4]:4.87266304289E-1,27[&rate=6.014333063743024E-4]:5.037046604533E-1)[&rate=6.014333063743024E-4]:2.231039138824E-1,(31[&rate=6.014333063743024E-4]:7.634471764078E-1,(26[&rate=6.014333063743024E-4]:6.731844842479E-1,(7[&rate=6.014333063743024E-4]:2.786270800448E-1,8[&rate=6.014333063743024E-4]:2.786270800448E-1)[&rate=6.014333063743024E-4]:2.877080891346E-1)[&rate=6.014333063743024E-4]:4.642707572152E-2)[&rate=6.014333063743024E-4]:1.717562311637E-3)[&rate=6.014333063743024E-4]:1.561171430949E-1)[&rate=6.014333063743024E-4]:1.921743777859E0,(40[&rate=6.014333063743024E-4]:5.426589659585E-1,((((((((144[&rate=6.014333063743024E-4]:3.048695225285E-1,(145[&rate=6.014333063743024E-4]:2.530752100116E-1,141[&rate=6.014333063743024E-4]:2.50335483984E-1)[&rate=6.014333063743024E-4]:5.727376457181E-2)[&rate=6.014333063743024E-4]:2.041019026436E-1,142[&rate=6.014333063743024E-4]:5.14450877227E-1)[&rate=6.014333063743024E-4]:8.188025280072E-1,(((113[&rate=6.014333063743024E-4]:6.524156224244E-1,(110[&rate=6.014333063743024E-4]:5.214687945728E-1,105[&rate=6.014333063743024E-4]:4.995509863538E-1)[&rate=6.014333063743024E-4]:1.254673757969E-1)[&rate=6.014333063743024E-4]:1.285010912573E-1,((14[&rate=6.014333063743024E-4]:3.064190947577E-1,17[&rate=6.014333063743024E-4]:3.447752591414E-1)[&rate=6.014333063743024E-4]:3.569411457569E-1,((9[&rate=6.014333063743024E-4]:6.235900482776E-1,(30[&rate=6.014333063743024E-4]:3.996571800608E-1,4[&rate=6.014333063743024E-4]:2.270544403347E-1)[&rate=6.014333063743024E-4]:3.472205394497E-1)[&rate=6.014333063743024E-4]:1.976887571319E-2,(112[&rate=6.014333063743024E-4]:4.099356270264E-1,117[&rate=6.014333063743024E-4]:4.12675353054E-1)[&rate=6.014333063743024E-4]:2.416424750465E-1)[&rate=6.014333063743024E-4]:1.178213844171E-2)[&rate=6.014333063743024E-4]:1.175564731672E-1)[&rate=6.014333063743024E-4]:2.572369609487E-1,(((((107[&rate=6.014333063743024E-4]:1.791921991918E-1,109[&rate=6.014333063743024E-4]:1.983702813836E-1)[&rate=6.014333063743024E-4]:2.771847184262E-1,((104[&rate=6.014333063743024E-4]:7.590027815943E-2,114[&rate=6.014333063743024E-4]:1.562630555666E-2)[&rate=6.014333063743024E-4]:2.86665099657E-1,108[&rate=6.014333063743024E-4]:3.598256517891E-1)[&rate=6.014333063743024E-4]:9.38115398016E-2)[&rate=6.014333063743024E-4]:1.247781199519E-1,115[&rate=6.014333063743024E-4]:5.208810649672E-1)[&rate=6.014333063743024E-4]:9.543481250026E-2,(13[&rate=6.014333063743024E-4]:3.658294792285E-1,19[&rate=6.014333063743024E-4]:4.041856436122E-1)[&rate=6.014333063743024E-4]:3.326781790608E-1)[&rate=6.014333063743024E-4]:1.136781506133E-1,((148[&rate=6.014333063743024E-4]:9.087199813288E-2,143[&rate=6.014333063743024E-4]:8.813227210552E-2)[&rate=6.014333063743024E-4]:5.113538731325E-1,(116[&rate=6.014333063743024E-4]:2.935187939024E-1,((111[&rate=6.014333063743024E-4]:2.380847100814E-2,106[&rate=6.014333063743024E-4]:7.370114843771E-3)[&rate=6.014333063743024E-4]:1.149069288381E-1,139[&rate=6.014333063743024E-4]:3.140578655997E-1)[&rate=6.014333063743024E-4]:2.315157228233E-1)[&rate=6.014333063743024E-4]:2.703509129793E-1)[&rate=6.014333063743024E-4]:1.661243211991E-1)[&rate=6.014333063743024E-4]:2.259678657278E-1)[&rate=6.014333063743024E-4]:1.224969908775E-1)[&rate=6.014333063743024E-4]:1.670242151968E-1,(((((28[&rate=6.014333063743024E-4]:7.540865631085E-1,21[&rate=6.014333063743024E-4]:7.29429028862E-1)[&rate=6.014333063743024E-4]:8.872813302732E-2,1[&rate=6.014333063743024E-4]:5.651332627286E-2)[&rate=6.014333063743024E-4]:1.039348171084E-1,24[&rate=6.014333063743024E-4]:9.412700611895E-1)[&rate=6.014333063743024E-4]:1.167560193115E-1,((11[&rate=6.014333063743024E-4]:6.248420711751E-1,140[&rate=6.014333063743024E-4]:6.056639889834E-1)[&rate=6.014333063743024E-4]:1.452025830965E-1,(23[&rate=6.014333063743024E-4]:4.678439478717E-1,(25[&rate=6.014333063743024E-4]:4.177483476699E-1,20[&rate=6.014333063743024E-4]:3.985702654782E-1)[&rate=6.014333063743024E-4]:6.10545043115E-2)[&rate=6.014333063743024E-4]:3.87132213249E-1)[&rate=6.014333063743024E-4]:1.920910152706E-1)[&rate=6.014333063743024E-4]:3.285182647301E-1,102[&rate=6.014333063743024E-4]:2.249005096148E-1)[&rate=6.014333063743024E-4]:2.880176835039E-2)[&rate=6.014333063743024E-4]:3.069140431767E-1,(((18[&rate=6.014333063743024E-4]:5.216610469349E-1,6[&rate=6.014333063743024E-4]:4.586473483047E-1)[&rate=6.014333063743024E-4]:1.349810714614E-1,(10[&rate=6.014333063743024E-4]:3.630427699873E-1,15[&rate=6.014333063743024E-4]:4.013989343708E-1)[&rate=6.014333063743024E-4]:2.470240059432E-1)[&rate=6.014333063743024E-4]:5.822844077495E-1,(3[&rate=6.014333063743024E-4]:6.037623826485E-1,((((92[&rate=6.014333063743024E-4]:1.356031671218E-1,(91[&rate=6.014333063743024E-4]:5.707158316911E-2,90[&rate=6.014333063743024E-4]:5.707158316911E-2)[&rate=6.014333063743024E-4]:7.853158395271E-2)[&rate=6.014333063743024E-4]:3.374132520928E-2,87[&rate=6.014333063743024E-4]:1.556458621941E-1)[&rate=6.014333063743024E-4]:1.825417823405E-2,(((83[&rate=6.014333063743024E-4]:7.407467812328E-2,86[&rate=6.014333063743024E-4]:7.407467812328E-2)[&rate=6.014333063743024E-4]:9.782632281067E-3,85[&rate=6.014333063743024E-4]:8.385731040435E-2)[&rate=6.014333063743024E-4]:6.777636343827E-2,(93[&rate=6.014333063743024E-4]:1.529366613514E-1,84[&rate=6.014333063743024E-4]:1.392380312144E-1)[&rate=6.014333063743024E-4]:1.239564262821E-2)[&rate=6.014333063743024E-4]:2.226636658552E-2)[&rate=6.014333063743024E-4]:5.347359306076E-2,(88[&rate=6.014333063743024E-4]:1.039884123963E-1,89[&rate=6.014333063743024E-4]:1.176870425333E-1)[&rate=6.014333063743024E-4]:1.233852210926E-1)[&rate=6.014333063743024E-4]:9.161147765567E-1)[&rate=6.014333063743024E-4]:5.200956503467E-1)[&rate=6.014333063743024E-4]:4.340185621194E-1)[&rate=6.014333063743024E-4]:5.865322388843E-1,101[&rate=6.014333063743024E-4]:1.141669107971E0)[&rate=6.014333063743024E-4]:2.357605409422E-1,(((16[&rate=6.014333063743024E-4]:2.274237665153E0,97[&rate=6.014333063743024E-4]:1.177064876696E-1)[&rate=6.014333063743024E-4]:1.388602328178E-1,39[&rate=6.014333063743024E-4]:3.276049718536E-1)[&rate=6.014333063743024E-4]:1.976468197743E-2,147[&rate=6.014333063743024E-4]:4.047467030113E-1)[&rate=6.014333063743024E-4]:5.689583608865E-2)[&rate=6.014333063743024E-4]:5.627267779266E-2,146[&rate=6.014333063743024E-4]:5.807567469472E-1)[&rate=6.014333063743024E-4]:8.212079824618E-2)[&rate=6.014333063743024E-4]:1.162436306113E-1)[&rate=6.014333063743024E-4]:2.877039714128E-2)[&rate=6.014333063743024E-4]:1.900215616351E-1,38[&rate=6.014333063743024E-4]:8.093885444171E-1)[&rate=6.014333063743024E-4]:5.309528336706E-1)[&rate=6.014333063743024E-4]:1.450647100303E-1)[&rate=6.014333063743024E-4]:6.155294015005E-2)[&rate=6.014333063743024E-4]:5.146649243303E-2);
tree STATE_810000 [&joint=-20972.31343161933,lnP=-20972.31343161933] = [&R] ((((((121[&rate=5.127183973881106E-4]:2.417748131684E0,((127[&rate=5.127183973881106E-4]:2.623654485847E0,(35[&rate=5.127183973881106E-4]:3.432129651339E-2,36[&rate=5.127183973881106E-4]:8.089663897915E-2)[&rate=5.127183973881106E-4]:2.220990166263E-2)[&rate=5.127183973881106E-4]:1.899585927178E-1,(((51[&rate=5.127183973881106E-4]:6.726162188898E-1,(((46[&rate=5.127183973881106E-4]:4.525565363941E-1,((41[&rate=5.127183973881106E-4]:2.491900144297E-1,48[&rate=5.127183973881106E-4]:2.929058614242E-1)[&rate=5.127183973881106E-4]:3.619899709327E-2,42[&rate=5.127183973881106E-4]:2.908534923972E-1)[&rate=5.127183973881106E-4]:1.125227161281E-1)[&rate=5.127183973881106E-4]:1.041205371791E-2,43[&rate=5.127183973881106E-4]:4.62968590112E-1)[&rate=5.127183973881106E-4]:2.257309207941E-1,((47[&rate=5.127183973881106E-4]:3.617177271094E-1,44[&rate=5.127183973881106E-4]:3.562532462351E-1)[&rate=5.127183973881106E-4]:2.723647143283E-1,(49[&rate=5.127183973881106E-4]:3.188444918513E-1,50[&rate=5.127183973881106E-4]:3.188444918513E-1)[&rate=5.127183973881106E-4]:2.824510643406E-1)[&rate=5.127183973881106E-4]:5.461706946837E-2)[&rate=5.127183973881106E-4]:1.123911235527E-2)[&rate=5.127183973881106E-4]:8.046947032806E-2,45[&rate=5.127183973881106E-4]:7.72211372278E-1)[&rate=5.127183973881106E-4]:1.952787645256E-1,((128[&rate=5.127183973881106E-4]:1.379990930574E0,((((129[&rate=5.127183973881106E-4]:2.011715467845E-1,132[&rate=5.127183973881106E-4]:2.039112728119E-1)[&rate=5.127183973881106E-4]:3.836716150256E-2,(130[&rate=5.127183973881106E-4]:8.869108652887E-2,131[&rate=5.127183973881106E-4]:9.143081255623E-2)[&rate=5.127183973881106E-4]:1.508476217582E-1)[&rate=5.127183973881106E-4]:4.258050444005E-1,118[&rate=5.127183973881106E-4]:8.023300540575E-1)[&rate=5.127183973881106E-4]:5.719096550074E-2,69[&rate=5.127183973881106E-4]:8.704799236679E-1)[&rate=5.127183973881106E-4]:6.60195938413E-1)[&rate=5.127183973881106E-4]:3.602594162003E-2,(((62[&rate=5.127183973881106E-4]:3.887908387254E-1,64[&rate=5.127183973881106E-4]:3.476949483143E-1)[&rate=5.127183973881106E-4]:1.84001771334E-2,(60[&rate=5.127183973881106E-4]:1.662340419388E-1,65[&rate=5.127183973881106E-4]:1.662340419388E-1)[&rate=5.127183973881106E-4]:4.917615200221E-2)[&rate=5.127183973881106E-4]:3.247015330488E-1,(63[&rate=5.127183973881106E-4]:3.00158439864E-1,61[&rate=5.127183973881106E-4]:3.412543302751E-1)[&rate=5.127183973881106E-4]:3.906382186324E-1)[&rate=5.127183973881106E-4]:8.238503506837E-1)[&rate=5.127183973881106E-4]:3.24869476901E-1)[&rate=5.127183973881106E-4]:3.437056508649E-2)[&rate=5.127183973881106E-4]:4.523094352957E-2)[&rate=5.127183973881106E-4]:3.439072687163E-1,(((((97[&rate=5.127183973881106E-4]:3.604089523239E-1,16[&rate=5.127183973881106E-4]:2.516940129807E0)[&rate=5.127183973881106E-4]:1.520593594201E-1,(146[&rate=5.127183973881106E-4]:6.376453708722E-1,40[&rate=5.127183973881106E-4]:5.174267916373E-1)[&rate=5.127183973881106E-4]:6.607977147295E-2)[&rate=5.127183973881106E-4]:1.024519103363E-1,((96[&rate=5.127183973881106E-4]:7.792520343726E-1,99[&rate=5.127183973881106E-4]:8.147711600554E-1)[&rate=5.127183973881106E-4]:1.230724705585E-2,(((94[&rate=5.127183973881106E-4]:2.514922943242E-1,100[&rate=5.127183973881106E-4]:2.514922943242E-1)[&rate=5.127183973881106E-4]:2.754326535078E-1,95[&rate=5.127183973881106E-4]:6.11624401384E-1)[&rate=5.127183973881106E-4]:1.916125400147E-1,98[&rate=5.127183973881106E-4]:7.9230797965E-1)[&rate=5.127183973881106E-4]:1.291250396404E-2)[&rate=5.127183973881106E-4]:9.153290378808E-3)[&rate=5.127183973881106E-4]:1.065019826891E-2,((((((((((116[&rate=5.127183973881106E-4]:4.784960543321E-1,(139[&rate=5.127183973881106E-4]:7.08593212539E-1,(106[&rate=5.127183973881106E-4]:4.170484314831E-1,111[&rate=5.127183973881106E-4]:4.334867876474E-1)[&rate=5.127183973881106E-4]:9.976395913816E-2)[&rate=5.127183973881106E-4]:2.195763631368E-2)[&rate=5.127183973881106E-4]:3.787094321538E-1,(148[&rate=5.127183973881106E-4]:5.033688520653E-1,143[&rate=5.127183973881106E-4]:5.00629126038E-1)[&rate=5.127183973881106E-4]:3.921927988043E-1)[&rate=5.127183973881106E-4]:4.564214946248E-1,(((((104[&rate=5.127183973881106E-4]:1.295960052972E-1,114[&rate=5.127183973881106E-4]:6.932203269447E-2)[&rate=5.127183973881106E-4]:3.891131681065E-1,(107[&rate=5.127183973881106E-4]:4.71234670611E-1,108[&rate=5.127183973881106E-4]:4.684949445836E-1)[&rate=5.127183973881106E-4]:4.747450279278E-2)[&rate=5.127183973881106E-4]:1.319578295264E-1,109[&rate=5.127183973881106E-4]:6.698450851219E-1)[&rate=5.127183973881106E-4]:2.985932707081E-1,((13[&rate=5.127183973881106E-4]:5.718936031163E-1,19[&rate=5.127183973881106E-4]:6.102497675E-1)[&rate=5.127183973881106E-4]:3.529937239158E-2,115[&rate=5.127183973881106E-4]:5.250011946861E-1)[&rate=5.127183973881106E-4]:3.639851063495E-1)[&rate=5.127183973881106E-4]:4.179829187033E-1,((((112[&rate=5.127183973881106E-4]:5.873106556027E-1,(30[&rate=5.127183973881106E-4]:3.286980586816E-1,4[&rate=5.127183973881106E-4]:1.560953189556E-1)[&rate=5.127183973881106E-4]:3.736810900718E-1)[&rate=5.127183973881106E-4]:1.781265730428E-1,(14[&rate=5.127183973881106E-4]:4.070291323388E-1,17[&rate=5.127183973881106E-4]:4.453852967225E-1)[&rate=5.127183973881106E-4]:3.584080963067E-1)[&rate=5.127183973881106E-4]:2.10087400511E-1,(117[&rate=5.127183973881106E-4]:5.877015640515E-1,(113[&rate=5.127183973881106E-4]:4.230012518414E-1,9[&rate=5.127183973881106E-4]:4.147820737594E-1)[&rate=5.127183973881106E-4]:1.619605861824E-1)[&rate=5.127183973881106E-4]:3.905627911325E-1)[&rate=5.127183973881106E-4]:4.891619553572E-2,(105[&rate=5.127183973881106E-4]:5.220285325147E-1,110[&rate=5.127183973881106E-4]:5.439463407338E-1)[&rate=5.127183973881106E-4]:4.750150319036E-1)[&rate=5.127183973881106E-4]:3.647201758686E-1)[&rate=5.127183973881106E-4]:6.657761371824E-3)[&rate=5.127183973881106E-4]:1.032827984249E-2,(142[&rate=5.127183973881106E-4]:8.136542988507E-1,((141[&rate=5.127183973881106E-4]:5.587311136887E-1,145[&rate=5.127183973881106E-4]:5.614708397163E-1)[&rate=5.127183973881106E-4]:1.609699523811E-1,144[&rate=5.127183973881106E-4]:7.169613400425E-1)[&rate=5.127183973881106E-4]:9.121350675331E-2)[&rate=5.127183973881106E-4]:7.650954826505E-1)[&rate=5.127183973881106E-4]:2.984834850735E-2,((102[&rate=5.127183973881106E-4]:2.014087480563E-2,(24[&rate=5.127183973881106E-4]:1.003831355242E0,((28[&rate=5.127183973881106E-4]:7.054395569026E-1,21[&rate=5.127183973881106E-4]:6.807820226561E-1)[&rate=5.127183973881106E-4]:1.916307890188E-1,1[&rate=5.127183973881106E-4]:1.107689760584E-1)[&rate=5.127183973881106E-4]:1.122404613754E-1)[&rate=5.127183973881106E-4]:1.7795335518E-1)[&rate=5.127183973881106E-4]:8.101984261659E-2,((11[&rate=5.127183973881106E-4]:5.718942967538E-1,140[&rate=5.127183973881106E-4]:5.527162145621E-1)[&rate=5.127183973881106E-4]:2.917976615875E-1,(23[&rate=5.127183973881106E-4]:7.753050499962E-1,(25[&rate=5.127183973881106E-4]:6.856836821676E-1,20[&rate=5.127183973881106E-4]:6.665055999758E-1)[&rate=5.127183973881106E-4]:1.005802719383E-1)[&rate=5.127183973881106E-4]:1.733184151944E-1)[&rate=5.127183973881106E-4]:3.032221837384E-1)[&rate=5.127183973881106E-4]:2.608620701206E-1)[&rate=5.127183973881106E-4]:2.73271391644E-1,(((3[&rate=5.127183973881106E-4]:5.243355561567E-1,18[&rate=5.127183973881106E-4]:6.394040493073E-1)[&rate=5.127183973881106E-4]:2.543804392689E-2,(((((83[&rate=5.127183973881106E-4]:2.046209229737E-2,84[&rate=5.127183973881106E-4]:2.046209229737E-2)[&rate=5.127183973881106E-4]:5.626929718237E-2,(93[&rate=5.127183973881106E-4]:5.035257586044E-2,85[&rate=5.127183973881106E-4]:3.665394572343E-2)[&rate=5.127183973881106E-4]:4.007744375632E-2)[&rate=5.127183973881106E-4]:3.298850643098E-2,86[&rate=5.127183973881106E-4]:1.097198959107E-1)[&rate=5.127183973881106E-4]:7.089488149256E-2,((92[&rate=5.127183973881106E-4]:6.316532753139E-2,(91[&rate=5.127183973881106E-4]:1.281320688329E-2,90[&rate=5.127183973881106E-4]:1.281320688329E-2)[&rate=5.127183973881106E-4]:5.03521206481E-2)[&rate=5.127183973881106E-4]:1.058509772739E-1,87[&rate=5.127183973881106E-4]:1.553176746683E-1)[&rate=5.127183973881106E-4]:2.529710273497E-2)[&rate=5.127183973881106E-4]:1.377874632199E-1,(88[&rate=5.127183973881106E-4]:8.278054684133E-2,89[&rate=5.127183973881106E-4]:9.647917697835E-2)[&rate=5.127183973881106E-4]:2.356216937819E-1)[&rate=5.127183973881106E-4]:7.710973868575E-1)[&rate=5.127183973881106E-4]:5.267396549148E-2,(6[&rate=5.127183973881106E-4]:6.063078506258E-1,(10[&rate=5.127183973881106E-4]:5.07024444079E-1,15[&rate=5.127183973881106E-4]:5.453806084624E-1)[&rate=5.127183973881106E-4]:1.157217627112E-1)[&rate=5.127183973881106E-4]:4.81945094698E-2)[&rate=5.127183973881106E-4]:1.030106887584E0)[&rate=5.127183973881106E-4]:1.125029498559E-1,101[&rate=5.127183973881106E-4]:7.423176769878E-1)[&rate=5.127183973881106E-4]:4.715157933413E-1,(2[&rate=5.127183973881106E-4]:5.618150389071E-1,((26[&rate=5.127183973881106E-4]:6.244674436635E-1,(7[&rate=5.127183973881106E-4]:2.006374630809E-1,8[&rate=5.127183973881106E-4]:2.006374630809E-1)[&rate=5.127183973881106E-4]:3.16980665514E-1)[&rate=5.127183973881106E-4]:5.229220102885E-2,((22[&rate=5.127183973881106E-4]:3.867406291441E-1,27[&rate=5.127183973881106E-4]:4.031789853085E-1)[&rate=5.127183973881106E-4]:2.427031709603E-1,31[&rate=5.127183973881106E-4]:6.842383206525E-1)[&rate=5.127183973881106E-4]:3.635694047827E-2)[&rate=5.127183973881106E-4]:6.861703805044E-2)[&rate=5.127183973881106E-4]:1.635580075258E0)[&rate=5.127183973881106E-4]:4.341546237503E-2,39[&rate=5.127183973881106E-4]:2.840847737104E-1)[&rate=5.127183973881106E-4]:2.4474441093E-1,147[&rate=5.127183973881106E-4]:5.862062338207E-1)[&rate=5.127183973881106E-4]:1.677794870751E-1)[&rate=5.127183973881106E-4]:1.08996092201E-1,38[&rate=5.127183973881106E-4]:7.372987529874E-1)[&rate=5.127183973881106E-4]:5.006946966677E-1)[&rate=5.127183973881106E-4]:2.495669579079E-1,34[&rate=5.127183973881106E-4]:2.218126241744E-2)[&rate=5.127183973881106E-4]:3.146276932035E-2,(((67[&rate=5.127183973881106E-4]:3.305533511534E-1,(122[&rate=5.127183973881106E-4]:5.901372407969E-1,(124[&rate=5.127183973881106E-4]:5.848870477633E-3,123[&rate=5.127183973881106E-4]:8.58111091476E-3)[&rate=5.127183973881106E-4]:5.815561298821E-1)[&rate=5.127183973881106E-4]:2.416886606972E-1)[&rate=5.127183973881106E-4]:1.899043956056E-1,(66[&rate=5.127183973881106E-4]:2.375950270953E-1,((126[&rate=5.127183973881106E-4]:1.036304627669E0,((138[&rate=5.127183973881106E-4]:1.576906893431E-1,136[&rate=5.127183973881106E-4]:2.618384002795E-2)[&rate=5.127183973881106E-4]:8.727223179994E-1,135[&rate=5.127183973881106E-4]:8.304130073425E-1)[&rate=5.127183973881106E-4]:6.436489374906E-1)[&rate=5.127183973881106E-4]:8.945663763574E-2,(120[&rate=5.127183973881106E-4]:1.487704049391E0,119[&rate=5.127183973881106E-4]:1.58359446035E0)[&rate=5.127183973881106E-4]:3.278693275983E-1)[&rate=5.127183973881106E-4]:3.590079514757E-1)[&rate=5.127183973881106E-4]:2.828627196637E-1)[&rate=5.127183973881106E-4]:3.673634043982E-1,((68[&rate=5.127183973881106E-4]:6.053481004789E-1,((((37[&rate=5.127183973881106E-4]:2.324906771309E-1,58[&rate=5.127183973881106E-4]:2.133649940707E-1)[&rate=5.127183973881106E-4]:1.113832048508E-2,((56[&rate=5.127183973881106E-4]:1.44659912362E-1,55[&rate=5.127183973881106E-4]:1.44659912362E-1)[&rate=5.127183973881106E-4]:4.313043741387E-2,57[&rate=5.127183973881106E-4]:1.987193115246E-1)[&rate=5.127183973881106E-4]:9.39056040826E-3)[&rate=5.127183973881106E-4]:1.951445995406E-2,54[&rate=5.127183973881106E-4]:1.866407253296E-1)[&rate=5.127183973881106E-4]:1.144883823969E-1,59[&rate=5.127183973881106E-4]:3.393804738467E-1)[&rate=5.127183973881106E-4]:3.151479545012E-1)[&rate=5.127183973881106E-4]:7.277321163796E-1,(125[&rate=5.127183973881106E-4]:1.02519492415E0,(52[&rate=5.127183973881106E-4]:9.530473700285E-1,(((133[&rate=5.127183973881106E-4]:4.24599543535E-1,(137[&rate=5.127183973881106E-4]:4.160068060191E-1,134[&rate=5.127183973881106E-4]:3.447739293069E-1)[&rate=5.127183973881106E-4]:4.968862792699E-2)[&rate=5.127183973881106E-4]:1.137632380862E0,(((73[&rate=5.127183973881106E-4]:3.405780228329E-1,((80[&rate=5.127183973881106E-4]:8.807347649541E-2,81[&rate=5.127183973881106E-4]:8.807347649541E-2)[&rate=5.127183973881106E-4]:1.941896509495E-1,(71[&rate=5.127183973881106E-4]:2.029016731715E-1,77[&rate=5.127183973881106E-4]:2.659153718016E-1)[&rate=5.127183973881106E-4]:6.018337208172E-2)[&rate=5.127183973881106E-4]:8.999826894863E-3)[&rate=5.127183973881106E-4]:1.406475914284E-1,(79[&rate=5.127183973881106E-4]:3.366542671903E-1,((78[&rate=5.127183973881106E-4]:1.531676709433E-1,72[&rate=5.127183973881106E-4]:1.31249862724E-1)[&rate=5.127183973881106E-4]:1.539836264444E-1,82[&rate=5.127183973881106E-4]:3.153704754698E-1)[&rate=5.127183973881106E-4]:2.950296980262E-2)[&rate=5.127183973881106E-4]:1.034754566601E-1)[&rate=5.127183973881106E-4]:1.631803140258E-1,(75[&rate=5.127183973881106E-4]:3.634647781382E-1,((70[&rate=5.127183973881106E-4]:3.028461287154E-1,74[&rate=5.127183973881106E-4]:3.412022930988E-1)[&rate=5.127183973881106E-4]:1.394657309481E-2,76[&rate=5.127183973881106E-4]:3.551488661936E-1)[&rate=5.127183973881106E-4]:8.315911944588E-3)[&rate=5.127183973881106E-4]:2.809411501489E-1)[&rate=5.127183973881106E-4]:8.822095577539E-1)[&rate=5.127183973881106E-4]:2.378387568566E-3,(53[&rate=5.127183973881106E-4]:5.747585369932E-1,(((12[&rate=5.127183973881106E-4]:2.76974326738E-1,5[&rate=5.127183973881106E-4]:2.386181623545E-1)[&rate=5.127183973881106E-4]:1.554088359942E-1,29[&rate=5.127183973881106E-4]:5.392324778007E-1)[&rate=5.127183973881106E-4]:2.414269683186E-1,103[&rate=5.127183973881106E-4]:5.477827337906E-1)[&rate=5.127183973881106E-4]:1.699466259075E0)[&rate=5.127183973881106E-4]:2.077722780043E-1)[&rate=5.127183973881106E-4]:1.623198337196E-1)[&rate=5.127183973881106E-4]:2.907267890938E-1)[&rate=5.127183973881106E-4]:4.745519593756E-1)[&rate=5.127183973881106E-4]:1.024615720709E-1)[&rate=5.127183973881106E-4]:2.883657921068E-2)[&rate=5.127183973881106E-4]:1.125729896615E-2,32[&rate=5.127183973881106E-4]:4.298352248486E-2)[&rate=5.127183973881106E-4]:5.016696940945E-2,33[&rate=5.127183973881106E-4]:9.862994394902E-2);
tree STATE_900000 [&joint=-20978.040292576585,lnP=-20978.040292576585] = [&R] (33[&rate=5.058417940832639E-4]:1.238238807271E-1,(34[&rate=5.058417940832639E-4]:3.824419837964E-2,(32[&rate=5.058417940832639E-4]:2.353277064626E-3,((((68[&rate=5.058417940832639E-4]:8.90140142208E-1,(59[&rate=5.058417940832639E-4]:6.659038656259E-1,(((56[&rate=5.058417940832639E-4]:2.657314965958E-1,55[&rate=5.058417940832639E-4]:2.657314965958E-1)[&rate=5.058417940832639E-4]:1.04774565546E-1,(58[&rate=5.058417940832639E-4]:8.725409262561E-2,37[&rate=5.058417940832639E-4]:1.063797756857E-1)[&rate=5.058417940832639E-4]:3.105743738879E-1)[&rate=5.058417940832639E-4]:1.179747826349E-1,(57[&rate=5.058417940832639E-4]:3.720209069071E-1,54[&rate=5.058417940832639E-4]:3.310373003497E-1)[&rate=5.058417940832639E-4]:1.273888996184E-1)[&rate=5.058417940832639E-4]:1.692262995376E-1)[&rate=5.058417940832639E-4]:2.73416604451E-1)[&rate=5.058417940832639E-4]:1.042743408688E-1,(125[&rate=5.058417940832639E-4]:9.51336983502E-1,((53[&rate=5.058417940832639E-4]:6.937340662195E-1,((((73[&rate=5.058417940832639E-4]:5.675102044427E-1,(77[&rate=5.058417940832639E-4]:5.061933995549E-1,((80[&rate=5.058417940832639E-4]:1.102378502892E-1,81[&rate=5.058417940832639E-4]:1.102378502892E-1)[&rate=5.058417940832639E-4]:3.263071067603E-1,71[&rate=5.058417940832639E-4]:4.173668748578E-1)[&rate=5.058417940832639E-4]:2.581282606695E-2)[&rate=5.058417940832639E-4]:5.583735283314E-2)[&rate=5.058417940832639E-4]:4.963343086118E-2,(79[&rate=5.058417940832639E-4]:3.627051284416E-1,((78[&rate=5.058417940832639E-4]:4.068242930214E-2,72[&rate=5.058417940832639E-4]:1.876462108283E-2)[&rate=5.058417940832639E-4]:2.937596891452E-1,82[&rate=5.058417940832639E-4]:3.426612965294E-1)[&rate=5.058417940832639E-4]:2.826300999428E-2)[&rate=5.058417940832639E-4]:2.133426164515E-1)[&rate=5.058417940832639E-4]:3.264368120277E-1,((76[&rate=5.058417940832639E-4]:4.501442115868E-1,(74[&rate=5.058417940832639E-4]:3.699858687984E-1,70[&rate=5.058417940832639E-4]:3.31629704415E-1)[&rate=5.058417940832639E-4]:8.015834278839E-2)[&rate=5.058417940832639E-4]:8.720492644546E-2,75[&rate=5.058417940832639E-4]:5.373491380323E-1)[&rate=5.058417940832639E-4]:4.062313092993E-1)[&rate=5.058417940832639E-4]:4.105249632443E-1,(52[&rate=5.058417940832639E-4]:3.382460487119E-1,(((12[&rate=5.058417940832639E-4]:9.51349542469E-2,5[&rate=5.058417940832639E-4]:5.677878986344E-2)[&rate=5.058417940832639E-4]:1.419219113883E-1,29[&rate=5.058417940832639E-4]:3.439061807037E-1)[&rate=5.058417940832639E-4]:1.560212856527E-1,103[&rate=5.058417940832639E-4]:2.670507540276E-1)[&rate=5.058417940832639E-4]:1.735489029245E0)[&rate=5.058417940832639E-4]:2.775930245632E-1)[&rate=5.058417940832639E-4]:8.609171425578E-2)[&rate=5.058417940832639E-4]:7.364358269313E-2,((137[&rate=5.058417940832639E-4]:2.787172142959E-1,133[&rate=5.058417940832639E-4]:2.376213238848E-1)[&rate=5.058417940832639E-4]:3.610783752878E-1,134[&rate=5.058417940832639E-4]:5.685627128715E-1)[&rate=5.058417940832639E-4]:9.507574467082E-1)[&rate=5.058417940832639E-4]:3.943418482506E-1)[&rate=5.058417940832639E-4]:2.097441662415E-1)[&rate=5.058417940832639E-4]:2.814970754062E-1,((67[&rate=5.058417940832639E-4]:2.232881451475E-1,((124[&rate=5.058417940832639E-4]:5.772136851055E-2,123[&rate=5.058417940832639E-4]:6.045360894768E-2)[&rate=5.058417940832639E-4]:2.563999458397E-1,122[&rate=5.058417940832639E-4]:3.168535547874E-1)[&rate=5.058417940832639E-4]:4.077071407008E-1)[&rate=5.058417940832639E-4]:1.658000176315E-1,((126[&rate=5.058417940832639E-4]:1.545390783292E0,66[&rate=5.058417940832639E-4]:2.982165936074E-1)[&rate=5.058417940832639E-4]:7.399746198953E-2,((119[&rate=5.058417940832639E-4]:1.413272976068E0,120[&rate=5.058417940832639E-4]:1.317382565109E0)[&rate=5.058417940832639E-4]:5.512512844193E-1,((138[&rate=5.058417940832639E-4]:1.880576772227E-1,136[&rate=5.058417940832639E-4]:5.655082790749E-2)[&rate=5.058417940832639E-4]:2.781027053868E-1,135[&rate=5.058417940832639E-4]:2.661603826094E-1)[&rate=5.058417940832639E-4]:1.350418672399E0)[&rate=5.058417940832639E-4]:4.405665074382E-1)[&rate=5.058417940832639E-4]:1.687410718214E-2)[&rate=5.058417940832639E-4]:3.391027579317E-1)[&rate=5.058417940832639E-4]:1.375164796587E-1,((((45[&rate=5.058417940832639E-4]:9.666348611289E-1,(((((42[&rate=5.058417940832639E-4]:1.800812714425E-1,48[&rate=5.058417940832639E-4]:2.183326375627E-1)[&rate=5.058417940832639E-4]:5.419329862498E-2,41[&rate=5.058417940832639E-4]:2.288100891932E-1)[&rate=5.058417940832639E-4]:2.970011515059E-1,(43[&rate=5.058417940832639E-4]:5.795343266251E-1,46[&rate=5.058417940832639E-4]:5.795343266251E-1)[&rate=5.058417940832639E-4]:9.217228170315E-4)[&rate=5.058417940832639E-4]:6.085700940651E-2,(51[&rate=5.058417940832639E-4]:4.719950906322E-1,(47[&rate=5.058417940832639E-4]:1.918914558059E-2,44[&rate=5.058417940832639E-4]:1.372466470634E-2)[&rate=5.058417940832639E-4]:4.801283494231E-1)[&rate=5.058417940832639E-4]:1.41995563845E-1)[&rate=5.058417940832639E-4]:2.076268616633E-2,(49[&rate=5.058417940832639E-4]:2.471502736921E-1,50[&rate=5.058417940832639E-4]:2.471502736921E-1)[&rate=5.058417940832639E-4]:3.821385860771E-1)[&rate=5.058417940832639E-4]:3.127558374253E-1)[&rate=5.058417940832639E-4]:2.066142611029E-1,(((118[&rate=5.058417940832639E-4]:1.43347659675E0,((129[&rate=5.058417940832639E-4]:4.859208949288E-1,132[&rate=5.058417940832639E-4]:4.886606209561E-1)[&rate=5.058417940832639E-4]:7.188473205259E-3,(130[&rate=5.058417940832639E-4]:2.079019218646E-1,131[&rate=5.058417940832639E-4]:2.10641647892E-1)[&rate=5.058417940832639E-4]:2.852074462694E-1)[&rate=5.058417940832639E-4]:8.03380927246E-1)[&rate=5.058417940832639E-4]:3.984957299318E-2,69[&rate=5.058417940832639E-4]:1.484285073853E0)[&rate=5.058417940832639E-4]:4.586110202979E-1,((((65[&rate=5.058417940832639E-4]:1.336597078008E-1,(64[&rate=5.058417940832639E-4]:2.062876579098E-1,62[&rate=5.058417940832639E-4]:2.473835483208E-1)[&rate=5.058417940832639E-4]:7.805698139772E-2)[&rate=5.058417940832639E-4]:8.232489974912E-3,60[&rate=5.058417940832639E-4]:1.418921977757E-1)[&rate=5.058417940832639E-4]:3.741777773343E-1,(63[&rate=5.058417940832639E-4]:2.084500271904E-1,61[&rate=5.058417940832639E-4]:2.495459176014E-1)[&rate=5.058417940832639E-4]:4.583048794263E-1)[&rate=5.058417940832639E-4]:1.206559821127E0,128[&rate=5.058417940832639E-4]:1.774684590758E0)[&rate=5.058417940832639E-4]:1.752657188579E-2)[&rate=5.058417940832639E-4]:1.544341718794E-1)[&rate=5.058417940832639E-4]:2.492593948661E-2,((36[&rate=5.058417940832639E-4]:1.669720350536E-1,(35[&rate=5.058417940832639E-4]:1.083553136716E-1,121[&rate=5.058417940832639E-4]:2.234382710932E0)[&rate=5.058417940832639E-4]:1.204137891621E-2)[&rate=5.058417940832639E-4]:1.949868120104E-1,127[&rate=5.058417940832639E-4]:2.882506792269E0)[&rate=5.058417940832639E-4]:1.274206461237E-1)[&rate=5.058417940832639E-4]:3.711963801645E-1,((((97[&rate=5.058417940832639E-4]:8.355554768366E-1,((((94[&rate=5.058417940832639E-4]:3.404939553757E-1,100[&rate=5.058417940832639E-4]:3.404939553757E-1)[&rate=5.058417940832639E-4]:2.057489668638E-1,95[&rate=5.058417940832639E-4]:6.309423757915E-1)[&rate=5.058417940832639E-4]:1.351586966877E-1,(96[&rate=5.058417940832639E-4]:5.580282383166E-1,99[&rate=5.058417940832639E-4]:5.935473639994E-1)[&rate=5.058417940832639E-4]:1.834826702282E-1)[&rate=5.058417940832639E-4]:1.88735653162E-3,98[&rate=5.058417940832639E-4]:7.57059467262E-1)[&rate=5.058417940832639E-4]:2.779495614871E-1)[&rate=5.058417940832639E-4]:5.200690613183E-5,((((22[&rate=5.058417940832639E-4]:4.683086718152E-1,27[&rate=5.058417940832639E-4]:4.847470279796E-1)[&rate=5.058417940832639E-4]:2.532986414274E-1,(2[&rate=5.058417940832639E-4]:5.139865061497E-1,31[&rate=5.058417940832639E-4]:7.413837664238E-1)[&rate=5.058417940832639E-4]:3.501806736685E-2)[&rate=5.058417940832639E-4]:1.744093236714E-1,((7[&rate=5.058417940832639E-4]:3.980702610335E-1,8[&rate=5.058417940832639E-4]:3.980702610335E-1)[&rate=5.058417940832639E-4]:2.3819076814E-1,26[&rate=5.058417940832639E-4]:7.43110344242E-1)[&rate=5.058417940832639E-4]:1.638651967816E-1)[&rate=5.058417940832639E-4]:2.075101161612E0,16[&rate=5.058417940832639E-4]:2.927282182088E0)[&rate=5.058417940832639E-4]:6.485647913792E-2)[&rate=5.058417940832639E-4]:1.406279615119E-1,((146[&rate=5.058417940832639E-4]:1.051716430452E0,(((((((11[&rate=5.058417940832639E-4]:5.354008602048E-1,140[&rate=5.058417940832639E-4]:5.16222778013E-1)[&rate=5.058417940832639E-4]:1.593887064659E-1,(23[&rate=5.058417940832639E-4]:7.521331732804E-1,(25[&rate=5.058417940832639E-4]:6.646278196227E-1,20[&rate=5.058417940832639E-4]:6.45449737431E-1)[&rate=5.058417940832639E-4]:9.846425776734E-2)[&rate=5.058417940832639E-4]:2.758790023948E-2)[&rate=5.058417940832639E-4]:4.132378265111E-1,((24[&rate=5.058417940832639E-4]:8.72708231263E-1,(1[&rate=5.058417940832639E-4]:3.734751594472E-2,(21[&rate=5.058417940832639E-4]:7.546817880326E-1,28[&rate=5.058417940832639E-4]:7.79339322279E-1)[&rate=5.058417940832639E-4]:4.430956352862E-2)[&rate=5.058417940832639E-4]:5.453879751005E-2)[&rate=5.058417940832639E-4]:3.060480948215E-1,102[&rate=5.058417940832639E-4]:1.711249046812E-2)[&rate=5.058417940832639E-4]:2.516147805616E-2)[&rate=5.058417940832639E-4]:3.06699760106E-1,(((((113[&rate=5.058417940832639E-4]:5.408342505235E-1,110[&rate=5.058417940832639E-4]:5.353547984688E-1)[&rate=5.058417940832639E-4]:3.151205556931E-2,105[&rate=5.058417940832639E-4]:5.44949045819E-1)[&rate=5.058417940832639E-4]:3.035329031322E-1,(112[&rate=5.058417940832639E-4]:7.380445369774E-1,((((30[&rate=5.058417940832639E-4]:5.123861222326E-1,4[&rate=5.058417940832639E-4]:3.397833825066E-1)[&rate=5.058417940832639E-4]:2.227149071049E-1,9[&rate=5.058417940832639E-4]:6.118133581047E-1)[&rate=5.058417940832639E-4]:1.212995839615E-2,(14[&rate=5.058417940832639E-4]:4.07544856812E-1,17[&rate=5.058417940832639E-4]:4.459010211957E-1)[&rate=5.058417940832639E-4]:2.246176377709E-1)[&rate=5.058417940832639E-4]:3.030522665997E-2,117[&rate=5.058417940832639E-4]:6.652074472705E-1)[&rate=5.058417940832639E-4]:7.557681573454E-2)[&rate=5.058417940832639E-4]:1.378346722476E-1)[&rate=5.058417940832639E-4]:1.535983248609E-1,(((116[&rate=5.058417940832639E-4]:5.758076937989E-1,((111[&rate=5.058417940832639E-4]:1.632053330698E-1,106[&rate=5.058417940832639E-4]:1.467669769054E-1)[&rate=5.058417940832639E-4]:3.909517779935E-2,139[&rate=5.058417940832639E-4]:3.776429766225E-1)[&rate=5.058417940832639E-4]:4.502195116969E-1)[&rate=5.058417940832639E-4]:1.511185697453E-2,(148[&rate=5.058417940832639E-4]:2.703360340246E-1,143[&rate=5.058417940832639E-4]:2.675963079972E-1)[&rate=5.058417940832639E-4]:3.589396811325E-1)[&rate=5.058417940832639E-4]:1.886093844375E-1,((109[&rate=5.058417940832639E-4]:5.630234630004E-1,(107[&rate=5.058417940832639E-4]:5.404950698697E-1,(108[&rate=5.058417940832639E-4]:4.730874193134E-1,(104[&rate=5.058417940832639E-4]:3.94932100633E-1,114[&rate=5.058417940832639E-4]:3.346581280303E-1)[&rate=5.058417940832639E-4]:8.089504470775E-2)[&rate=5.058417940832639E-4]:6.466792452889E-2)[&rate=5.058417940832639E-4]:3.350310939022E-3)[&rate=5.058417940832639E-4]:1.995953813812E-1,((13[&rate=5.058417940832639E-4]:5.439213471599E-1,19[&rate=5.058417940832639E-4]:5.822775115436E-1)[&rate=5.058417940832639E-4]:1.76951761801E-1,115[&rate=5.058417940832639E-4]:6.386813281391E-1)[&rate=5.058417940832639E-4]:4.448546144806E-2)[&rate=5.058417940832639E-4]:9.636214562371E-2)[&rate=5.058417940832639E-4]:1.677568180532E-1)[&rate=5.058417940832639E-4]:3.098787881018E-1,(142[&rate=5.058417940832639E-4]:3.614689664259E-1,(144[&rate=5.058417940832639E-4]:1.643136756398E-1,(145[&rate=5.058417940832639E-4]:3.825592347711E-2,141[&rate=5.058417940832639E-4]:3.551619744953E-2)[&rate=5.058417940832639E-4]:1.315372042177E-1)[&rate=5.058417940832639E-4]:1.916758387311E-1)[&rate=5.058417940832639E-4]:1.150490095488E0)[&rate=5.058417940832639E-4]:8.359000918205E-2)[&rate=5.058417940832639E-4]:1.377383378716E-1,((3[&rate=5.058417940832639E-4]:5.877161993096E-1,((88[&rate=5.058417940832639E-4]:3.962953180415E-2,89[&rate=5.058417940832639E-4]:5.332816194116E-2)[&rate=5.058417940832639E-4]:3.092821639632E-1,(((92[&rate=5.058417940832639E-4]:8.243958930486E-2,(91[&rate=5.058417940832639E-4]:2.74922298008E-2,90[&rate=5.058417940832639E-4]:2.74922298008E-2)[&rate=5.058417940832639E-4]:5.494735950406E-2)[&rate=5.058417940832639E-4]:6.338200227111E-2,(((84[&rate=5.058417940832639E-4]:1.287621391545E-2,86[&rate=5.058417940832639E-4]:1.287621391545E-2)[&rate=5.058417940832639E-4]:2.086351361709E-2,(93[&rate=5.058417940832639E-4]:3.196738764983E-2,85[&rate=5.058417940832639E-4]:1.826875751282E-2)[&rate=5.058417940832639E-4]:1.547097001972E-2)[&rate=5.058417940832639E-4]:3.674468507839E-2,83[&rate=5.058417940832639E-4]:7.048441261092E-2)[&rate=5.058417940832639E-4]:6.163854882803E-2)[&rate=5.058417940832639E-4]:2.565894955988E-3,87[&rate=5.058417940832639E-4]:1.346888563949E-1)[&rate=5.058417940832639E-4]:2.142228393724E-1)[&rate=5.058417940832639E-4]:7.785305309393E-1)[&rate=5.058417940832639E-4]:9.457186243963E-3,(18[&rate=5.058417940832639E-4]:6.668554398599E-1,((10[&rate=5.058417940832639E-4]:3.928177037042E-1,15[&rate=5.058417940832639E-4]:4.311738680876E-1)[&rate=5.058417940832639E-4]:1.29823144536E-1,6[&rate=5.058417940832639E-4]:5.062024920757E-1)[&rate=5.058417940832639E-4]:9.763924915399E-2)[&rate=5.058417940832639E-4]:4.538643884427E-2)[&rate=5.058417940832639E-4]:8.86798954921E-1)[&rate=5.058417940832639E-4]:9.085573004037E-1,101[&rate=5.058417940832639E-4]:1.389789914851E0)[&rate=5.058417940832639E-4]:4.895386808765E-1,40[&rate=5.058417940832639E-4]:9.061644367333E-1)[&rate=5.058417940832639E-4]:2.533341448371E-2)[&rate=5.058417940832639E-4]:1.065271302968E-1,(147[&rate=5.058417940832639E-4]:8.600651030413E-1,39[&rate=5.058417940832639E-4]:8.026880538609E-1)[&rate=5.058417940832639E-4]:2.353369276529E-1)[&rate=5.058417940832639E-4]:9.24871510701E-3)[&rate=5.058417940832639E-4]:3.118903818588E-1,38[&rate=5.058417940832639E-4]:1.290858067551E0)[&rate=5.058417940832639E-4]:1.255079098514E-1)[&rate=5.058417940832639E-4]:5.170686948298E-2)[&rate=5.058417940832639E-4]:2.157738354429E-2)[&rate=5.058417940832639E-4]:1.397311309592E-2)[&rate=5.058417940832639E-4]:1.020180385118E-1);
tree STATE_990000 [&joint=-20993.80183653572,lnP=-20993.80183653572] = [&R] ((((33[&rate=5.098724465413607E-4]:6.118600711194E-2,34[&rate=5.098724465413607E-4]:7.762436327631E-2)[&rate=5.098724465413607E-4]:6.698043486946E-3,(((((126[&rate=5.098724465413607E-4]:1.171472283036E0,(119[&rate=5.098724465413607E-4]:1.104051350933E0,120[&rate=5.098724465413607E-4]:1.008160939974E0)[&rate=5.098724465413607E-4]:8.53123454747E-1)[&rate=5.098724465413607E-4]:4.704055919243E-2,((138[&rate=5.098724465413607E-4]:3.932592771534E-1,136[&rate=5.098724465413607E-4]:2.617524278382E-1)[&rate=5.098724465413607E-4]:1.596036236656E-1,135[&rate=5.098724465413607E-4]:3.52862900819E-1)[&rate=5.098724465413607E-4]:1.303407258574E0)[&rate=5.098724465413607E-4]:1.837036166684E-1,66[&rate=5.098724465413607E-4]:1.550422692122E-1)[&rate=5.098724465413607E-4]:2.117480834179E-1,(67[&rate=5.098724465413607E-4]:2.226941171979E-1,((122[&rate=5.098724465413607E-4]:2.151919192565E-1,123[&rate=5.098724465413607E-4]:2.151919192565E-1)[&rate=5.098724465413607E-4]:6.433876678413E-2,124[&rate=5.098724465413607E-4]:2.767984456035E-1)[&rate=5.098724465413607E-4]:4.444359814979E-1)[&rate=5.098724465413607E-4]:1.440962354322E-1)[&rate=5.098724465413607E-4]:4.886825660953E-1,((68[&rate=5.098724465413607E-4]:5.349358091467E-1,(59[&rate=5.098724465413607E-4]:4.704986470564E-1,((56[&rate=5.098724465413607E-4]:3.570254001154E-1,55[&rate=5.098724465413607E-4]:3.570254001154E-1)[&rate=5.098724465413607E-4]:7.841879210512E-2,(37[&rate=5.098724465413607E-4]:4.340296821257E-1,((54[&rate=5.098724465413607E-4]:1.152052860559E-1,57[&rate=5.098724465413607E-4]:1.561888926132E-1)[&rate=5.098724465413607E-4]:2.350577943001E-1,58[&rate=5.098724465413607E-4]:4.076401295363E-1)[&rate=5.098724465413607E-4]:7.263869529321E-3)[&rate=5.098724465413607E-4]:4.786259752658E-2)[&rate=5.098724465413607E-4]:2.685773352435E-2)[&rate=5.098724465413607E-4]:1.136174899592E-1)[&rate=5.098724465413607E-4]:5.932032084899E-1,(125[&rate=5.098724465413607E-4]:1.197202607984E0,(53[&rate=5.098724465413607E-4]:8.981170176897E-1,((((((78[&rate=5.098724465413607E-4]:1.931070898052E-1,72[&rate=5.098724465413607E-4]:1.711892815859E-1)[&rate=5.098724465413607E-4]:3.79645571684E-2,82[&rate=5.098724465413607E-4]:2.392908250557E-1)[&rate=5.098724465413607E-4]:7.941311035966E-2,(71[&rate=5.098724465413607E-4]:2.663060032403E-1,79[&rate=5.098724465413607E-4]:2.937032635144E-1)[&rate=5.098724465413607E-4]:1.678149381887E-2)[&rate=5.098724465413607E-4]:2.829214448514E-1,((80[&rate=5.098724465413607E-4]:1.162266480397E-1,81[&rate=5.098724465413607E-4]:1.162266480397E-1)[&rate=5.098724465413607E-4]:2.769242472782E-1,(73[&rate=5.098724465413607E-4]:2.637610597665E-1,77[&rate=5.098724465413607E-4]:2.582816077118E-1)[&rate=5.098724465413607E-4]:1.787049040446E-1)[&rate=5.098724465413607E-4]:1.920361287844E-1)[&rate=5.098724465413607E-4]:8.435165808764E-2,((76[&rate=5.098724465413607E-4]:3.647872351795E-1,(70[&rate=5.098724465413607E-4]:3.005297232587E-1,74[&rate=5.098724465413607E-4]:3.388858876421E-1)[&rate=5.098724465413607E-4]:2.59013475374E-2)[&rate=5.098724465413607E-4]:4.491034381355E-2,75[&rate=5.098724465413607E-4]:4.096975789931E-1)[&rate=5.098724465413607E-4]:3.0915617169E-1)[&rate=5.098724465413607E-4]:8.723836306671E-1,((((12[&rate=5.098724465413607E-4]:8.676876278208E-2,5[&rate=5.098724465413607E-4]:4.841259839862E-2)[&rate=5.098724465413607E-4]:3.457838931997E-1,29[&rate=5.098724465413607E-4]:5.394019710503E-1)[&rate=5.098724465413607E-4]:2.476436645285E-1,103[&rate=5.098724465413607E-4]:5.541689232501E-1)[&rate=5.098724465413607E-4]:1.87944876978E0,((134[&rate=5.098724465413607E-4]:4.892430252621E-1,(137[&rate=5.098724465413607E-4]:4.008794213049E-1,133[&rate=5.098724465413607E-4]:3.597835308938E-1)[&rate=5.098724465413607E-4]:1.595964806695E-1)[&rate=5.098724465413607E-4]:9.901010775691E-1,52[&rate=5.098724465413607E-4]:7.355983134755E-1)[&rate=5.098724465413607E-4]:3.372564499319E-2)[&rate=5.098724465413607E-4]:8.364708558079E-2)[&rate=5.098724465413607E-4]:5.334269495156E-2)[&rate=5.098724465413607E-4]:5.094681039552E-1)[&rate=5.098724465413607E-4]:9.760307631961E-2)[&rate=5.098724465413607E-4]:2.750545388612E-1)[&rate=5.098724465413607E-4]:9.186318666791E-2)[&rate=5.098724465413607E-4]:1.479583699875E-1,((((45[&rate=5.098724465413607E-4]:6.880033961126E-1,((46[&rate=5.098724465413607E-4]:5.591448419445E-1,(43[&rate=5.098724465413607E-4]:5.577645113384E-1,((48[&rate=5.098724465413607E-4]:4.032191347599E-1,42[&rate=5.098724465413607E-4]:3.649677686397E-1)[&rate=5.098724465413607E-4]:4.74918942002E-2,41[&rate=5.098724465413607E-4]:4.069951819657E-1)[&rate=5.098724465413607E-4]:9.612452062977E-2)[&rate=5.098724465413607E-4]:1.380330606093E-3)[&rate=5.098724465413607E-4]:1.057137574728E-1,(((50[&rate=5.098724465413607E-4]:5.755260101304E-1,49[&rate=5.098724465413607E-4]:5.755260101304E-1)[&rate=5.098724465413607E-4]:9.221291346801E-3,(47[&rate=5.098724465413607E-4]:4.643405445206E-1,44[&rate=5.098724465413607E-4]:4.588760636464E-1)[&rate=5.098724465413607E-4]:1.531936422023E-1)[&rate=5.098724465413607E-4]:4.213991052793E-2,51[&rate=5.098724465413607E-4]:6.323516928794E-1)[&rate=5.098724465413607E-4]:5.184502166392E-3)[&rate=5.098724465413607E-4]:3.134151800672E-2)[&rate=5.098724465413607E-4]:2.879761180073E-1,(((118[&rate=5.098724465413607E-4]:7.530891282733E-1,69[&rate=5.098724465413607E-4]:7.640480323829E-1)[&rate=5.098724465413607E-4]:2.334770202753E-1,(((129[&rate=5.098724465413607E-4]:2.297462392586E-1,130[&rate=5.098724465413607E-4]:2.297462392586E-1)[&rate=5.098724465413607E-4]:5.975783253094E-2,132[&rate=5.098724465413607E-4]:2.922437978169E-1)[&rate=5.098724465413607E-4]:7.299411007443E-2,131[&rate=5.098724465413607E-4]:3.652379078913E-1)[&rate=5.098724465413607E-4]:4.870816653147E-1)[&rate=5.098724465413607E-4]:5.330074560938E-1,((((60[&rate=5.098724465413607E-4]:2.016389347415E-1,62[&rate=5.098724465413607E-4]:3.934197566593E-1)[&rate=5.098724465413607E-4]:4.032712055026E-2,(64[&rate=5.098724465413607E-4]:3.314589957053E-1,65[&rate=5.098724465413607E-4]:1.807740641986E-1)[&rate=5.098724465413607E-4]:6.119199109318E-2)[&rate=5.098724465413607E-4]:2.269203918641E-1,(63[&rate=5.098724465413607E-4]:2.435530301036E-1,61[&rate=5.098724465413607E-4]:2.846489205147E-1)[&rate=5.098724465413607E-4]:3.76018348559E-1)[&rate=5.098724465413607E-4]:8.184402555232E-1,128[&rate=5.098724465413607E-4]:1.3393814972E0)[&rate=5.098724465413607E-4]:4.046608004547E-2)[&rate=5.098724465413607E-4]:3.695281491662E-1)[&rate=5.098724465413607E-4]:6.614706607182E-2,(35[&rate=5.098724465413607E-4]:1.091795217576E-1,(36[&rate=5.098724465413607E-4]:1.459094568161E-1,(127[&rate=5.098724465413607E-4]:2.569795785123E0,121[&rate=5.098724465413607E-4]:2.128699894712E0)[&rate=5.098724465413607E-4]:9.666161689856E-2)[&rate=5.098724465413607E-4]:9.845407407264E-3)[&rate=5.098724465413607E-4]:1.775761474378E-1)[&rate=5.098724465413607E-4]:5.974603029456E-1,((((((96[&rate=5.098724465413607E-4]:5.571449264203E-1,99[&rate=5.098724465413607E-4]:5.926640521032E-1)[&rate=5.098724465413607E-4]:1.782789523901E-1,(98[&rate=5.098724465413607E-4]:6.721354424562E-1,((100[&rate=5.098724465413607E-4]:2.240241329726E-1,94[&rate=5.098724465413607E-4]:2.240241329726E-1)[&rate=5.098724465413607E-4]:1.843999322066E-2,95[&rate=5.098724465413607E-4]:3.271635797453E-1)[&rate=5.098724465413607E-4]:3.559008244596E-1)[&rate=5.098724465413607E-4]:7.694963853983E-2)[&rate=5.098724465413607E-4]:4.938715040973E-2,((((((3[&rate=5.098724465413607E-4]:5.740119668298E-1,18[&rate=5.098724465413607E-4]:6.890804599804E-1)[&rate=5.098724465413607E-4]:2.47826826495E-1,((10[&rate=5.098724465413607E-4]:2.831648621193E-1,15[&rate=5.098724465413607E-4]:3.215210265027E-1)[&rate=5.098724465413607E-4]:2.651704215418E-1,6[&rate=5.098724465413607E-4]:5.318969274968E-1)[&rate=5.098724465413607E-4]:3.419966603485E-1)[&rate=5.098724465413607E-4]:1.922274095129E-2,((87[&rate=5.098724465413607E-4]:2.237318233033E-1,((92[&rate=5.098724465413607E-4]:1.488660802384E-1,(91[&rate=5.098724465413607E-4]:5.53077089675E-2,90[&rate=5.098724465413607E-4]:5.53077089675E-2)[&rate=5.098724465413607E-4]:9.35583712709E-2)[&rate=5.098724465413607E-4]:4.889955008217E-2,(83[&rate=5.098724465413607E-4]:1.552939376171E-1,(((84[&rate=5.098724465413607E-4]:6.770464711769E-2,93[&rate=5.098724465413607E-4]:8.14032772547E-2)[&rate=5.098724465413607E-4]:3.492237227905E-2,86[&rate=5.098724465413607E-4]:1.026270193967E-1)[&rate=5.098724465413607E-4]:9.558945107103E-3,85[&rate=5.098724465413607E-4]:1.121859645038E-1)[&rate=5.098724465413607E-4]:4.310797311327E-2)[&rate=5.098724465413607E-4]:2.877306256643E-2)[&rate=5.098724465413607E-4]:3.966482311975E-2)[&rate=5.098724465413607E-4]:2.387534662578E-1,(88[&rate=5.098724465413607E-4]:8.405770614406E-2,89[&rate=5.098724465413607E-4]:9.775633628107E-2)[&rate=5.098724465413607E-4]:3.784275834171E-1)[&rate=5.098724465413607E-4]:9.183022721121E-1)[&rate=5.098724465413607E-4]:5.92851339095E-1,(((102[&rate=5.098724465413607E-4]:9.592059615061E-2,((11[&rate=5.098724465413607E-4]:7.329516144507E-1,140[&rate=5.098724465413607E-4]:7.13773532259E-1)[&rate=5.098724465413607E-4]:1.472985216562E-1,(23[&rate=5.098724465413607E-4]:5.207151710813E-1,(25[&rate=5.098724465413607E-4]:4.569469374803E-1,20[&rate=5.098724465413607E-4]:4.377688552886E-1)[&rate=5.098724465413607E-4]:7.472713771064E-2)[&rate=5.098724465413607E-4]:4.444664718748E-1)[&rate=5.098724465413607E-4]:2.814238847012E-1)[&rate=5.098724465413607E-4]:2.128879622771E-1,(24[&rate=5.098724465413607E-4]:9.832317484018E-1,((21[&rate=5.098724465413607E-4]:7.966748122615E-1,28[&rate=5.098724465413607E-4]:8.213323465079E-1)[&rate=5.098724465413607E-4]:1.283231490008E-1,1[&rate=5.098724465413607E-4]:1.633541256458E-1)[&rate=5.098724465413607E-4]:3.905570494777E-2)[&rate=5.098724465413607E-4]:4.872206456423E-1)[&rate=5.098724465413607E-4]:6.546522783799E-2,((142[&rate=5.098724465413607E-4]:1.010745962398E0,((145[&rate=5.098724465413607E-4]:5.252803716531E-1,141[&rate=5.098724465413607E-4]:5.225406456255E-1)[&rate=5.098724465413607E-4]:6.54828155639E-2,144[&rate=5.098724465413607E-4]:5.852837351621E-1)[&rate=5.098724465413607E-4]:4.199827751812E-1)[&rate=5.098724465413607E-4]:6.064910333187E-1,(((((112[&rate=5.098724465413607E-4]:6.061951134982E-1,117[&rate=5.098724465413607E-4]:6.089348395258E-1)[&rate=5.098724465413607E-4]:3.933236617579E-2,9[&rate=5.098724465413607E-4]:6.373083015919E-1)[&rate=5.098724465413607E-4]:1.378301687898E-1,((14[&rate=5.098724465413607E-4]:3.157760362389E-1,17[&rate=5.098724465413607E-4]:3.541322006226E-1)[&rate=5.098724465413607E-4]:3.1040998875E-1,(30[&rate=5.098724465413607E-4]:2.475336391785E-1,4[&rate=5.098724465413607E-4]:7.493089945247E-2)[&rate=5.098724465413607E-4]:4.937208789612E-1)[&rate=5.098724465413607E-4]:1.571716234749E-1)[&rate=5.098724465413607E-4]:1.190343926337E-1,(113[&rate=5.098724465413607E-4]:8.41083044227E-1,(105[&rate=5.098724465413607E-4]:2.68410528535E-1,110[&rate=5.098724465413607E-4]:2.903283367541E-1)[&rate=5.098724465413607E-4]:5.452752554181E-1)[&rate=5.098724465413607E-4]:6.130899687048E-2)[&rate=5.098724465413607E-4]:4.703090108986E-2,(((148[&rate=5.098724465413607E-4]:2.892626757095E-1,143[&rate=5.098724465413607E-4]:2.865229496821E-1)[&rate=5.098724465413607E-4]:4.999866591969E-1,(((111[&rate=5.098724465413607E-4]:5.061812778704E-2,139[&rate=5.098724465413607E-4]:2.259605935404E-1)[&rate=5.098724465413607E-4]:1.849744996258E-1,106[&rate=5.098724465413607E-4]:2.191542712484E-1)[&rate=5.098724465413607E-4]:1.286638658536E-1,116[&rate=5.098724465413607E-4]:2.875441644992E-1)[&rate=5.098724465413607E-4]:4.633490060234E-1)[&rate=5.098724465413607E-4]:6.526262643242E-2,((109[&rate=5.098724465413607E-4]:6.144283436091E-1,((107[&rate=5.098724465413607E-4]:2.502806171534E-1,108[&rate=5.098724465413607E-4]:2.47540891126E-1)[&rate=5.098724465413607E-4]:2.795605167914E-1,(104[&rate=5.098724465413607E-4]:2.571259630682E-1,114[&rate=5.098724465413607E-4]:1.968519904654E-1)[&rate=5.098724465413607E-4]:2.727151708765E-1)[&rate=5.098724465413607E-4]:6.54091274726E-2)[&rate=5.098724465413607E-4]:1.144003981514E-1,(115[&rate=5.098724465413607E-4]:6.349026988504E-1,(13[&rate=5.098724465413607E-4]:5.225718339807E-1,19[&rate=5.098724465413607E-4]:5.609279983644E-1)[&rate=5.098724465413607E-4]:1.945226456916E-1)[&rate=5.098724465413607E-4]:1.447398811551E-2)[&rate=5.098724465413607E-4]:1.667791099892E-1)[&rate=5.098724465413607E-4]:5.107536441034E-2)[&rate=5.098724465413607E-4]:4.952113138033E-1)[&rate=5.098724465413607E-4]:3.612133014583E-3)[&rate=5.098724465413607E-4]:6.237881313274E-2)[&rate=5.098724465413607E-4]:4.636324365437E-1,101[&rate=5.098724465413607E-4]:8.948055838871E-1)[&rate=5.098724465413607E-4]:7.01838287588E-1,147[&rate=5.098724465413607E-4]:6.808567616617E-1)[&rate=5.098724465413607E-4]:4.657721837811E-2)[&rate=5.098724465413607E-4]:1.142197762592E-1,(146[&rate=5.098724465413607E-4]:8.901147286914E-1,(39[&rate=5.098724465413607E-4]:6.281641691975E-1,((2[&rate=5.098724465413607E-4]:1.272159102584E0,((((7[&rate=5.098724465413607E-4]:3.950834304723E-1,8[&rate=5.098724465413607E-4]:3.950834304723E-1)[&rate=5.098724465413607E-4]:2.842503945327E-1,26[&rate=5.098724465413607E-4]:7.861831400735E-1)[&rate=5.098724465413607E-4]:1.234881226758E-1,(22[&rate=5.098724465413607E-4]:3.735318221493E-1,27[&rate=5.098724465413607E-4]:3.899701783137E-1)[&rate=5.098724465413607E-4]:5.251805364903E-1)[&rate=5.098724465413607E-4]:1.031083823803E-2,31[&rate=5.098724465413607E-4]:9.638177174257E-1)[&rate=5.098724465413607E-4]:5.357386454325E-1)[&rate=5.098724465413607E-4]:1.298440083997E0,(16[&rate=5.098724465413607E-4]:2.616132197125E0,97[&rate=5.098724465413607E-4]:4.596010196414E-1)[&rate=5.098724465413607E-4]:8.323411274415E-2)[&rate=5.098724465413607E-4]:1.429078544572E-2)[&rate=5.098724465413607E-4]:1.41731980259E-1)[&rate=5.098724465413607E-4]:1.438055766217E-2)[&rate=5.098724465413607E-4]:4.529687330046E-2,40[&rate=5.098724465413607E-4]:8.295735804191E-1)[&rate=5.098724465413607E-4]:1.500683211327E-1,38[&rate=5.098724465413607E-4]:9.113358906227E-1)[&rate=5.098724465413607E-4]:5.752455280338E-1)[&rate=5.098724465413607E-4]:2.110785032398E-1)[&rate=5.098724465413607E-4]:9.327926258879E-2,32[&rate=5.098724465413607E-4]:3.036422311204E-1);
tree STATE_1080000 [&joint=-20987.22729018311,lnP=-20987.22729018311] = [&R] ((33[&rate=6.01642328032192E-4]:7.994347786025E-2,(((((121[&rate=6.01642328032192E-4]:2.107818755285E0,127[&rate=6.01642328032192E-4]:2.548914645696E0)[&rate=6.01642328032192E-4]:2.407966500393E-2,36[&rate=6.01642328032192E-4]:5.244636549444E-2)[&rate=6.01642328032192E-4]:7.606911500259E-2,35[&rate=6.01642328032192E-4]:8.194013803128E-2)[&rate=6.01642328032192E-4]:3.787823972837E-1,(((((132[&rate=6.01642328032192E-4]:1.983274535876E-1,((131[&rate=6.01642328032192E-4]:1.033733719568E-1,130[&rate=6.01642328032192E-4]:1.006336459295E-1)[&rate=6.01642328032192E-4]:6.461333558819E-2,129[&rate=6.01642328032192E-4]:1.652469815177E-1)[&rate=6.01642328032192E-4]:3.034074604256E-2)[&rate=6.01642328032192E-4]:5.409171189349E-1,(69[&rate=6.01642328032192E-4]:7.374375709948E-1,118[&rate=6.01642328032192E-4]:7.264786668851E-1)[&rate=6.01642328032192E-4]:1.4701248098E-1)[&rate=6.01642328032192E-4]:7.875260376214E-1,((65[&rate=6.01642328032192E-4]:2.167612457878E-1,(64[&rate=6.01642328032192E-4]:2.066581716115E-1,(60[&rate=6.01642328032192E-4]:3.949261634601E-2,62[&rate=6.01642328032192E-4]:2.312734382638E-1)[&rate=6.01642328032192E-4]:1.648062375878E-2)[&rate=6.01642328032192E-4]:1.60788005683E-1)[&rate=6.01642328032192E-4]:2.069223434507E-1,(63[&rate=6.01642328032192E-4]:3.553217999018E-2,61[&rate=6.01642328032192E-4]:7.662807040123E-2)[&rate=6.01642328032192E-4]:5.38836340755E-1)[&rate=6.01642328032192E-4]:1.04555277433E0)[&rate=6.01642328032192E-4]:4.522808733512E-2,128[&rate=6.01642328032192E-4]:1.566519245424E0)[&rate=6.01642328032192E-4]:2.545148400828E-1,(((50[&rate=6.01642328032192E-4]:5.13814653312E-1,49[&rate=6.01642328032192E-4]:5.13814653312E-1)[&rate=6.01642328032192E-4]:7.931347134782E-2,(((44[&rate=6.01642328032192E-4]:2.544033830541E-1,51[&rate=6.01642328032192E-4]:2.325454595568E-1)[&rate=6.01642328032192E-4]:1.808152285807E-1,47[&rate=6.01642328032192E-4]:4.40683092509E-1)[&rate=6.01642328032192E-4]:1.046195174178E-1,((48[&rate=6.01642328032192E-4]:3.495193270715E-1,(41[&rate=6.01642328032192E-4]:8.452730080366E-2,42[&rate=6.01642328032192E-4]:8.999178167791E-2)[&rate=6.01642328032192E-4]:2.212761792734E-1)[&rate=6.01642328032192E-4]:5.193242189368E-2,(43[&rate=6.01642328032192E-4]:3.802076659672E-1,46[&rate=6.01642328032192E-4]:3.802076659672E-1)[&rate=6.01642328032192E-4]:3.217304474649E-2)[&rate=6.01642328032192E-4]:1.329218992131E-1)[&rate=6.01642328032192E-4]:8.061239997878E-2)[&rate=6.01642328032192E-4]:1.176010568603E-1,45[&rate=6.01642328032192E-4]:7.353193454545E-1)[&rate=6.01642328032192E-4]:3.123185277612E-1)[&rate=6.01642328032192E-4]:1.684555730956E-1)[&rate=6.01642328032192E-4]:3.088899195244E-1,((((98[&rate=6.01642328032192E-4]:5.618688658959E-1,((((((((((113[&rate=6.01642328032192E-4]:3.854598942757E-1,105[&rate=6.01642328032192E-4]:3.580626340019E-1)[&rate=6.01642328032192E-4]:7.98327187617E-3,110[&rate=6.01642328032192E-4]:3.879637140972E-1)[&rate=6.01642328032192E-4]:2.931211208404E-1,(14[&rate=6.01642328032192E-4]:4.385765312433E-1,17[&rate=6.01642328032192E-4]:4.76932695627E-1)[&rate=6.01642328032192E-4]:2.47987755749E-1)[&rate=6.01642328032192E-4]:9.580530743284E-2,(112[&rate=6.01642328032192E-4]:7.260769814701E-1,((30[&rate=6.01642328032192E-4]:4.616321340315E-1,4[&rate=6.01642328032192E-4]:2.890293943055E-1)[&rate=6.01642328032192E-4]:3.015036463972E-1,(9[&rate=6.01642328032192E-4]:5.80600096581E-1,117[&rate=6.01642328032192E-4]:5.915590006907E-1)[&rate=6.01642328032192E-4]:5.924801261481E-2)[&rate=6.01642328032192E-4]:7.80096941922E-2)[&rate=6.01642328032192E-4]:5.629261295499E-2)[&rate=6.01642328032192E-4]:1.050164479985E-1,((((109[&rate=6.01642328032192E-4]:3.628425174099E-1,107[&rate=6.01642328032192E-4]:3.436644352181E-1)[&rate=6.01642328032192E-4]:6.976254545723E-2,((104[&rate=6.01642328032192E-4]:6.981796398375E-2,114[&rate=6.01642328032192E-4]:9.543991380977E-3)[&rate=6.01642328032192E-4]:1.594387324915E-1,108[&rate=6.01642328032192E-4]:2.265169704479E-1)[&rate=6.01642328032192E-4]:1.841702842001E-1)[&rate=6.01642328032192E-4]:1.556417464133E-1,((13[&rate=6.01642328032192E-4]:3.704383836526E-1,19[&rate=6.01642328032192E-4]:4.087945480363E-1)[&rate=6.01642328032192E-4]:2.474604839791E-2,115[&rate=6.01642328032192E-4]:3.129926512286E-1)[&rate=6.01642328032192E-4]:1.958021032573E-1)[&rate=6.01642328032192E-4]:7.917764848919E-2,(((139[&rate=6.01642328032192E-4]:4.26462431434E-1,(106[&rate=6.01642328032192E-4]:2.40823932274E-2,111[&rate=6.01642328032192E-4]:4.052074939177E-2)[&rate=6.01642328032192E-4]:2.105992162888E-1)[&rate=6.01642328032192E-4]:2.963938685109E-1,116[&rate=6.01642328032192E-4]:4.708015054243E-1)[&rate=6.01642328032192E-4]:8.670128307598E-2,(148[&rate=6.01642328032192E-4]:2.076874937099E-1,143[&rate=6.01642328032192E-4]:2.049477676826E-1)[&rate=6.01642328032192E-4]:3.881714591741E-1)[&rate=6.01642328032192E-4]:3.046961447479E-2)[&rate=6.01642328032192E-4]:2.172218586266E-1)[&rate=6.01642328032192E-4]:4.162055717564E-1,(((11[&rate=6.01642328032192E-4]:4.529433532715E-1,140[&rate=6.01642328032192E-4]:4.337652710797E-1)[&rate=6.01642328032192E-4]:2.298559767013E-1,((25[&rate=6.01642328032192E-4]:4.178346889088E-1,20[&rate=6.01642328032192E-4]:3.986566067171E-1)[&rate=6.01642328032192E-4]:1.283336941485E-1,23[&rate=6.01642328032192E-4]:5.352094789477E-1)[&rate=6.01642328032192E-4]:2.325213578742E-1)[&rate=6.01642328032192E-4]:5.416663716046E-1,((24[&rate=6.01642328032192E-4]:9.072128437816E-1,((21[&rate=6.01642328032192E-4]:6.955333087571E-1,28[&rate=6.01642328032192E-4]:7.201908430035E-1)[&rate=6.01642328032192E-4]:7.751005024092E-2,1[&rate=6.01642328032192E-4]:1.139952338149E-2)[&rate=6.01642328032192E-4]:1.149914025919E-1)[&rate=6.01642328032192E-4]:3.232566756634E-1,102[&rate=6.01642328032192E-4]:6.882568382868E-2)[&rate=6.01642328032192E-4]:8.988659309117E-2)[&rate=6.01642328032192E-4]:7.09067345206E-2)[&rate=6.01642328032192E-4]:6.589600828808E-3,(142[&rate=6.01642328032192E-4]:3.910194790315E-1,(144[&rate=6.01642328032192E-4]:2.513096902527E-1,(141[&rate=6.01642328032192E-4]:2.107077699103E-1,145[&rate=6.01642328032192E-4]:2.134474959379E-1)[&rate=6.01642328032192E-4]:4.334164636975E-2)[&rate=6.01642328032192E-4]:1.342303367239E-1)[&rate=6.01642328032192E-4]:1.091764475704E0)[&rate=6.01642328032192E-4]:1.643743875631E-1,(((87[&rate=6.01642328032192E-4]:3.066096235953E-1,(((91[&rate=6.01642328032192E-4]:8.893580561621E-2,90[&rate=6.01642328032192E-4]:8.893580561621E-2)[&rate=6.01642328032192E-4]:3.872337577896E-2,92[&rate=6.01642328032192E-4]:1.276591813952E-1)[&rate=6.01642328032192E-4]:8.379553499345E-2,(86[&rate=6.01642328032192E-4]:1.297320683281E-1,(84[&rate=6.01642328032192E-4]:1.027891858943E-1,((85[&rate=6.01642328032192E-4]:8.83993295956E-2,83[&rate=6.01642328032192E-4]:8.83993295956E-2)[&rate=6.01642328032192E-4]:1.319462074194E-2,93[&rate=6.01642328032192E-4]:1.152925804746E-1)[&rate=6.01642328032192E-4]:1.195235556793E-3)[&rate=6.01642328032192E-4]:2.694288243374E-2)[&rate=6.01642328032192E-4]:6.802401792353E-2)[&rate=6.01642328032192E-4]:1.088535373437E-1)[&rate=6.01642328032192E-4]:5.328628048758E-1,(88[&rate=6.01642328032192E-4]:2.382481526169E-1,89[&rate=6.01642328032192E-4]:2.51946782754E-1)[&rate=6.01642328032192E-4]:6.012242758541E-1)[&rate=6.01642328032192E-4]:6.797273167743E-1,((10[&rate=6.01642328032192E-4]:4.159194856815E-1,15[&rate=6.01642328032192E-4]:4.54275650065E-1)[&rate=6.01642328032192E-4]:2.491955333301E-1,((3[&rate=6.01642328032192E-4]:2.314397782892E-1,18[&rate=6.01642328032192E-4]:3.465082714398E-1)[&rate=6.01642328032192E-4]:1.769431519636E-1,6[&rate=6.01642328032192E-4]:4.604377247733E-1)[&rate=6.01642328032192E-4]:1.882389380739E-1)[&rate=6.01642328032192E-4]:3.828518495215E-1)[&rate=6.01642328032192E-4]:4.183695559568E-1)[&rate=6.01642328032192E-4]:5.146149262465E-1,101[&rate=6.01642328032192E-4]:9.097184740239E-1)[&rate=6.01642328032192E-4]:3.722012638571E-1,(99[&rate=6.01642328032192E-4]:4.127392103003E-1,96[&rate=6.01642328032192E-4]:3.772200846175E-1)[&rate=6.01642328032192E-4]:4.628959263041E-2)[&rate=6.01642328032192E-4]:1.246979864624E-1)[&rate=6.01642328032192E-4]:1.293833213568E-2,((94[&rate=6.01642328032192E-4]:1.775913210217E-1,100[&rate=6.01642328032192E-4]:1.775913210217E-1)[&rate=6.01642328032192E-4]:1.3099284224E-1,95[&rate=6.01642328032192E-4]:3.932836168138E-1)[&rate=6.01642328032192E-4]:1.924525429665E-1)[&rate=6.01642328032192E-4]:2.452249300094E-1,((((2[&rate=6.01642328032192E-4]:3.50369280129E-1,31[&rate=6.01642328032192E-4]:5.777665404031E-1)[&rate=6.01642328032192E-4]:2.925721152148E-1,(((7[&rate=6.01642328032192E-4]:2.204812638038E-1,8[&rate=6.01642328032192E-4]:2.204812638038E-1)[&rate=6.01642328032192E-4]:1.382662219427E-1,26[&rate=6.01642328032192E-4]:4.65596800815E-1)[&rate=6.01642328032192E-4]:2.924783868928E-1,(22[&rate=6.01642328032192E-4]:4.084814169066E-1,27[&rate=6.01642328032192E-4]:4.24919773071E-1)[&rate=6.01642328032192E-4]:3.386348666915E-1)[&rate=6.01642328032192E-4]:6.842785147174E-2)[&rate=6.01642328032192E-4]:1.898730006461E0,(146[&rate=6.01642328032192E-4]:5.986914926261E-1,((39[&rate=6.01642328032192E-4]:4.440126453492E-1,97[&rate=6.01642328032192E-4]:3.72974393983E-1)[&rate=6.01642328032192E-4]:2.212228000754E-2,(16[&rate=6.01642328032192E-4]:2.523296845422E0,40[&rate=6.01642328032192E-4]:4.378039193043E-1)[&rate=6.01642328032192E-4]:2.833100605241E-2)[&rate=6.01642328032192E-4]:1.233798803446E-2)[&rate=6.01642328032192E-4]:1.064726855838E-1)[&rate=6.01642328032192E-4]:6.95473014872E-2,147[&rate=6.01642328032192E-4]:7.118699496425E-1)[&rate=6.01642328032192E-4]:3.712392703244E-2)[&rate=6.01642328032192E-4]:3.373854944869E-1,38[&rate=6.01642328032192E-4]:9.606963110524E-1)[&rate=6.01642328032192E-4]:4.112815903024E-1)[&rate=6.01642328032192E-4]:1.897830778153E-1)[&rate=6.01642328032192E-4]:2.601344083401E-2,(32[&rate=6.01642328032192E-4]:8.244743294481E-2,(34[&rate=6.01642328032192E-4]:8.879657784633E-2,(((68[&rate=6.01642328032192E-4]:5.79407305417E-1,(59[&rate=6.01642328032192E-4]:3.610154935007E-1,(((54[&rate=6.01642328032192E-4]:2.504158698852E-1,(56[&rate=6.01642328032192E-4]:2.148490568276E-1,58[&rate=6.01642328032192E-4]:2.421714611993E-1)[&rate=6.01642328032192E-4]:6.562145786621E-2)[&rate=6.01642328032192E-4]:5.798744411562E-3,(57[&rate=6.01642328032192E-4]:2.527431928851E-1,37[&rate=6.01642328032192E-4]:2.882623185682E-1)[&rate=6.01642328032192E-4]:4.445502796904E-2)[&rate=6.01642328032192E-4]:2.511735848681E-2,55[&rate=6.01642328032192E-4]:3.113866175922E-1)[&rate=6.01642328032192E-4]:4.143215459688E-2)[&rate=6.01642328032192E-4]:2.675721397853E-1)[&rate=6.01642328032192E-4]:5.311534737969E-1,(125[&rate=6.01642328032192E-4]:1.152222302276E0,(((52[&rate=6.01642328032192E-4]:7.038045680607E-1,(((((79[&rate=6.01642328032192E-4]:2.347102814016E-1,((72[&rate=6.01642328032192E-4]:3.652381648416E-2,78[&rate=6.01642328032192E-4]:5.844162470348E-2)[&rate=6.01642328032192E-4]:3.987077032792E-2,82[&rate=6.01642328032192E-4]:1.065315731135E-1)[&rate=6.01642328032192E-4]:1.363978863702E-1)[&rate=6.01642328032192E-4]:8.113987789577E-2,(73[&rate=6.01642328032192E-4]:3.399506863539E-1,71[&rate=6.01642328032192E-4]:2.71457535669E-1)[&rate=6.01642328032192E-4]:1.699536335427E-2)[&rate=6.01642328032192E-4]:1.297464113993E-1,(80[&rate=6.01642328032192E-4]:1.19761892361E-1,81[&rate=6.01642328032192E-4]:1.19761892361E-1)[&rate=6.01642328032192E-4]:3.176155002533E-1)[&rate=6.01642328032192E-4]:3.87806855946E-2,77[&rate=6.01642328032192E-4]:5.199936946473E-1)[&rate=6.01642328032192E-4]:3.327041022526E-1,((70[&rate=6.01642328032192E-4]:3.164977120426E-1,(76[&rate=6.01642328032192E-4]:2.759621358202E-1,74[&rate=6.01642328032192E-4]:2.759621358202E-1)[&rate=6.01642328032192E-4]:7.889174060579E-2)[&rate=6.01642328032192E-4]:1.781506555422E-1,75[&rate=6.01642328032192E-4]:5.330045319682E-1)[&rate=6.01642328032192E-4]:3.251727169865E-1)[&rate=6.01642328032192E-4]:5.838936564068E-1)[&rate=6.01642328032192E-4]:1.866177081257E-1,((((12[&rate=6.01642328032192E-4]:1.008488332905E-1,5[&rate=6.01642328032192E-4]:6.249266890705E-2)[&rate=6.01642328032192E-4]:3.412251992081E-1,29[&rate=6.01642328032192E-4]:5.489233475671E-1)[&rate=6.01642328032192E-4]:2.39717843361E-1,103[&rate=6.01642328032192E-4]:5.557644785993E-1)[&rate=6.01642328032192E-4]:1.83607248951E0,53[&rate=6.01642328032192E-4]:7.193465122371E-1)[&rate=6.01642328032192E-4]:1.628790426379E-1)[&rate=6.01642328032192E-4]:3.812036731708E-2,((134[&rate=6.01642328032192E-4]:4.42068654095E-1,137[&rate=6.01642328032192E-4]:5.133015308072E-1)[&rate=6.01642328032192E-4]:1.588035193219E-1,133[&rate=6.01642328032192E-4]:6.310091597181E-1)[&rate=6.01642328032192E-4]:1.071416259442E0)[&rate=6.01642328032192E-4]:4.422588937449E-1)[&rate=6.01642328032192E-4]:1.250051436049E-1)[&rate=6.01642328032192E-4]:3.857336755536E-1,((66[&rate=6.01642328032192E-4]:4.763457222561E-1,((126[&rate=6.01642328032192E-4]:9.198720746641E-1,(120[&rate=6.01642328032192E-4]:1.545181522788E0,119[&rate=6.01642328032192E-4]:1.641071933747E0)[&rate=6.01642328032192E-4]:6.450266356072E-2)[&rate=6.01642328032192E-4]:3.375002074784E-1,(135[&rate=6.01642328032192E-4]:6.165808753992E-1,(138[&rate=6.01642328032192E-4]:1.824249005622E-1,136[&rate=6.01642328032192E-4]:5.091805124702E-2)[&rate=6.01642328032192E-4]:6.34155974837E-1)[&rate=6.01642328032192E-4]:1.078548723908E0)[&rate=6.01642328032192E-4]:4.661476297986E-1)[&rate=6.01642328032192E-4]:2.761794748389E-1,(67[&rate=6.01642328032192E-4]:4.82822932623E-1,((122[&rate=6.01642328032192E-4]:2.971068676316E-1,123[&rate=6.01642328032192E-4]:2.971068676316E-1)[&rate=6.01642328032192E-4]:1.580806347374E-2,124[&rate=6.01642328032192E-4]:3.101826906682E-1)[&rate=6.01642328032192E-4]:6.711805518583E-1)[&rate=6.01642328032192E-4]:2.697022644721E-1)[&rate=6.01642328032192E-4]:1.960486199002E-1)[&rate=6.01642328032192E-4]:3.236459481174E-3)[&rate=6.01642328032192E-4]:1.556866331757E-2)[&rate=6.01642328032192E-4]:1.803003369474E-2);
tree STATE_1170000 [&joint=-20973.95046052415,lnP=-20973.95046052415] = [&R] ((((((67[&rate=5.93547262400559E-4]:3.879481504198E-1,(122[&rate=5.93547262400559E-4]:3.723978328103E-1,(124[&rate=5.93547262400559E-4]:2.599379580527E-1,123[&rate=5.93547262400559E-4]:2.626701984898E-1)[&rate=5.93547262400559E-4]:1.097276343205E-1)[&rate=5.93547262400559E-4]:5.168228679501E-1)[&rate=5.93547262400559E-4]:1.405844165458E-1,(66[&rate=5.93547262400559E-4]:3.631265476256E-1,(((120[&rate=5.93547262400559E-4]:9.768352050214E-1,119[&rate=5.93547262400559E-4]:1.07272561598E0)[&rate=5.93547262400559E-4]:5.556071547449E-2,((138[&rate=5.93547262400559E-4]:2.961588206474E-1,136[&rate=5.93547262400559E-4]:1.646519713322E-1)[&rate=5.93547262400559E-4]:2.291563717312E-1,135[&rate=5.93547262400559E-4]:3.253151923786E-1)[&rate=5.93547262400559E-4]:4.550259335968E-1)[&rate=5.93547262400559E-4]:8.544335207072E-1,126[&rate=5.93547262400559E-4]:1.197017329518E0)[&rate=5.93547262400559E-4]:4.132834077924E-1)[&rate=5.93547262400559E-4]:1.654060193399E-1)[&rate=5.93547262400559E-4]:4.117927144403E-1,32[&rate=5.93547262400559E-4]:5.53937745567E-2)[&rate=5.93547262400559E-4]:4.715920640713E-2,(((((69[&rate=5.93547262400559E-4]:7.827224887977E-1,(118[&rate=5.93547262400559E-4]:7.675737368952E-1,((132[&rate=5.93547262400559E-4]:2.146933130033E-1,(131[&rate=5.93547262400559E-4]:6.064929951295E-2,130[&rate=5.93547262400559E-4]:5.79095734856E-2)[&rate=5.93547262400559E-4]:1.540440134904E-1)[&rate=5.93547262400559E-4]:1.610814312274E-3,129[&rate=5.93547262400559E-4]:2.135644012882E-1)[&rate=5.93547262400559E-4]:4.17023034237E-1)[&rate=5.93547262400559E-4]:4.189847792862E-3)[&rate=5.93547262400559E-4]:7.676863302414E-1,((((65[&rate=5.93547262400559E-4]:1.53599251472E-1,62[&rate=5.93547262400559E-4]:3.453800733898E-1)[&rate=5.93547262400559E-4]:1.025308315456E-1,(64[&rate=5.93547262400559E-4]:2.109894062986E-1,60[&rate=5.93547262400559E-4]:6.03044747919E-2)[&rate=5.93547262400559E-4]:1.958256082258E-1)[&rate=5.93547262400559E-4]:2.005846158723E-1,(63[&rate=5.93547262400559E-4]:4.93877868703E-2,61[&rate=5.93547262400559E-4]:9.048367728134E-2)[&rate=5.93547262400559E-4]:5.580118435263E-1)[&rate=5.93547262400559E-4]:7.042897131831E-1,128[&rate=5.93547262400559E-4]:1.213059206593E0)[&rate=5.93547262400559E-4]:1.866646809387E-1)[&rate=5.93547262400559E-4]:7.124032584487E-1,(45[&rate=5.93547262400559E-4]:8.07216897694E-1,(((49[&rate=5.93547262400559E-4]:5.199784074122E-1,50[&rate=5.93547262400559E-4]:5.199784074122E-1)[&rate=5.93547262400559E-4]:1.511394293457E-1,((51[&rate=5.93547262400559E-4]:3.526468579994E-1,47[&rate=5.93547262400559E-4]:3.799692623709E-1)[&rate=5.93547262400559E-4]:8.348347435234E-2,44[&rate=5.93547262400559E-4]:4.57988255849E-1)[&rate=5.93547262400559E-4]:2.404519852803E-1)[&rate=5.93547262400559E-4]:4.341836067816E-2,((42[&rate=5.93547262400559E-4]:3.839735248786E-1,(41[&rate=5.93547262400559E-4]:3.321799782775E-1,48[&rate=5.93547262400559E-4]:3.75895825272E-1)[&rate=5.93547262400559E-4]:4.632906572686E-2)[&rate=5.93547262400559E-4]:1.325654166905E-1,(46[&rate=5.93547262400559E-4]:4.983597965828E-1,43[&rate=5.93547262400559E-4]:4.983597965828E-1)[&rate=5.93547262400559E-4]:6.735947285499E-2)[&rate=5.93547262400559E-4]:1.816038132439E-1)[&rate=5.93547262400559E-4]:6.809053632361E-2)[&rate=5.93547262400559E-4]:5.315140359956E-1)[&rate=5.93547262400559E-4]:6.882802710486E-2,(((127[&rate=5.93547262400559E-4]:2.499390145467E0,121[&rate=5.93547262400559E-4]:2.058294255056E0)[&rate=5.93547262400559E-4]:4.842179746742E-2,36[&rate=5.93547262400559E-4]:2.726399772909E-2)[&rate=5.93547262400559E-4]:2.207585709759E-2,35[&rate=5.93547262400559E-4]:2.76451236092E-3)[&rate=5.93547262400559E-4]:6.494235374372E-1)[&rate=5.93547262400559E-4]:7.124251322537E-2,(((((((31[&rate=5.93547262400559E-4]:5.126135607865E-1,2[&rate=5.93547262400559E-4]:2.852163005124E-1)[&rate=5.93547262400559E-4]:2.143239230241E-1,(22[&rate=5.93547262400559E-4]:4.431902283035E-1,27[&rate=5.93547262400559E-4]:4.596285844679E-1)[&rate=5.93547262400559E-4]:2.28952734959E-1)[&rate=5.93547262400559E-4]:9.178057921981E-2,((7[&rate=5.93547262400559E-4]:2.343546051616E-1,8[&rate=5.93547262400559E-4]:2.343546051616E-1)[&rate=5.93547262400559E-4]:3.647450829256E-1,26[&rate=5.93547262400559E-4]:7.059490031557E-1)[&rate=5.93547262400559E-4]:6.893344343628E-2)[&rate=5.93547262400559E-4]:1.779833241246E0,97[&rate=5.93547262400559E-4]:3.433899898071E-1)[&rate=5.93547262400559E-4]:1.61853214032E-1,(147[&rate=5.93547262400559E-4]:5.556742275178E-1,(((16[&rate=5.93547262400559E-4]:2.504992619912E0,((((10[&rate=5.93547262400559E-4]:2.086328021877E-1,15[&rate=5.93547262400559E-4]:2.469889665712E-1)[&rate=5.93547262400559E-4]:4.247726257118E-1,((18[&rate=5.93547262400559E-4]:3.27423654717E-1,3[&rate=5.93547262400559E-4]:2.123551615664E-1)[&rate=5.93547262400559E-4]:2.536766774157E-1,6[&rate=5.93547262400559E-4]:5.180866335026E-1)[&rate=5.93547262400559E-4]:9.88804382326E-2)[&rate=5.93547262400559E-4]:7.656001010259E-1,((((((((112[&rate=5.93547262400559E-4]:5.354360669238E-1,9[&rate=5.93547262400559E-4]:5.272168888417E-1)[&rate=5.93547262400559E-4]:1.332776201925E-1,(30[&rate=5.93547262400559E-4]:3.522844833704E-1,4[&rate=5.93547262400559E-4]:1.796817436444E-1)[&rate=5.93547262400559E-4]:4.314976968966E-1)[&rate=5.93547262400559E-4]:3.461241987083E-2,(105[&rate=5.93547262400559E-4]:5.50408067987E-1,110[&rate=5.93547262400559E-4]:5.723258762061E-1)[&rate=5.93547262400559E-4]:1.255207787263E-1)[&rate=5.93547262400559E-4]:3.336390871642E-2,((113[&rate=5.93547262400559E-4]:2.489099231048E-1,117[&rate=5.93547262400559E-4]:2.516496491324E-1)[&rate=5.93547262400559E-4]:3.594436326414E-1,(14[&rate=5.93547262400559E-4]:3.370999079024E-1,17[&rate=5.93547262400559E-4]:3.754560722861E-1)[&rate=5.93547262400559E-4]:2.712536478438E-1)[&rate=5.93547262400559E-4]:1.283364599573E-1)[&rate=5.93547262400559E-4]:3.437013939428E-1,(((116[&rate=5.93547262400559E-4]:5.42786313661E-1,((139[&rate=5.93547262400559E-4]:4.862222524928E-1,111[&rate=5.93547262400559E-4]:3.108797867394E-1)[&rate=5.93547262400559E-4]:2.097273454371E-1,106[&rate=5.93547262400559E-4]:5.041687760121E-1)[&rate=5.93547262400559E-4]:9.88915102517E-2)[&rate=5.93547262400559E-4]:1.205733648443E-2,(148[&rate=5.93547262400559E-4]:2.278599521012E-1,143[&rate=5.93547262400559E-4]:2.251202260738E-1)[&rate=5.93547262400559E-4]:3.65339862428E-1)[&rate=5.93547262400559E-4]:2.078786272452E-2,((13[&rate=5.93547262400559E-4]:2.053312423574E-1,19[&rate=5.93547262400559E-4]:2.436874067411E-1)[&rate=5.93547262400559E-4]:3.98433533632E-1,(115[&rate=5.93547262400559E-4]:4.832127460141E-1,((109[&rate=5.93547262400559E-4]:3.843286068709E-1,107[&rate=5.93547262400559E-4]:3.651505246792E-1)[&rate=5.93547262400559E-4]:4.178187474229E-2,((104[&rate=5.93547262400559E-4]:1.565539979363E-1,114[&rate=5.93547262400559E-4]:9.628002533358E-2)[&rate=5.93547262400559E-4]:2.13581526516E-1,108[&rate=5.93547262400559E-4]:3.67395798425E-1)[&rate=5.93547262400559E-4]:3.679687496911E-2)[&rate=5.93547262400559E-4]:1.365543191954E-1)[&rate=5.93547262400559E-4]:3.836024915342E-2)[&rate=5.93547262400559E-4]:5.405851770246E-2)[&rate=5.93547262400559E-4]:4.225681159544E-1)[&rate=5.93547262400559E-4]:2.017207926674E-1,((((21[&rate=5.93547262400559E-4]:6.678352750257E-1,28[&rate=5.93547262400559E-4]:6.924928092722E-1)[&rate=5.93547262400559E-4]:1.162992594582E-1,24[&rate=5.93547262400559E-4]:8.033126166757E-1)[&rate=5.93547262400559E-4]:2.631054216787E-2,1[&rate=5.93547262400559E-4]:4.880124103534E-2)[&rate=5.93547262400559E-4]:4.465630744291E-1,(((11[&rate=5.93547262400559E-4]:5.528025459786E-1,140[&rate=5.93547262400559E-4]:5.336244637868E-1)[&rate=5.93547262400559E-4]:1.066327548169E-1,((25[&rate=5.93547262400559E-4]:2.967685885685E-1,20[&rate=5.93547262400559E-4]:2.775905063768E-1)[&rate=5.93547262400559E-4]:2.669556900192E-1,23[&rate=5.93547262400559E-4]:5.527653744781E-1)[&rate=5.93547262400559E-4]:1.916014331666E-1)[&rate=5.93547262400559E-4]:4.125508540672E-1,102[&rate=5.93547262400559E-4]:6.232730205136E-3)[&rate=5.93547262400559E-4]:1.083096674512E-1)[&rate=5.93547262400559E-4]:9.359720191777E-2)[&rate=5.93547262400559E-4]:3.987412083593E-2,(142[&rate=5.93547262400559E-4]:6.622829473652E-1,(144[&rate=5.93547262400559E-4]:5.71671219556E-1,(145[&rate=5.93547262400559E-4]:1.907634543121E-1,141[&rate=5.93547262400559E-4]:1.880237282845E-1)[&rate=5.93547262400559E-4]:3.863872172988E-1)[&rate=5.93547262400559E-4]:8.513227575428E-2)[&rate=5.93547262400559E-4]:8.323061155106E-1)[&rate=5.93547262400559E-4]:8.163485080966E-2,((87[&rate=5.93547262400559E-4]:1.898723612833E-1,(((91[&rate=5.93547262400559E-4]:1.611675221605E-2,90[&rate=5.93547262400559E-4]:1.611675221605E-2)[&rate=5.93547262400559E-4]:7.551299068137E-2,92[&rate=5.93547262400559E-4]:9.162974289742E-2)[&rate=5.93547262400559E-4]:1.055339240894E-1,((83[&rate=5.93547262400559E-4]:1.250523610855E-1,(84[&rate=5.93547262400559E-4]:2.489705820761E-2,93[&rate=5.93547262400559E-4]:3.859568834462E-2)[&rate=5.93547262400559E-4]:1.001553028778E-1)[&rate=5.93547262400559E-4]:4.500905633075E-2,(85[&rate=5.93547262400559E-4]:7.215349983457E-2,86[&rate=5.93547262400559E-4]:7.215349983457E-2)[&rate=5.93547262400559E-4]:9.790791758164E-2)[&rate=5.93547262400559E-4]:1.340361943363E-2)[&rate=5.93547262400559E-4]:6.407324433506E-3)[&rate=5.93547262400559E-4]:8.37277254162E-1,(88[&rate=5.93547262400559E-4]:1.16746777162E-1,89[&rate=5.93547262400559E-4]:1.30445407299E-1)[&rate=5.93547262400559E-4]:9.104028382834E-1)[&rate=5.93547262400559E-4]:8.394852571441E-1)[&rate=5.93547262400559E-4]:3.603533048309E-3)[&rate=5.93547262400559E-4]:4.155496979698E-1,101[&rate=5.93547262400559E-4]:7.433223501828E-1)[&rate=5.93547262400559E-4]:6.493415026059E-1)[&rate=5.93547262400559E-4]:5.427038822139E-2,40[&rate=5.93547262400559E-4]:4.737700820163E-1)[&rate=5.93547262400559E-4]:1.202603184151E-2,(39[&rate=5.93547262400559E-4]:3.996375181501E-1,146[&rate=5.93547262400559E-4]:5.19856097385E-1)[&rate=5.93547262400559E-4]:8.615859570773E-2)[&rate=5.93547262400559E-4]:1.250106447969E-2)[&rate=5.93547262400559E-4]:7.798427686786E-2)[&rate=5.93547262400559E-4]:3.314220700938E-1,(((96[&rate=5.93547262400559E-4]:5.856788063024E-1,99[&rate=5.93547262400559E-4]:6.211979319853E-1)[&rate=5.93547262400559E-4]:1.021366333035E-1,98[&rate=5.93547262400559E-4]:7.014766417915E-1)[&rate=5.93547262400559E-4]:1.81974587207E-1,((94[&rate=5.93547262400559E-4]:3.032177042492E-1,100[&rate=5.93547262400559E-4]:3.032177042492E-1)[&rate=5.93547262400559E-4]:1.807188426161E-1,95[&rate=5.93547262400559E-4]:5.686360004173E-1)[&rate=5.93547262400559E-4]:3.257441903299E-1)[&rate=5.93547262400559E-4]:1.526675968469E-1)[&rate=5.93547262400559E-4]:2.161965954825E-1,38[&rate=5.93547262400559E-4]:1.055594109853E0)[&rate=5.93547262400559E-4]:2.702018996864E-1)[&rate=5.93547262400559E-4]:2.640539247895E-1)[&rate=5.93547262400559E-4]:1.811789596727E-2,33[&rate=5.93547262400559E-4]:1.261503289858E-1)[&rate=5.93547262400559E-4]:3.102464614377E-4,((((((137[&rate=5.93547262400559E-4]:3.76065215067E-1,133[&rate=5.93547262400559E-4]:3.34969324656E-1)[&rate=5.93547262400559E-4]:1.868056021628E-1,134[&rate=5.93547262400559E-4]:4.916379405176E-1)[&rate=5.93547262400559E-4]:1.094497904789E0,(52[&rate=5.93547262400559E-4]:7.663772313865E-1,((((12[&rate=5.93547262400559E-4]:2.184342133948E-1,5[&rate=5.93547262400559E-4]:1.800780490113E-1)[&rate=5.93547262400559E-4]:1.662881372885E-1,29[&rate=5.93547262400559E-4]:4.915716657518E-1)[&rate=5.93547262400559E-4]:2.791708228937E-1,103[&rate=5.93547262400559E-4]:5.378657763168E-1)[&rate=5.93547262400559E-4]:1.822986988462E0,(53[&rate=5.93547262400559E-4]:5.707734528362E-1,((((82[&rate=5.93547262400559E-4]:2.889756825365E-1,((72[&rate=5.93547262400559E-4]:1.884893505551E-2,78[&rate=5.93547262400559E-4]:4.076674327482E-2)[&rate=5.93547262400559E-4]:5.058775936698E-2,79[&rate=5.93547262400559E-4]:9.13545026418E-2)[&rate=5.93547262400559E-4]:1.894020018126E-1)[&rate=5.93547262400559E-4]:1.040586569239E-1,77[&rate=5.93547262400559E-4]:4.204315997344E-1)[&rate=5.93547262400559E-4]:6.729662086486E-2,((73[&rate=5.93547262400559E-4]:2.754081597526E-1,71[&rate=5.93547262400559E-4]:2.069150090678E-1)[&rate=5.93547262400559E-4]:1.840084077131E-1,(80[&rate=5.93547262400559E-4]:3.382754128661E-2,81[&rate=5.93547262400559E-4]:3.382754128661E-2)[&rate=5.93547262400559E-4]:3.762739576859E-1)[&rate=5.93547262400559E-4]:3.379110518828E-2)[&rate=5.93547262400559E-4]:2.705533863501E-1,(((76[&rate=5.93547262400559E-4]:3.820266859281E-1,74[&rate=5.93547262400559E-4]:3.820266859281E-1)[&rate=5.93547262400559E-4]:3.215231387609E-3,70[&rate=5.93547262400559E-4]:3.468857529323E-1)[&rate=5.93547262400559E-4]:5.409182032552E-2,75[&rate=5.93547262400559E-4]:4.393337376413E-1)[&rate=5.93547262400559E-4]:3.244273213627E-1)[&rate=5.93547262400559E-4]:5.534754524443E-1)[&rate=5.93547262400559E-4]:1.175888560704E-1)[&rate=5.93547262400559E-4]:6.981820116855E-2)[&rate=5.93547262400559E-4]:7.601282456405E-2)[&rate=5.93547262400559E-4]:2.799967928548E-1,125[&rate=5.93547262400559E-4]:9.038076138327E-1)[&rate=5.93547262400559E-4]:4.861063406654E-1,(68[&rate=5.93547262400559E-4]:7.770776775627E-1,((((56[&rate=5.93547262400559E-4]:2.20952729721E-1,55[&rate=5.93547262400559E-4]:2.20952729721E-1)[&rate=5.93547262400559E-4]:6.077756100176E-2,58[&rate=5.93547262400559E-4]:3.090526950945E-1)[&rate=5.93547262400559E-4]:1.610568822773E-2,(59[&rate=5.93547262400559E-4]:2.848595343728E-1,(37[&rate=5.93547262400559E-4]:3.176097628174E-1,54[&rate=5.93547262400559E-4]:2.41107030577E-1)[&rate=5.93547262400559E-4]:5.501137675598E-3)[&rate=5.93547262400559E-4]:2.117316588926E-2)[&rate=5.93547262400559E-4]:3.890305127349E-2,57[&rate=5.93547262400559E-4]:3.476679919727E-1)[&rate=5.93547262400559E-4]:4.813222538961E-1)[&rate=5.93547262400559E-4]:4.461696102687E-1)[&rate=5.93547262400559E-4]:2.401293414411E-1,34[&rate=5.93547262400559E-4]:5.264229287019E-2)[&rate=5.93547262400559E-4]:9.025663874144E-2);
tree STATE_1260000 [&joint=-20977.017668373024,lnP=-20977.017668373024] = [&R] (((33[&rate=4.917787188692225E-4]:3.479380949331E-2,32[&rate=4.917787188692225E-4]:2.93143574386E-2)[&rate=4.917787188692225E-4]:4.841787009328E-3,(((68[&rate=4.917787188692225E-4]:9.963356565957E-1,(57[&rate=4.917787188692225E-4]:5.588763258366E-1,((((56[&rate=4.917787188692225E-4]:3.572430655029E-1,55[&rate=4.917787188692225E-4]:3.572430655029E-1)[&rate=4.917787188692225E-4]:5.851536465936E-3,58[&rate=4.917787188692225E-4]:3.904170063405E-1)[&rate=4.917787188692225E-4]:2.73945981761E-2,(37[&rate=4.917787188692225E-4]:3.672242918484E-1,54[&rate=4.917787188692225E-4]:2.90721559608E-1)[&rate=4.917787188692225E-4]:6.97129957283E-2)[&rate=4.917787188692225E-4]:1.056399206241E-1,59[&rate=4.917787188692225E-4]:5.043258420806E-1)[&rate=4.917787188692225E-4]:5.181824331894E-2)[&rate=4.917787188692225E-4]:4.893718990651E-1)[&rate=4.917787188692225E-4]:3.564131041906E-1,(((((((73[&rate=4.917787188692225E-4]:3.468234448927E-1,71[&rate=4.917787188692225E-4]:2.783302942078E-1)[&rate=4.917787188692225E-4]:7.645871311747E-2,(80[&rate=4.917787188692225E-4]:1.790223086274E-1,81[&rate=4.917787188692225E-4]:1.790223086274E-1)[&rate=4.917787188692225E-4]:1.949447808896E-1)[&rate=4.917787188692225E-4]:1.511568522215E-1,(((79[&rate=4.917787188692225E-4]:2.283987565554E-1,82[&rate=4.917787188692225E-4]:2.366179346375E-1)[&rate=4.917787188692225E-4]:6.615602706912E-2,(72[&rate=4.917787188692225E-4]:5.551644587317E-2,78[&rate=4.917787188692225E-4]:7.743425409249E-2)[&rate=4.917787188692225E-4]:2.17120529532E-1)[&rate=4.917787188692225E-4]:2.344808269775E-1,77[&rate=4.917787188692225E-4]:5.646520489581E-1)[&rate=4.917787188692225E-4]:4.307509218745E-3)[&rate=4.917787188692225E-4]:3.706241311067E-1,(((76[&rate=4.917787188692225E-4]:3.655273054587E-1,74[&rate=4.917787188692225E-4]:3.655273054587E-1)[&rate=4.917787188692225E-4]:3.213426830692E-3,70[&rate=4.917787188692225E-4]:3.303845679059E-1)[&rate=4.917787188692225E-4]:1.556093250126E-1,75[&rate=4.917787188692225E-4]:5.24350057302E-1)[&rate=4.917787188692225E-4]:4.207130840362E-1)[&rate=4.917787188692225E-4]:5.755523613646E-1,((133[&rate=4.917787188692225E-4]:6.10696021566E-1,137[&rate=4.917787188692225E-4]:6.51791911977E-1)[&rate=4.917787188692225E-4]:1.18029014947E-2,134[&rate=4.917787188692225E-4]:5.923619367595E-1)[&rate=4.917787188692225E-4]:9.337330179982E-1)[&rate=4.917787188692225E-4]:7.89281465494E-2,(53[&rate=4.917787188692225E-4]:7.756173960113E-1,((((12[&rate=4.917787188692225E-4]:3.110322372558E-1,5[&rate=4.917787188692225E-4]:2.726760728723E-1)[&rate=4.917787188692225E-4]:2.851218516017E-1,29[&rate=4.917787188692225E-4]:7.03003403926E-1)[&rate=4.917787188692225E-4]:3.407175782114E-1,103[&rate=4.917787188692225E-4]:8.108442698086E-1)[&rate=4.917787188692225E-4]:1.556346670806E0,52[&rate=4.917787188692225E-4]:7.028972060532E-1)[&rate=4.917787188692225E-4]:8.091691126947E-2)[&rate=4.917787188692225E-4]:7.746319462881E-2)[&rate=4.917787188692225E-4]:5.24318281704E-1,125[&rate=4.917787188692225E-4]:1.167016358683E0)[&rate=4.917787188692225E-4]:3.523990687702E-1)[&rate=4.917787188692225E-4]:6.379606505452E-2,34[&rate=4.917787188692225E-4]:5.810489438502E-3)[&rate=4.917787188692225E-4]:5.026346322851E-2)[&rate=4.917787188692225E-4]:1.770160289746E-2,(((((128[&rate=4.917787188692225E-4]:1.386603275858E0,(((60[&rate=4.917787188692225E-4]:1.401739693095E-1,65[&rate=4.917787188692225E-4]:1.401739693095E-1)[&rate=4.917787188692225E-4]:8.257361747026E-2,(64[&rate=4.917787188692225E-4]:3.517451879488E-1,62[&rate=4.917787188692225E-4]:3.928410783598E-1)[&rate=4.917787188692225E-4]:2.168733033773E-2)[&rate=4.917787188692225E-4]:2.480855931095E-1,(63[&rate=4.917787188692225E-4]:4.654098703629E-2,61[&rate=4.917787188692225E-4]:8.763687744734E-2)[&rate=4.917787188692225E-4]:5.749771243597E-1)[&rate=4.917787188692225E-4]:8.637153014482E-1)[&rate=4.917787188692225E-4]:3.513055863214E-1,(((118[&rate=4.917787188692225E-4]:6.246326823425E-1,((130[&rate=4.917787188692225E-4]:1.73139403101E-1,(132[&rate=4.917787188692225E-4]:1.05417294894E-1,129[&rate=4.917787188692225E-4]:1.026775688666E-1)[&rate=4.917787188692225E-4]:7.046183423438E-2)[&rate=4.917787188692225E-4]:7.827653835758E-2,131[&rate=4.917787188692225E-4]:2.541556674859E-1)[&rate=4.917787188692225E-4]:2.36230439514E-1)[&rate=4.917787188692225E-4]:1.513025397193E-2,69[&rate=4.917787188692225E-4]:6.507218404241E-1)[&rate=4.917787188692225E-4]:1.217526338621E0,(((((49[&rate=4.917787188692225E-4]:4.191298676939E-1,50[&rate=4.917787188692225E-4]:4.191298676939E-1)[&rate=4.917787188692225E-4]:1.215216116231E-1,(47[&rate=4.917787188692225E-4]:5.489355742015E-1,44[&rate=4.917787188692225E-4]:5.434710933273E-1)[&rate=4.917787188692225E-4]:2.450279036121E-2)[&rate=4.917787188692225E-4]:1.347335690085E-2,51[&rate=4.917787188692225E-4]:5.595893170921E-1)[&rate=4.917787188692225E-4]:1.080868626692E-1,((48[&rate=4.917787188692225E-4]:4.875479427484E-1,(42[&rate=4.917787188692225E-4]:4.451211917757E-1,41[&rate=4.917787188692225E-4]:4.396567109014E-1)[&rate=4.917787188692225E-4]:4.175384852442E-3)[&rate=4.917787188692225E-4]:3.221367954905E-2,(46[&rate=4.917787188692225E-4]:5.298997569853E-1,43[&rate=4.917787188692225E-4]:5.298997569853E-1)[&rate=4.917787188692225E-4]:7.908270605781E-4)[&rate=4.917787188692225E-4]:1.643080000869E-1)[&rate=4.917787188692225E-4]:1.468511135766E-1,45[&rate=4.917787188692225E-4]:8.33652976398E-1)[&rate=4.917787188692225E-4]:1.105140588492E-1)[&rate=4.917787188692225E-4]:2.034561464091E-2)[&rate=4.917787188692225E-4]:3.123274822344E-1,((127[&rate=4.917787188692225E-4]:2.584061213702E0,121[&rate=4.917787188692225E-4]:2.142965323291E0)[&rate=4.917787188692225E-4]:1.809153770671E-1,(36[&rate=4.917787188692225E-4]:8.700523590035E-2,35[&rate=4.917787188692225E-4]:4.042989343459E-2)[&rate=4.917787188692225E-4]:1.574234096633E-1)[&rate=4.917787188692225E-4]:3.236159180282E-1)[&rate=4.917787188692225E-4]:1.524215686022E-1,(((39[&rate=4.917787188692225E-4]:6.266976566804E-1,((((((((10[&rate=4.917787188692225E-4]:3.532261667285E-1,15[&rate=4.917787188692225E-4]:3.915823311119E-1)[&rate=4.917787188692225E-4]:2.786948863892E-1,6[&rate=4.917787188692225E-4]:6.154826969533E-1)[&rate=4.917787188692225E-4]:1.422258213587E-1,((18[&rate=4.917787188692225E-4]:5.014370427767E-1,3[&rate=4.917787188692225E-4]:3.863685496261E-1)[&rate=4.917787188692225E-4]:3.04096188471E-1,((88[&rate=4.917787188692225E-4]:1.682998590719E-1,89[&rate=4.917787188692225E-4]:1.819984892089E-1)[&rate=4.917787188692225E-4]:6.034933931318E-1,(87[&rate=4.917787188692225E-4]:1.863825940543E-1,(((91[&rate=4.917787188692225E-4]:7.432655606955E-3,90[&rate=4.917787188692225E-4]:7.432655606955E-3)[&rate=4.917787188692225E-4]:7.878370852617E-2,92[&rate=4.917787188692225E-4]:8.621636413312E-2)[&rate=4.917787188692225E-4]:1.04810952344E-1,((((93[&rate=4.917787188692225E-4]:8.856411376096E-2,86[&rate=4.917787188692225E-4]:7.486548362395E-2)[&rate=4.917787188692225E-4]:1.025057652114E-3,85[&rate=4.917787188692225E-4]:7.589054127606E-2)[&rate=4.917787188692225E-4]:1.248565907195E-3,84[&rate=4.917787188692225E-4]:7.713910718326E-2)[&rate=4.917787188692225E-4]:8.510633867488E-3,83[&rate=4.917787188692225E-4]:8.564974105074E-2)[&rate=4.917787188692225E-4]:9.167894528934E-2)[&rate=4.917787188692225E-4]:9.053907714179E-3)[&rate=4.917787188692225E-4]:5.854106581494E-1)[&rate=4.917787188692225E-4]:4.583975132905E-1)[&rate=4.917787188692225E-4]:1.518898569443E-2)[&rate=4.917787188692225E-4]:9.246074676941E-1,((((((21[&rate=4.917787188692225E-4]:7.52556412802E-1,28[&rate=4.917787188692225E-4]:7.772139470484E-1)[&rate=4.917787188692225E-4]:1.54637578995E-1,1[&rate=4.917787188692225E-4]:1.455501561804E-1)[&rate=4.917787188692225E-4]:9.911298187358E-2,24[&rate=4.917787188692225E-4]:1.025485055862E0)[&rate=4.917787188692225E-4]:4.907870164605E-1,(102[&rate=4.917787188692225E-4]:1.269710511012E-1,((11[&rate=4.917787188692225E-4]:5.341534045839E-1,140[&rate=4.917787188692225E-4]:5.149753223921E-1)[&rate=4.917787188692225E-4]:2.090117672733E-1,((25[&rate=4.917787188692225E-4]:3.029109165218E-1,20[&rate=4.917787188692225E-4]:2.837328343301E-1)[&rate=4.917787188692225E-4]:1.221898481602E-1,23[&rate=4.917787188692225E-4]:4.141418605723E-1)[&rate=4.917787188692225E-4]:4.13954818134E-1)[&rate=4.917787188692225E-4]:4.495593039016E-1)[&rate=4.917787188692225E-4]:2.276571856052E-1)[&rate=4.917787188692225E-4]:5.412153607221E-3,(142[&rate=4.917787188692225E-4]:8.463234877677E-1,(145[&rate=4.917787188692225E-4]:5.104764047343E-1,(144[&rate=4.917787188692225E-4]:5.008453531985E-1,141[&rate=4.917787188692225E-4]:5.035850792258E-1)[&rate=4.917787188692225E-4]:4.151599480888E-3)[&rate=4.917787188692225E-4]:3.358470830334E-1)[&rate=4.917787188692225E-4]:7.602922450116E-1)[&rate=4.917787188692225E-4]:4.332889725771E-2,((((115[&rate=4.917787188692225E-4]:8.266866795267E-1,(13[&rate=4.917787188692225E-4]:4.409071930777E-1,19[&rate=4.917787188692225E-4]:4.792633574614E-1)[&rate=4.917787188692225E-4]:4.679712672709E-1)[&rate=4.917787188692225E-4]:1.037441530784E-1,((107[&rate=4.917787188692225E-4]:5.686196167175E-1,(108[&rate=4.917787188692225E-4]:3.983342840218E-1,(104[&rate=4.917787188692225E-4]:2.15352346044E-1,114[&rate=4.917787188692225E-4]:1.550783734413E-1)[&rate=4.917787188692225E-4]:1.857216640051E-1)[&rate=4.917787188692225E-4]:1.675456066684E-1)[&rate=4.917787188692225E-4]:3.430183923021E-2,109[&rate=4.917787188692225E-4]:6.220995381394E-1)[&rate=4.917787188692225E-4]:3.877833492602E-1)[&rate=4.917787188692225E-4]:1.65426339702E-1,((148[&rate=4.917787188692225E-4]:2.663545815668E-1,143[&rate=4.917787188692225E-4]:2.636148555394E-1)[&rate=4.917787188692225E-4]:4.623590864159E-1,(116[&rate=4.917787188692225E-4]:4.588161140468E-1,((111[&rate=4.917787188692225E-4]:1.570312960264E-1,106[&rate=4.917787188692225E-4]:1.405929398621E-1)[&rate=4.917787188692225E-4]:9.802326873622E-2,139[&rate=4.917787188692225E-4]:4.30397030516E-1)[&rate=4.917787188692225E-4]:2.804738780513E-1)[&rate=4.917787188692225E-4]:2.315413895522E-1)[&rate=4.917787188692225E-4]:4.054996687082E-1)[&rate=4.917787188692225E-4]:2.162328752189E-1,((14[&rate=4.917787188692225E-4]:6.785761289767E-1,17[&rate=4.917787188692225E-4]:7.169322933603E-1)[&rate=4.917787188692225E-4]:2.494310957131E-1,((9[&rate=4.917787188692225E-4]:6.234153917096E-1,(112[&rate=4.917787188692225E-4]:6.033354880714E-1,(30[&rate=4.917787188692225E-4]:5.185878725182E-1,4[&rate=4.917787188692225E-4]:3.459851327922E-1)[&rate=4.917787188692225E-4]:1.99816108704E-1)[&rate=4.917787188692225E-4]:2.829908172032E-2)[&rate=4.917787188692225E-4]:2.565844793912E-1,(((117[&rate=4.917787188692225E-4]:6.144148924361E-1,105[&rate=4.917787188692225E-4]:5.842779061347E-1)[&rate=4.917787188692225E-4]:1.624709130213E-1,110[&rate=4.917787188692225E-4]:7.686666273751E-1)[&rate=4.917787188692225E-4]:8.382678122133E-2,113[&rate=4.917787188692225E-4]:8.579728606512E-1)[&rate=4.917787188692225E-4]:3.024618853175E-2)[&rate=4.917787188692225E-4]:3.97881755068E-2)[&rate=4.917787188692225E-4]:4.662746036582E-1)[&rate=4.917787188692225E-4]:8.306006196288E-2)[&rate=4.917787188692225E-4]:2.296316299417E-1)[&rate=4.917787188692225E-4]:7.292290243529E-1,101[&rate=4.917787188692225E-4]:1.356750489811E0)[&rate=4.917787188692225E-4]:6.14143847852E-2,(97[&rate=4.917787188692225E-4]:3.5214516611E-1,16[&rate=4.917787188692225E-4]:2.508676343593E0)[&rate=4.917787188692225E-4]:2.181729812607E-2)[&rate=4.917787188692225E-4]:1.249229174847E-2,(146[&rate=4.917787188692225E-4]:5.503373612152E-1,((((22[&rate=4.917787188692225E-4]:4.343138084978E-1,27[&rate=4.917787188692225E-4]:4.507521646621E-1)[&rate=4.917787188692225E-4]:2.894748599607E-1,(26[&rate=4.917787188692225E-4]:4.097189353843E-1,(7[&rate=4.917787188692225E-4]:1.46601990368E-1,8[&rate=4.917787188692225E-4]:1.46601990368E-1)[&rate=4.917787188692225E-4]:1.562676299478E-1)[&rate=4.917787188692225E-4]:3.250286371838E-1)[&rate=4.917787188692225E-4]:2.673367837725E-3,31[&rate=4.917787188692225E-4]:7.812565568442E-1)[&rate=4.917787188692225E-4]:7.235613887957E-2,2[&rate=4.917787188692225E-4]:6.262154354497E-1)[&rate=4.917787188692225E-4]:1.76062914936E0)[&rate=4.917787188692225E-4]:2.737422537054E-2)[&rate=4.917787188692225E-4]:1.258821389214E-1,(98[&rate=4.917787188692225E-4]:6.91712101329E-1,((96[&rate=4.917787188692225E-4]:5.996298561148E-1,99[&rate=4.917787188692225E-4]:6.351489817976E-1)[&rate=4.917787188692225E-4]:5.238616508355E-2,((94[&rate=4.917787188692225E-4]:1.440643672826E-1,100[&rate=4.917787188692225E-4]:1.440643672826E-1)[&rate=4.917787188692225E-4]:2.475399392167E-1,95[&rate=4.917787188692225E-4]:4.763037600514E-1)[&rate=4.917787188692225E-4]:2.003024250813E-1)[&rate=4.917787188692225E-4]:2.603487794503E-2)[&rate=4.917787188692225E-4]:2.00783454895E-2)[&rate=4.917787188692225E-4]:4.332251040828E-2)[&rate=4.917787188692225E-4]:2.372332218588E-2,(147[&rate=4.917787188692225E-4]:6.960330997451E-1,40[&rate=4.917787188692225E-4]:6.386560505648E-1)[&rate=4.917787188692225E-4]:1.176492830156E-2)[&rate=4.917787188692225E-4]:2.971805460561E-1,38[&rate=4.917787188692225E-4]:8.792955139934E-1)[&rate=4.917787188692225E-4]:3.969607222505E-1)[&rate=4.917787188692225E-4]:1.184217283146E-1,((67[&rate=4.917787188692225E-4]:4.948899769141E-1,((123[&rate=4.917787188692225E-4]:2.301197460863E-1,124[&rate=4.917787188692225E-4]:2.273875056492E-1)[&rate=4.917787188692225E-4]:4.833755646215E-1,122[&rate=4.917787188692225E-4]:7.134953107078E-1)[&rate=4.917787188692225E-4]:2.826672165469E-1)[&rate=4.917787188692225E-4]:1.214034895756E-1,(((120[&rate=4.917787188692225E-4]:1.788462874863E0,126[&rate=4.917787188692225E-4]:1.098650763178E0)[&rate=4.917787188692225E-4]:1.23764912494E-1,(119[&rate=4.917787188692225E-4]:1.815705414996E0,((138[&rate=4.917787188692225E-4]:3.723559945021E-1,136[&rate=4.917787188692225E-4]:2.408491451869E-1)[&rate=4.917787188692225E-4]:4.640914301632E-1,135[&rate=4.917787188692225E-4]:6.364474246652E-1)[&rate=4.917787188692225E-4]:8.313127848518E-1)[&rate=4.917787188692225E-4]:1.924127833192E-1)[&rate=4.917787188692225E-4]:8.134387167121E-2,66[&rate=4.917787188692225E-4]:5.658535765802E-2)[&rate=4.917787188692225E-4]:5.597081088316E-1)[&rate=4.917787188692225E-4]:1.760190515533E-1)[&rate=4.917787188692225E-4]:1.444767361516E-1);
tree STATE_1350000 [&joint=-20999.97337157182,lnP=-20999.97337157182] = [&R] ((32[&rate=5.802110110063506E-4]:9.267162835827E-2,((33[&rate=5.802110110063506E-4]:3.638520893117E-2,34[&rate=5.802110110063506E-4]:5.282356509554E-2)[&rate=5.802110110063506E-4]:1.195437609762E-2,(((((((121[&rate=5.802110110063506E-4]:1.767449007397E0,((((132[&rate=5.802110110063506E-4]:1.767072823335E-1,(130[&rate=5.802110110063506E-4]:7.162266463203E-2,131[&rate=5.802110110063506E-4]:7.436239065939E-2)[&rate=5.802110110063506E-4]:1.023448916741E-1)[&rate=5.802110110063506E-4]:1.071096693042E-2,129[&rate=5.802110110063506E-4]:1.846785232365E-1)[&rate=5.802110110063506E-4]:2.486282547405E-1,(69[&rate=5.802110110063506E-4]:3.739726773849E-1,118[&rate=5.802110110063506E-4]:3.630137732753E-1)[&rate=5.802110110063506E-4]:2.072793060717E-1)[&rate=5.802110110063506E-4]:4.551848415012E-1,(((((60[&rate=5.802110110063506E-4]:5.12732281438E-3,62[&rate=5.802110110063506E-4]:1.969081447321E-1)[&rate=5.802110110063506E-4]:2.690854683631E-2,64[&rate=5.802110110063506E-4]:1.827208011574E-1)[&rate=5.802110110063506E-4]:1.594771156422E-1,65[&rate=5.802110110063506E-4]:1.915129852929E-1)[&rate=5.802110110063506E-4]:2.089277359815E-1,(63[&rate=5.802110110063506E-4]:1.801762263657E-1,61[&rate=5.802110110063506E-4]:2.212721167767E-1)[&rate=5.802110110063506E-4]:3.709494264155E-1)[&rate=5.802110110063506E-4]:4.036560086389E-1,128[&rate=5.802110110063506E-4]:8.561515244339E-1)[&rate=5.802110110063506E-4]:2.960036901705E-2)[&rate=5.802110110063506E-4]:2.844368399738E-1)[&rate=5.802110110063506E-4]:2.187007141099E-1,127[&rate=5.802110110063506E-4]:2.427245611918E0)[&rate=5.802110110063506E-4]:2.214710508341E-1,36[&rate=5.802110110063506E-4]:1.281687175468E-1)[&rate=5.802110110063506E-4]:3.896185090977E-1,(45[&rate=5.802110110063506E-4]:6.986818024351E-1,(((47[&rate=5.802110110063506E-4]:2.092777109311E-1,44[&rate=5.802110110063506E-4]:2.038132300568E-1)[&rate=5.802110110063506E-4]:3.055712955848E-1,(43[&rate=5.802110110063506E-4]:3.913526565786E-1,(46[&rate=5.802110110063506E-4]:2.785159002826E-1,((48[&rate=5.802110110063506E-4]:9.104595903236E-2,41[&rate=5.802110110063506E-4]:4.733011203788E-2)[&rate=5.802110110063506E-4]:1.0941977566E-1,42[&rate=5.802110110063506E-4]:1.622143685721E-1)[&rate=5.802110110063506E-4]:6.712120384175E-2)[&rate=5.802110110063506E-4]:1.128367562959E-1)[&rate=5.802110110063506E-4]:1.234963499373E-1)[&rate=5.802110110063506E-4]:9.282109551346E-2,((49[&rate=5.802110110063506E-4]:3.179496759904E-1,50[&rate=5.802110110063506E-4]:3.179496759904E-1)[&rate=5.802110110063506E-4]:4.051719227911E-2,51[&rate=5.802110110063506E-4]:3.639313491437E-1)[&rate=5.802110110063506E-4]:2.164163485141E-1)[&rate=5.802110110063506E-4]:9.920842171712E-2)[&rate=5.802110110063506E-4]:5.2790099274E-1)[&rate=5.802110110063506E-4]:3.641646117086E-2,35[&rate=5.802110110063506E-4]:5.076283453496E-1)[&rate=5.802110110063506E-4]:2.387893177407E-1,(38[&rate=5.802110110063506E-4]:8.088419285623E-1,(((146[&rate=5.802110110063506E-4]:6.721176192995E-1,(40[&rate=5.802110110063506E-4]:5.294152340757E-1,39[&rate=5.802110110063506E-4]:5.294152340757E-1)[&rate=5.802110110063506E-4]:2.24838059889E-2)[&rate=5.802110110063506E-4]:6.884128478678E-2,(16[&rate=5.802110110063506E-4]:2.670880479088E0,((((22[&rate=5.802110110063506E-4]:3.838591286871E-1,27[&rate=5.802110110063506E-4]:4.002974848515E-1)[&rate=5.802110110063506E-4]:2.336809465099E-1,((7[&rate=5.802110110063506E-4]:1.260640187963E-1,8[&rate=5.802110110063506E-4]:1.260640187963E-1)[&rate=5.802110110063506E-4]:3.048556893902E-1,26[&rate=5.802110110063506E-4]:5.377690232551E-1)[&rate=5.802110110063506E-4]:9.072995605161E-2)[&rate=5.802110110063506E-4]:2.880947794838E-1,(2[&rate=5.802110110063506E-4]:4.244501685733E-1,31[&rate=5.802110110063506E-4]:6.518474288474E-1)[&rate=5.802110110063506E-4]:3.085819463815E-1)[&rate=5.802110110063506E-4]:1.766070917169E0,(147[&rate=5.802110110063506E-4]:4.941294397719E-1,((((((18[&rate=5.802110110063506E-4]:4.59286079568E-1,3[&rate=5.802110110063506E-4]:3.442175864174E-1)[&rate=5.802110110063506E-4]:2.241258844298E-2,6[&rate=5.802110110063506E-4]:4.186849693808E-1)[&rate=5.802110110063506E-4]:1.113806241564E-1,(10[&rate=5.802110110063506E-4]:3.677715325585E-1,15[&rate=5.802110110063506E-4]:4.061276969419E-1)[&rate=5.802110110063506E-4]:1.787324171431E-1)[&rate=5.802110110063506E-4]:5.981244699346E-1,(((88[&rate=5.802110110063506E-4]:6.740012470597E-2,89[&rate=5.802110110063506E-4]:8.109875484299E-2)[&rate=5.802110110063506E-4]:1.348995560684E-1,(87[&rate=5.802110110063506E-4]:1.593155797368E-1,(85[&rate=5.802110110063506E-4]:9.917835672117E-2,(86[&rate=5.802110110063506E-4]:9.602096354818E-2,83[&rate=5.802110110063506E-4]:9.602096354818E-2)[&rate=5.802110110063506E-4]:3.157393172994E-3)[&rate=5.802110110063506E-4]:6.013722301558E-2)[&rate=5.802110110063506E-4]:4.298410103758E-2)[&rate=5.802110110063506E-4]:1.591118363901E-2,(((91[&rate=5.802110110063506E-4]:2.43262428817E-2,90[&rate=5.802110110063506E-4]:2.43262428817E-2)[&rate=5.802110110063506E-4]:4.127759300061E-2,92[&rate=5.802110110063506E-4]:6.56038358823E-2)[&rate=5.802110110063506E-4]:1.042834115127E-1,(93[&rate=5.802110110063506E-4]:3.811780903457E-2,84[&rate=5.802110110063506E-4]:2.441917889755E-2)[&rate=5.802110110063506E-4]:1.317694383605E-1)[&rate=5.802110110063506E-4]:6.202224715532E-2)[&rate=5.802110110063506E-4]:1.397650431935E0)[&rate=5.802110110063506E-4]:4.073902387526E-1,((((((23[&rate=5.802110110063506E-4]:5.793700042006E-1,(20[&rate=5.802110110063506E-4]:3.697763267369E-1,25[&rate=5.802110110063506E-4]:3.889544089286E-1)[&rate=5.802110110063506E-4]:2.013744993816E-1)[&rate=5.802110110063506E-4]:2.647048743931E-2,(140[&rate=5.802110110063506E-4]:2.751777723056E-1,11[&rate=5.802110110063506E-4]:2.943558544973E-1)[&rate=5.802110110063506E-4]:2.265531302933E-1)[&rate=5.802110110063506E-4]:8.026671666842E-1,(24[&rate=5.802110110063506E-4]:1.212691536925E0,(1[&rate=5.802110110063506E-4]:1.159634653538E-1,(21[&rate=5.802110110063506E-4]:6.651017572856E-1,28[&rate=5.802110110063506E-4]:6.897592915321E-1)[&rate=5.802110110063506E-4]:2.125055436846E-1)[&rate=5.802110110063506E-4]:3.159061537629E-1)[&rate=5.802110110063506E-4]:2.06775025509E-1)[&rate=5.802110110063506E-4]:1.857204873091E-2,102[&rate=5.802110110063506E-4]:2.763947755484E-1)[&rate=5.802110110063506E-4]:1.296477990946E-1,(((((((104[&rate=5.802110110063506E-4]:2.04342551774E-1,114[&rate=5.802110110063506E-4]:1.440685791712E-1)[&rate=5.802110110063506E-4]:2.31776078856E-1,(108[&rate=5.802110110063506E-4]:2.143172880539E-1,107[&rate=5.802110110063506E-4]:2.170570140812E-1)[&rate=5.802110110063506E-4]:2.190616165487E-1)[&rate=5.802110110063506E-4]:1.035274424732E-1,109[&rate=5.802110110063506E-4]:5.588241552949E-1)[&rate=5.802110110063506E-4]:1.712112185507E-1,115[&rate=5.802110110063506E-4]:6.505833190511E-1)[&rate=5.802110110063506E-4]:5.870438740909E-2,(13[&rate=5.802110110063506E-4]:3.396885526122E-1,19[&rate=5.802110110063506E-4]:3.780447169959E-1)[&rate=5.802110110063506E-4]:4.517909346698E-1)[&rate=5.802110110063506E-4]:3.662333534471E-1,((116[&rate=5.802110110063506E-4]:4.260279279184E-1,((111[&rate=5.802110110063506E-4]:1.963633259858E-1,106[&rate=5.802110110063506E-4]:1.799249698214E-1)[&rate=5.802110110063506E-4]:2.019726328949E-1,139[&rate=5.802110110063506E-4]:5.736784246341E-1)[&rate=5.802110110063506E-4]:1.044042978048E-1)[&rate=5.802110110063506E-4]:2.031230756733E-1,(148[&rate=5.802110110063506E-4]:3.501516692525E-1,143[&rate=5.802110110063506E-4]:3.474119432252E-1)[&rate=5.802110110063506E-4]:3.173554987229E-1)[&rate=5.802110110063506E-4]:4.463700563156E-1)[&rate=5.802110110063506E-4]:1.5503460812E-1,(((113[&rate=5.802110110063506E-4]:4.583167371574E-1,110[&rate=5.802110110063506E-4]:4.528372851026E-1)[&rate=5.802110110063506E-4]:1.829963098394E-1,105[&rate=5.802110110063506E-4]:6.13915786723E-1)[&rate=5.802110110063506E-4]:2.615852347079E-1,(((9[&rate=5.802110110063506E-4]:4.104414034188E-1,117[&rate=5.802110110063506E-4]:4.214003075285E-1)[&rate=5.802110110063506E-4]:1.619168210389E-1,((30[&rate=5.802110110063506E-4]:1.87884220571E-1,4[&rate=5.802110110063506E-4]:1.528148084493E-2)[&rate=5.802110110063506E-4]:4.802479186555E-1,112[&rate=5.802110110063506E-4]:5.530636460757E-1)[&rate=5.802110110063506E-4]:2.751375646414E-2)[&rate=5.802110110063506E-4]:1.796595407394E-1,(14[&rate=5.802110110063506E-4]:5.346829465051E-1,17[&rate=5.802110110063506E-4]:5.730391108888E-1)[&rate=5.802110110063506E-4]:2.255539967741E-1)[&rate=5.802110110063506E-4]:1.426613384255E-1)[&rate=5.802110110063506E-4]:4.098491671445E-1)[&rate=5.802110110063506E-4]:1.672677285333E-1)[&rate=5.802110110063506E-4]:1.674107860475E-2,(142[&rate=5.802110110063506E-4]:7.655217370654E-1,((144[&rate=5.802110110063506E-4]:2.825101626417E-1,141[&rate=5.802110110063506E-4]:2.852498886691E-1)[&rate=5.802110110063506E-4]:1.026612142873E-2,145[&rate=5.802110110063506E-4]:2.982557361254E-1)[&rate=5.802110110063506E-4]:4.6726600094E-1)[&rate=5.802110110063506E-4]:9.038372586481E-1)[&rate=5.802110110063506E-4]:6.348158048361E-2)[&rate=5.802110110063506E-4]:5.643032539773E-1,101[&rate=5.802110110063506E-4]:1.045089035654E0)[&rate=5.802110110063506E-4]:3.648275139317E-1)[&rate=5.802110110063506E-4]:1.056248387031E-1)[&rate=5.802110110063506E-4]:4.301032367593E-2)[&rate=5.802110110063506E-4]:3.535277188079E-2)[&rate=5.802110110063506E-4]:1.55996402084E-1,(((99[&rate=5.802110110063506E-4]:4.22902633419E-1,96[&rate=5.802110110063506E-4]:3.873835077361E-1)[&rate=5.802110110063506E-4]:2.305977424457E-1,(98[&rate=5.802110110063506E-4]:4.424691362919E-1,97[&rate=5.802110110063506E-4]:2.430155843794E-1)[&rate=5.802110110063506E-4]:1.891733160756E-1)[&rate=5.802110110063506E-4]:4.721967768243E-2,(95[&rate=5.802110110063506E-4]:2.9950375517E-1,(100[&rate=5.802110110063506E-4]:4.492846442787E-2,94[&rate=5.802110110063506E-4]:4.492846442787E-2)[&rate=5.802110110063506E-4]:1.698758371901E-1)[&rate=5.802110110063506E-4]:3.902873366287E-1)[&rate=5.802110110063506E-4]:2.262898974318E-1)[&rate=5.802110110063506E-4]:1.00411212556E-1)[&rate=5.802110110063506E-4]:5.399411810434E-1)[&rate=5.802110110063506E-4]:5.468209925913E-2,((66[&rate=5.802110110063506E-4]:1.619098895709E-1,126[&rate=5.802110110063506E-4]:1.409084079256E0)[&rate=5.802110110063506E-4]:3.133290631576E-1,((67[&rate=5.802110110063506E-4]:3.168538899029E-1,((124[&rate=5.802110110063506E-4]:2.207047018851E-1,123[&rate=5.802110110063506E-4]:2.234369423223E-1)[&rate=5.802110110063506E-4]:1.887677921154E-1,122[&rate=5.802110110063506E-4]:4.122047344377E-1)[&rate=5.802110110063506E-4]:4.059217058059E-1)[&rate=5.802110110063506E-4]:8.678756749419E-2,((120[&rate=5.802110110063506E-4]:8.915381899649E-1,119[&rate=5.802110110063506E-4]:9.874286009238E-1)[&rate=5.802110110063506E-4]:1.601002896698E-1,((138[&rate=5.802110110063506E-4]:2.157196654551E-1,136[&rate=5.802110110063506E-4]:8.421281613995E-2)[&rate=5.802110110063506E-4]:2.340282233443E-1,135[&rate=5.802110110063506E-4]:2.497478887994E-1)[&rate=5.802110110063506E-4]:5.498357963148E-1)[&rate=5.802110110063506E-4]:1.288989279132E0)[&rate=5.802110110063506E-4]:7.159749533136E-2)[&rate=5.802110110063506E-4]:3.258608096209E-1)[&rate=5.802110110063506E-4]:1.266918774738E-1)[&rate=5.802110110063506E-4]:4.98114953842E-2)[&rate=5.802110110063506E-4]:9.139575917558E-2,((68[&rate=5.802110110063506E-4]:5.317367140461E-1,(57[&rate=5.802110110063506E-4]:2.613868989792E-1,((((37[&rate=5.802110110063506E-4]:8.657110431109E-2,58[&rate=5.802110110063506E-4]:6.744542125098E-2)[&rate=5.802110110063506E-4]:2.712465078692E-2,54[&rate=5.802110110063506E-4]:3.719302285756E-2)[&rate=5.802110110063506E-4]:2.681885915421E-2,59[&rate=5.802110110063506E-4]:1.02263248132E-1)[&rate=5.802110110063506E-4]:7.720704933222E-2,(55[&rate=5.802110110063506E-4]:9.695535242897E-2,56[&rate=5.802110110063506E-4]:9.695535242897E-2)[&rate=5.802110110063506E-4]:7.431822372364E-2)[&rate=5.802110110063506E-4]:7.918436107782E-2)[&rate=5.802110110063506E-4]:3.22262383373E-1)[&rate=5.802110110063506E-4]:5.404838821037E-1,((((((77[&rate=5.802110110063506E-4]:5.907570257639E-1,73[&rate=5.802110110063506E-4]:5.962364778186E-1)[&rate=5.802110110063506E-4]:2.187544465687E-2,((((82[&rate=5.802110110063506E-4]:1.640717786231E-1,78[&rate=5.802110110063506E-4]:1.55852600541E-1)[&rate=5.802110110063506E-4]:1.48820261871E-1,72[&rate=5.802110110063506E-4]:2.827550541927E-1)[&rate=5.802110110063506E-4]:1.455961850107E-1,79[&rate=5.802110110063506E-4]:4.502690474227E-1)[&rate=5.802110110063506E-4]:1.225801399919E-1,((80[&rate=5.802110110063506E-4]:9.225272685177E-2,81[&rate=5.802110110063506E-4]:9.225272685177E-2)[&rate=5.802110110063506E-4]:3.670038606321E-1,71[&rate=5.802110110063506E-4]:4.400785052922E-1)[&rate=5.802110110063506E-4]:1.053734218484E-1)[&rate=5.802110110063506E-4]:4.166844649981E-3)[&rate=5.802110110063506E-4]:2.478439007623E-1,((76[&rate=5.802110110063506E-4]:6.31438211036E-1,(74[&rate=5.802110110063506E-4]:5.980668284191E-1,70[&rate=5.802110110063506E-4]:5.597106640357E-1)[&rate=5.802110110063506E-4]:3.337138261681E-2)[&rate=5.802110110063506E-4]:8.068031887725E-2,75[&rate=5.802110110063506E-4]:7.121185299132E-1)[&rate=5.802110110063506E-4]:1.538372933246E-1)[&rate=5.802110110063506E-4]:4.353477414823E-1,(((133[&rate=5.802110110063506E-4]:5.485124411633E-1,137[&rate=5.802110110063506E-4]:5.896083315744E-1)[&rate=5.802110110063506E-4]:1.775329049974E-1,134[&rate=5.802110110063506E-4]:6.959083598596E-1)[&rate=5.802110110063506E-4]:5.970157266389E-1,(52[&rate=5.802110110063506E-4]:4.302231774822E-1,(((12[&rate=5.802110110063506E-4]:2.185017151744E-1,5[&rate=5.802110110063506E-4]:1.801455507909E-1)[&rate=5.802110110063506E-4]:1.617825333186E-1,29[&rate=5.802110110063506E-4]:4.871335635615E-1)[&rate=5.802110110063506E-4]:1.003530064182E-1,103[&rate=5.802110110063506E-4]:3.54609857651E-1)[&rate=5.802110110063506E-4]:1.739907054392E0)[&rate=5.802110110063506E-4]:1.189551196606E-1)[&rate=5.802110110063506E-4]:1.385893027652E-2)[&rate=5.802110110063506E-4]:7.194627698295E-2,53[&rate=5.802110110063506E-4]:6.26786783091E-1)[&rate=5.802110110063506E-4]:4.182417160499E-1,125[&rate=5.802110110063506E-4]:8.346459854796E-1)[&rate=5.802110110063506E-4]:4.042412773369E-1)[&rate=5.802110110063506E-4]:5.444989360055E-1);
tree STATE_1440000 [&joint=-20986.082642497597,lnP=-20986.082642497597] = [&R] ((((((53[&rate=5.231105945908963E-4]:7.802280284516E-1,(((71[&rate=5.231105945908963E-4]:6.045991233598E-1,((82[&rate=5.231105945908963E-4]:3.563891117381E-1,((72[&rate=5.231105945908963E-4]:5.361741890009E-2,78[&rate=5.231105945908963E-4]:7.55352271194E-2)[&rate=5.231105945908963E-4]:2.456551086518E-1,79[&rate=5.231105945908963E-4]:3.211903357712E-1)[&rate=5.231105945908963E-4]:2.697959788484E-2)[&rate=5.231105945908963E-4]:8.351787093371E-2,(((80[&rate=5.231105945908963E-4]:7.38519969968E-2,81[&rate=5.231105945908963E-4]:7.38519969968E-2)[&rate=5.231105945908963E-4]:2.507274631034E-1,77[&rate=5.231105945908963E-4]:3.684150765386E-1)[&rate=5.231105945908963E-4]:2.055483716877E-2,73[&rate=5.231105945908963E-4]:3.944493657621E-1)[&rate=5.231105945908963E-4]:7.833432923845E-2)[&rate=5.231105945908963E-4]:2.003085790441E-1)[&rate=5.231105945908963E-4]:2.617403331123E-1,(75[&rate=5.231105945908963E-4]:4.591936664555E-1,(74[&rate=5.231105945908963E-4]:3.692819670511E-1,(70[&rate=5.231105945908963E-4]:3.254758814895E-1,76[&rate=5.231105945908963E-4]:3.63832045873E-1)[&rate=5.231105945908963E-4]:5.449921178113E-3)[&rate=5.231105945908963E-4]:8.991169940443E-2)[&rate=5.231105945908963E-4]:4.756389407014E-1)[&rate=5.231105945908963E-4]:4.380097964681E-1,(52[&rate=5.231105945908963E-4]:2.363514186842E-1,(((12[&rate=5.231105945908963E-4]:1.112024750429E-1,5[&rate=5.231105945908963E-4]:7.284631065948E-2)[&rate=5.231105945908963E-4]:2.962448286019E-1,29[&rate=5.231105945908963E-4]:5.142966187134E-1)[&rate=5.231105945908963E-4]:4.071051643011E-1,103[&rate=5.231105945908963E-4]:6.885250706857E-1)[&rate=5.231105945908963E-4]:1.21212008256E0)[&rate=5.231105945908963E-4]:3.9822464764E-1)[&rate=5.231105945908963E-4]:1.538486834387E-1)[&rate=5.231105945908963E-4]:2.483957085737E-3,((137[&rate=5.231105945908963E-4]:3.186098117146E-1,133[&rate=5.231105945908963E-4]:2.775139213035E-1)[&rate=5.231105945908963E-4]:2.04822979289E-1,134[&rate=5.231105945908963E-4]:4.521999142913E-1)[&rate=5.231105945908963E-4]:1.082454581913E0)[&rate=5.231105945908963E-4]:5.529245088231E-1,125[&rate=5.231105945908963E-4]:1.125253980699E0)[&rate=5.231105945908963E-4]:1.287078381411E-1,(68[&rate=5.231105945908963E-4]:4.162552403333E-1,(((((37[&rate=5.231105945908963E-4]:1.486617358925E-1,54[&rate=5.231105945908963E-4]:7.215900365204E-2)[&rate=5.231105945908963E-4]:2.446368537942E-2,58[&rate=5.231105945908963E-4]:1.539997382118E-1)[&rate=5.231105945908963E-4]:6.561621155981E-2,57[&rate=5.231105945908963E-4]:2.032225071486E-1)[&rate=5.231105945908963E-4]:7.279720703397E-2,(55[&rate=5.231105945908963E-4]:1.02190294834E-1,56[&rate=5.231105945908963E-4]:1.02190294834E-1)[&rate=5.231105945908963E-4]:1.629004575998E-1)[&rate=5.231105945908963E-4]:4.038288523886E-2,59[&rate=5.231105945908963E-4]:3.136703589843E-1)[&rate=5.231105945908963E-4]:1.51765209218E-1)[&rate=5.231105945908963E-4]:6.710399118402E-1)[&rate=5.231105945908963E-4]:3.783181951985E-1,((34[&rate=5.231105945908963E-4]:2.429298720555E-2,32[&rate=5.231105945908963E-4]:2.375178986459E-3)[&rate=5.231105945908963E-4]:3.14433380678E-3,(((67[&rate=5.231105945908963E-4]:3.031260958008E-1,(122[&rate=5.231105945908963E-4]:4.275691813688E-1,(123[&rate=5.231105945908963E-4]:5.673096174013E-2,124[&rate=5.231105945908963E-4]:5.3998721303E-2)[&rate=5.231105945908963E-4]:3.708382196286E-1)[&rate=5.231105945908963E-4]:3.768294647727E-1)[&rate=5.231105945908963E-4]:3.337297716218E-1,(66[&rate=5.231105945908963E-4]:1.6800975673E-1,((120[&rate=5.231105945908963E-4]:1.956387071815E0,(126[&rate=5.231105945908963E-4]:9.642916681029E-1,((138[&rate=5.231105945908963E-4]:1.529515697898E-1,136[&rate=5.231105945908963E-4]:2.144472047465E-2)[&rate=5.231105945908963E-4]:7.80558827773E-1,135[&rate=5.231105945908963E-4]:7.335103975628E-1)[&rate=5.231105945908963E-4]:6.685385877045E-1)[&rate=5.231105945908963E-4]:3.022832920272E-1)[&rate=5.231105945908963E-4]:9.338197843315E-2,119[&rate=5.231105945908963E-4]:2.145659461207E0)[&rate=5.231105945908963E-4]:5.522700785169E-2)[&rate=5.231105945908963E-4]:4.688461106926E-1)[&rate=5.231105945908963E-4]:2.289311492579E-1,((((45[&rate=5.231105945908963E-4]:7.285991299942E-1,(((((43[&rate=5.231105945908963E-4]:2.933214109477E-1,46[&rate=5.231105945908963E-4]:2.933214109477E-1)[&rate=5.231105945908963E-4]:1.509948240488E-2,((42[&rate=5.231105945908963E-4]:1.77666423536E-1,48[&rate=5.231105945908963E-4]:2.159177896562E-1)[&rate=5.231105945908963E-4]:6.288881870671E-2,41[&rate=5.231105945908963E-4]:2.350907613685E-1)[&rate=5.231105945908963E-4]:1.86853232411E-2)[&rate=5.231105945908963E-4]:1.498934821675E-1,(44[&rate=5.231105945908963E-4]:2.657367179999E-1,51[&rate=5.231105945908963E-4]:2.438787945026E-1)[&rate=5.231105945908963E-4]:1.871131766459E-1)[&rate=5.231105945908963E-4]:1.624528262511E-2,47[&rate=5.231105945908963E-4]:4.745596581451E-1)[&rate=5.231105945908963E-4]:1.421361989151E-1,(49[&rate=5.231105945908963E-4]:4.138885544897E-1,50[&rate=5.231105945908963E-4]:4.138885544897E-1)[&rate=5.231105945908963E-4]:1.700204173247E-1)[&rate=5.231105945908963E-4]:1.200999942454E-1)[&rate=5.231105945908963E-4]:1.8317111837E-1,((((131[&rate=5.231105945908963E-4]:3.74859911456E-1,((132[&rate=5.231105945908963E-4]:1.988518993147E-1,129[&rate=5.231105945908963E-4]:1.961121732874E-1)[&rate=5.231105945908963E-4]:1.503364254462E-3,130[&rate=5.231105945908963E-4]:1.976155375418E-1)[&rate=5.231105945908963E-4]:1.745046478868E-1)[&rate=5.231105945908963E-4]:6.943179341497E-1,69[&rate=5.231105945908963E-4]:1.214383325058E0)[&rate=5.231105945908963E-4]:3.571545469108E-3,118[&rate=5.231105945908963E-4]:1.206995966417E0)[&rate=5.231105945908963E-4]:4.227302883013E-1,(((65[&rate=5.231105945908963E-4]:2.991350787697E-1,(62[&rate=5.231105945908963E-4]:4.614913940239E-1,(64[&rate=5.231105945908963E-4]:3.804372891688E-1,60[&rate=5.231105945908963E-4]:2.297523576621E-1)[&rate=5.231105945908963E-4]:3.9958214444E-2)[&rate=5.231105945908963E-4]:2.942450666362E-2)[&rate=5.231105945908963E-4]:1.239604398624E-1,(63[&rate=5.231105945908963E-4]:1.150170190214E-1,61[&rate=5.231105945908963E-4]:1.561129094325E-1)[&rate=5.231105945908963E-4]:4.587634311174E-1)[&rate=5.231105945908963E-4]:8.035122693936E-1,128[&rate=5.231105945908963E-4]:1.278662582546E0)[&rate=5.231105945908963E-4]:2.113376447751E-1)[&rate=5.231105945908963E-4]:1.951662333343E-1)[&rate=5.231105945908963E-4]:1.056651849917E-1,(35[&rate=5.231105945908963E-4]:2.013208470556E-1,(127[&rate=5.231105945908963E-4]:2.628856860664E0,(36[&rate=5.231105945908963E-4]:9.351475301804E-2,121[&rate=5.231105945908963E-4]:2.172966807813E0)[&rate=5.231105945908963E-4]:1.479416244066E-2)[&rate=5.231105945908963E-4]:1.395872740626E-1)[&rate=5.231105945908963E-4]:6.074367530402E-2)[&rate=5.231105945908963E-4]:2.838652127322E-1,(38[&rate=5.231105945908963E-4]:9.217204905913E-1,((((((95[&rate=5.231105945908963E-4]:4.927429845939E-1,(100[&rate=5.231105945908963E-4]:2.009351215817E-1,94[&rate=5.231105945908963E-4]:2.009351215817E-1)[&rate=5.231105945908963E-4]:2.071084094602E-1)[&rate=5.231105945908963E-4]:1.95537159578E-1,(98[&rate=5.231105945908963E-4]:5.575175980563E-1,(96[&rate=5.231105945908963E-4]:3.365579054864E-1,99[&rate=5.231105945908963E-4]:3.720770311693E-1)[&rate=5.231105945908963E-4]:2.072984903843E-1)[&rate=5.231105945908963E-4]:1.198335843668E-1)[&rate=5.231105945908963E-4]:1.434572352223E-1,((((((88[&rate=5.231105945908963E-4]:1.597592375783E-1,89[&rate=5.231105945908963E-4]:1.734578677153E-1)[&rate=5.231105945908963E-4]:2.706298036043E-1,(((91[&rate=5.231105945908963E-4]:1.587638281475E-1,90[&rate=5.231105945908963E-4]:1.587638281475E-1)[&rate=5.231105945908963E-4]:8.711923364873E-2,92[&rate=5.231105945908963E-4]:2.458830617963E-1)[&rate=5.231105945908963E-4]:7.214930609167E-2,(87[&rate=5.231105945908963E-4]:2.715191168227E-1,(((93[&rate=5.231105945908963E-4]:1.290220351426E-1,84[&rate=5.231105945908963E-4]:1.153234050056E-1)[&rate=5.231105945908963E-4]:3.774001895273E-2,(83[&rate=5.231105945908963E-4]:6.666857494534E-2,85[&rate=5.231105945908963E-4]:6.666857494534E-2)[&rate=5.231105945908963E-4]:8.639484901298E-2)[&rate=5.231105945908963E-4]:2.497574513849E-2,86[&rate=5.231105945908963E-4]:1.780391690968E-1)[&rate=5.231105945908963E-4]:9.347994772593E-2)[&rate=5.231105945908963E-4]:3.28146209282E-2)[&rate=5.231105945908963E-4]:1.260553034316E-1)[&rate=5.231105945908963E-4]:1.38652426563E0,(((((148[&rate=5.231105945908963E-4]:3.515001338753E-1,143[&rate=5.231105945908963E-4]:3.487604078479E-1)[&rate=5.231105945908963E-4]:4.199653808906E-1,((139[&rate=5.231105945908963E-4]:6.422391451352E-1,(111[&rate=5.231105945908963E-4]:3.266093422109E-1,106[&rate=5.231105945908963E-4]:3.101709860465E-1)[&rate=5.231105945908963E-4]:1.40287337171E-1)[&rate=5.231105945908963E-4]:1.590012027063E-1,116[&rate=5.231105945908963E-4]:5.49185553321E-1)[&rate=5.231105945908963E-4]:1.839237970611E-1)[&rate=5.231105945908963E-4]:1.44998254651E-1,(115[&rate=5.231105945908963E-4]:7.658536728388E-1,((13[&rate=5.231105945908963E-4]:4.820616673478E-1,19[&rate=5.231105945908963E-4]:5.204178317314E-1)[&rate=5.231105945908963E-4]:3.282315735926E-1,((((104[&rate=5.231105945908963E-4]:7.637857865427E-2,114[&rate=5.231105945908963E-4]:1.61046060515E-2)[&rate=5.231105945908963E-4]:3.513254406166E-1,107[&rate=5.231105945908963E-4]:4.277040192709E-1)[&rate=5.231105945908963E-4]:1.242797867282E-1,109[&rate=5.231105945908963E-4]:5.711618881908E-1)[&rate=5.231105945908963E-4]:5.181512940806E-2,108[&rate=5.231105945908963E-4]:6.010592093797E-1)[&rate=5.231105945908963E-4]:1.845764973142E-1)[&rate=5.231105945908963E-4]:3.775221272033E-2)[&rate=5.231105945908963E-4]:1.122539321943E-1)[&rate=5.231105945908963E-4]:1.951633896349E-1,(((117[&rate=5.231105945908963E-4]:7.954902798198E-1,(112[&rate=5.231105945908963E-4]:6.242857425447E-1,(30[&rate=5.231105945908963E-4]:2.196627272798E-1,4[&rate=5.231105945908963E-4]:4.705998755383E-2)[&rate=5.231105945908963E-4]:5.196915084157E-1)[&rate=5.231105945908963E-4]:1.684648112475E-1)[&rate=5.231105945908963E-4]:8.502920549784E-4,9[&rate=5.231105945908963E-4]:7.853816677652E-1)[&rate=5.231105945908963E-4]:1.21354394327E-1,(((14[&rate=5.231105945908963E-4]:2.909794832547E-1,17[&rate=5.231105945908963E-4]:3.293356476384E-1)[&rate=5.231105945908963E-4]:5.331912426072E-1,(110[&rate=5.231105945908963E-4]:5.649488428892E-1,105[&rate=5.231105945908963E-4]:5.430310346701E-1)[&rate=5.231105945908963E-4]:2.53742430918E-1)[&rate=5.231105945908963E-4]:4.275550015457E-2,113[&rate=5.231105945908963E-4]:8.669262260165E-1)[&rate=5.231105945908963E-4]:4.802901415774E-2)[&rate=5.231105945908963E-4]:2.405075353156E-1)[&rate=5.231105945908963E-4]:1.269253681846E-1,((142[&rate=5.231105945908963E-4]:2.864428737904E-1,((141[&rate=5.231105945908963E-4]:9.740797643367E-2,144[&rate=5.231105945908963E-4]:9.466825040631E-2)[&rate=5.231105945908963E-4]:3.294711177074E-3,145[&rate=5.231105945908963E-4]:1.034424136383E-1)[&rate=5.231105945908963E-4]:1.830004601521E-1)[&rate=5.231105945908963E-4]:1.153137956065E0,(((24[&rate=5.231105945908963E-4]:9.682492887169E-1,((28[&rate=5.231105945908963E-4]:5.59480029639E-1,21[&rate=5.231105945908963E-4]:5.348224953926E-1)[&rate=5.231105945908963E-4]:3.658804115582E-1,1[&rate=5.231105945908963E-4]:1.390590713342E-1)[&rate=5.231105945908963E-4]:4.836829957443E-2)[&rate=5.231105945908963E-4]:2.50224443246E-1,102[&rate=5.231105945908963E-4]:5.682989634658E-2)[&rate=5.231105945908963E-4]:9.832712622442E-3,((23[&rate=5.231105945908963E-4]:5.047102545534E-1,(20[&rate=5.231105945908963E-4]:3.371956822416E-1,25[&rate=5.231105945908963E-4]:3.563737644334E-1)[&rate=5.231105945908963E-4]:1.592953942297E-1)[&rate=5.231105945908963E-4]:4.529207633431E-1,(11[&rate=5.231105945908963E-4]:6.467184399521E-1,140[&rate=5.231105945908963E-4]:6.275403577603E-1)[&rate=5.231105945908963E-4]:2.259810710952E-1)[&rate=5.231105945908963E-4]:2.597165225793E-1)[&rate=5.231105945908963E-4]:1.263428784204E-1)[&rate=5.231105945908963E-4]:1.541005354544E-2)[&rate=5.231105945908963E-4]:7.151146450815E-2)[&rate=5.231105945908963E-4]:4.872695668561E-2,(((18[&rate=5.231105945908963E-4]:8.24547767055E-1,(10[&rate=5.231105945908963E-4]:3.882183462689E-1,15[&rate=5.231105945908963E-4]:4.265745106523E-1)[&rate=5.231105945908963E-4]:3.897540783204E-1)[&rate=5.231105945908963E-4]:1.144955011863E-1,6[&rate=5.231105945908963E-4]:8.760295696112E-1)[&rate=5.231105945908963E-4]:1.433603464999E-1,3[&rate=5.231105945908963E-4]:9.673351215906E-1)[&rate=5.231105945908963E-4]:3.585791145108E-1)[&rate=5.231105945908963E-4]:7.394716086568E-1,101[&rate=5.231105945908963E-4]:1.062646118731E0)[&rate=5.231105945908963E-4]:2.856878672331E-1,(97[&rate=5.231105945908963E-4]:2.448997609396E-1,(((7[&rate=5.231105945908963E-4]:2.784054470231E-1,8[&rate=5.231105945908963E-4]:2.784054470231E-1)[&rate=5.231105945908963E-4]:4.572257364603E-1,26[&rate=5.231105945908963E-4]:8.424804985519E-1)[&rate=5.231105945908963E-4]:8.568951097983E-2,(((22[&rate=5.231105945908963E-4]:4.917113402667E-1,27[&rate=5.231105945908963E-4]:5.08149696431E-1)[&rate=5.231105945908963E-4]:2.640036660198E-1,31[&rate=5.231105945908963E-4]:8.105095268346E-1)[&rate=5.231105945908963E-4]:1.061385731714E-1,2[&rate=5.231105945908963E-4]:6.892508397319E-1)[&rate=5.231105945908963E-4]:5.535752596425E-2)[&rate=5.231105945908963E-4]:1.528055449439E0)[&rate=5.231105945908963E-4]:5.923181466401E-2)[&rate=5.231105945908963E-4]:3.172232901293E-1)[&rate=5.231105945908963E-4]:1.00577464923E-2,16[&rate=5.231105945908963E-4]:2.787943789709E0)[&rate=5.231105945908963E-4]:5.633181797462E-2,((147[&rate=5.231105945908963E-4]:5.218694900351E-1,39[&rate=5.231105945908963E-4]:4.644924408548E-1)[&rate=5.231105945908963E-4]:5.769578086314E-2,146[&rate=5.231105945908963E-4]:6.424068009528E-1)[&rate=5.231105945908963E-4]:2.365944598481E-1)[&rate=5.231105945908963E-4]:1.693087266207E-1,40[&rate=5.231105945908963E-4]:9.280914081868E-1)[&rate=5.231105945908963E-4]:6.193509333358E-2)[&rate=5.231105945908963E-4]:2.26574691016E-1)[&rate=5.231105945908963E-4]:3.198572815887E-1)[&rate=5.231105945908963E-4]:2.4664002962E-2)[&rate=5.231105945908963E-4]:2.744168995741E-2)[&rate=5.231105945908963E-4]:6.900672272582E-2,33[&rate=5.231105945908963E-4]:1.074473775312E-1);
tree STATE_1530000 [&joint=-20951.016857508144,lnP=-20951.016857508144] = [&R] (((34[&rate=5.666311950393994E-4]:3.411450226017E-2,((((((((62[&rate=5.666311950393994E-4]:2.821111754631E-1,65[&rate=5.666311950393994E-4]:9.033035354535E-2)[&rate=5.666311950393994E-4]:2.414219691911E-2,(64[&rate=5.666311950393994E-4]:2.19034914792E-1,60[&rate=5.666311950393994E-4]:6.83499832853E-2)[&rate=5.666311950393994E-4]:4.612256717916E-2)[&rate=5.666311950393994E-4]:3.827516639558E-1,(63[&rate=5.666311950393994E-4]:2.557512646848E-1,61[&rate=5.666311950393994E-4]:2.968471550958E-1)[&rate=5.666311950393994E-4]:3.921578812422E-1)[&rate=5.666311950393994E-4]:9.003651725525E-1,(((118[&rate=5.666311950393994E-4]:9.335173127848E-1,69[&rate=5.666311950393994E-4]:9.444762168945E-1)[&rate=5.666311950393994E-4]:3.310411049426E-2,(((129[&rate=5.666311950393994E-4]:9.177578868228E-2,132[&rate=5.666311950393994E-4]:9.451551470963E-2)[&rate=5.666311950393994E-4]:2.880921665626E-2,130[&rate=5.666311950393994E-4]:1.205850053385E-1)[&rate=5.666311950393994E-4]:6.327883135326E-2,131[&rate=5.666311950393994E-4]:1.866035627192E-1)[&rate=5.666311950393994E-4]:6.457712852174E-1)[&rate=5.666311950393994E-4]:6.195613722669E-1,128[&rate=5.666311950393994E-4]:1.446456768149E0)[&rate=5.666311950393994E-4]:3.187413344581E-3)[&rate=5.666311950393994E-4]:3.839138160994E-1,(((44[&rate=5.666311950393994E-4]:4.642575424566E-1,47[&rate=5.666311950393994E-4]:4.697220233308E-1)[&rate=5.666311950393994E-4]:1.676417709863E-1,45[&rate=5.666311950393994E-4]:6.291670730058E-1)[&rate=5.666311950393994E-4]:8.331349381093E-2,(((46[&rate=5.666311950393994E-4]:6.166262401132E-1,(41[&rate=5.666311950393994E-4]:4.937264263527E-1,(42[&rate=5.666311950393994E-4]:4.174442909287E-1,48[&rate=5.666311950393994E-4]:4.55695657049E-1)[&rate=5.666311950393994E-4]:8.174661629816E-2)[&rate=5.666311950393994E-4]:6.825500501757E-2)[&rate=5.666311950393994E-4]:1.861735396235E-2,43[&rate=5.666311950393994E-4]:6.352435940755E-1)[&rate=5.666311950393994E-4]:2.943558014362E-2,((49[&rate=5.666311950393994E-4]:4.781968680857E-1,50[&rate=5.666311950393994E-4]:4.781968680857E-1)[&rate=5.666311950393994E-4]:1.339084020831E-1,51[&rate=5.666311950393994E-4]:6.17569751043E-1)[&rate=5.666311950393994E-4]:1.978701880465E-2)[&rate=5.666311950393994E-4]:5.599811390893E-2)[&rate=5.666311950393994E-4]:3.476812184846E-1)[&rate=5.666311950393994E-4]:1.290433104564E-1,((127[&rate=5.666311950393994E-4]:2.434014055006E0,121[&rate=5.666311950393994E-4]:1.992918164595E0)[&rate=5.666311950393994E-4]:4.223947364799E-1,(35[&rate=5.666311950393994E-4]:4.493962955576E-2,36[&rate=5.666311950393994E-4]:9.151497202152E-2)[&rate=5.666311950393994E-4]:2.443458742592E-1)[&rate=5.666311950393994E-4]:1.445486809465E-1)[&rate=5.666311950393994E-4]:1.214541704946E-1,(38[&rate=5.666311950393994E-4]:9.573750201023E-1,(((98[&rate=5.666311950393994E-4]:6.639154284242E-1,(95[&rate=5.666311950393994E-4]:5.587901451445E-1,(100[&rate=5.666311950393994E-4]:3.664803418925E-1,94[&rate=5.666311950393994E-4]:3.664803418925E-1)[&rate=5.666311950393994E-4]:1.076103496999E-1)[&rate=5.666311950393994E-4]:1.160542450285E-1)[&rate=5.666311950393994E-4]:1.430820784415E-1,(39[&rate=5.666311950393994E-4]:5.693783320718E-1,((((97[&rate=5.666311950393994E-4]:4.220513983689E-1,147[&rate=5.666311950393994E-4]:5.504666989154E-1)[&rate=5.666311950393994E-4]:1.400172665839E-2,(((26[&rate=5.666311950393994E-4]:7.554568183106E-1,(7[&rate=5.666311950393994E-4]:1.471802382582E-1,8[&rate=5.666311950393994E-4]:1.471802382582E-1)[&rate=5.666311950393994E-4]:5.014272649839E-1)[&rate=5.666311950393994E-4]:5.890409065499E-2,(31[&rate=5.666311950393994E-4]:8.431886197879E-1,(22[&rate=5.666311950393994E-4]:3.081229520138E-1,27[&rate=5.666311950393994E-4]:3.245613081781E-1)[&rate=5.666311950393994E-4]:4.802711472261E-1)[&rate=5.666311950393994E-4]:1.500790561609E-2)[&rate=5.666311950393994E-4]:2.273633034449E-1,2[&rate=5.666311950393994E-4]:8.581625685749E-1)[&rate=5.666311950393994E-4]:1.605654610648E0)[&rate=5.666311950393994E-4]:2.204971555992E-2,(16[&rate=5.666311950393994E-4]:2.612730454609E0,(((((102[&rate=5.666311950393994E-4]:8.529778439204E-2,(24[&rate=5.666311950393994E-4]:1.109614521185E0,((28[&rate=5.666311950393994E-4]:7.873413212603E-1,21[&rate=5.666311950393994E-4]:7.626837870138E-1)[&rate=5.666311950393994E-4]:7.153284779231E-2,1[&rate=5.666311950393994E-4]:7.257279918965E-2)[&rate=5.666311950393994E-4]:2.562198041867E-1)[&rate=5.666311950393994E-4]:1.373270988238E-1)[&rate=5.666311950393994E-4]:9.418256316692E-3,((23[&rate=5.666311950393994E-4]:6.993215564433E-1,(25[&rate=5.666311950393994E-4]:2.936742812248E-1,20[&rate=5.666311950393994E-4]:2.74496199033E-1)[&rate=5.666311950393994E-4]:4.166061793282E-1)[&rate=5.666311950393994E-4]:1.454233724944E-1,(140[&rate=5.666311950393994E-4]:5.325348471379E-1,11[&rate=5.666311950393994E-4]:5.517129293296E-1)[&rate=5.666311950393994E-4]:2.081004927588E-1)[&rate=5.666311950393994E-4]:4.006560432778E-1)[&rate=5.666311950393994E-4]:1.465106955762E-1,(((((109[&rate=5.666311950393994E-4]:7.073751280506E-1,((104[&rate=5.666311950393994E-4]:6.156215643343E-2,114[&rate=5.666311950393994E-4]:1.288183830658E-3)[&rate=5.666311950393994E-4]:3.298373746181E-1,(107[&rate=5.666311950393994E-4]:2.411558331977E-1,108[&rate=5.666311950393994E-4]:2.384161071704E-1)[&rate=5.666311950393994E-4]:1.502436978538E-1)[&rate=5.666311950393994E-4]:2.967975148073E-1)[&rate=5.666311950393994E-4]:4.246748396603E-2,((13[&rate=5.666311950393994E-4]:3.566509806898E-1,19[&rate=5.666311950393994E-4]:3.950071450735E-1)[&rate=5.666311950393994E-4]:2.287334963579E-1,115[&rate=5.666311950393994E-4]:5.031926962258E-1)[&rate=5.666311950393994E-4]:1.671978609963E-1)[&rate=5.666311950393994E-4]:1.617035667746E-2,((((139[&rate=5.666311950393994E-4]:3.508799381473E-1,106[&rate=5.666311950393994E-4]:1.590991162295E-1)[&rate=5.666311950393994E-4]:1.185781802304E-1,111[&rate=5.666311950393994E-4]:2.941156526243E-1)[&rate=5.666311950393994E-4]:3.931197059661E-1,(148[&rate=5.666311950393994E-4]:2.262574191082E-1,143[&rate=5.666311950393994E-4]:2.235176930809E-1)[&rate=5.666311950393994E-4]:4.226217750987E-1)[&rate=5.666311950393994E-4]:4.931563409708E-2,116[&rate=5.666311950393994E-4]:6.598386639204E-1)[&rate=5.666311950393994E-4]:2.672224997919E-2)[&rate=5.666311950393994E-4]:1.254606930681E-1,(((113[&rate=5.666311950393994E-4]:7.193059977363E-1,(9[&rate=5.666311950393994E-4]:6.863691091954E-1,112[&rate=5.666311950393994E-4]:6.945882872775E-1)[&rate=5.666311950393994E-4]:2.47177104588E-2)[&rate=5.666311950393994E-4]:4.855479469968E-2,((30[&rate=5.666311950393994E-4]:3.428155079182E-1,4[&rate=5.666311950393994E-4]:1.702127681922E-1)[&rate=5.666311950393994E-4]:4.668913535868E-1,(14[&rate=5.666311950393994E-4]:2.78057077887E-1,17[&rate=5.666311950393994E-4]:3.164132422707E-1)[&rate=5.666311950393994E-4]:4.165812904673E-1)[&rate=5.666311950393994E-4]:7.322242408167E-2)[&rate=5.666311950393994E-4]:1.981054878E-2,(117[&rate=5.666311950393994E-4]:3.857019758043E-1,(105[&rate=5.666311950393994E-4]:2.256289825453E-1,110[&rate=5.666311950393994E-4]:2.475467907644E-1)[&rate=5.666311950393994E-4]:1.299360069576E-1)[&rate=5.666311950393994E-4]:4.047090914392E-1)[&rate=5.666311950393994E-4]:1.065420465736E-1)[&rate=5.666311950393994E-4]:4.062156968481E-1,(142[&rate=5.666311950393994E-4]:6.08615399754E-1,(144[&rate=5.666311950393994E-4]:5.421177534995E-1,(145[&rate=5.666311950393994E-4]:3.836083181898E-1,141[&rate=5.666311950393994E-4]:3.808685921622E-1)[&rate=5.666311950393994E-4]:1.639888873647E-1)[&rate=5.666311950393994E-4]:6.101819419954E-2)[&rate=5.666311950393994E-4]:8.644164246098E-1)[&rate=5.666311950393994E-4]:1.477025438682E-2)[&rate=5.666311950393994E-4]:3.14563835521E-2,((3[&rate=5.666311950393994E-4]:6.881492296908E-1,(((83[&rate=5.666311950393994E-4]:1.044043858808E-1,(85[&rate=5.666311950393994E-4]:7.284079027562E-2,((86[&rate=5.666311950393994E-4]:6.391644780547E-2,84[&rate=5.666311950393994E-4]:6.391644780547E-2)[&rate=5.666311950393994E-4]:4.889794679067E-3,93[&rate=5.666311950393994E-4]:8.250487262155E-2)[&rate=5.666311950393994E-4]:4.034547791081E-3)[&rate=5.666311950393994E-4]:3.156359560519E-2)[&rate=5.666311950393994E-4]:4.330037284144E-2,(87[&rate=5.666311950393994E-4]:1.253273047121E-1,(92[&rate=5.666311950393994E-4]:1.086872551849E-1,(90[&rate=5.666311950393994E-4]:1.529991790309E-2,91[&rate=5.666311950393994E-4]:1.529991790309E-2)[&rate=5.666311950393994E-4]:9.338733728178E-2)[&rate=5.666311950393994E-4]:3.033867966422E-2)[&rate=5.666311950393994E-4]:2.237745401017E-2)[&rate=5.666311950393994E-4]:5.50429886634E-1,(88[&rate=5.666311950393994E-4]:7.88096491303E-2,89[&rate=5.666311950393994E-4]:9.250827926732E-2)[&rate=5.666311950393994E-4]:6.193249962259E-1)[&rate=5.666311950393994E-4]:5.297406117317E-1)[&rate=5.666311950393994E-4]:1.870307520458E-1,(((10[&rate=5.666311950393994E-4]:2.291797469167E-1,15[&rate=5.666311950393994E-4]:2.675359113001E-1)[&rate=5.666311950393994E-4]:5.085302193734E-1,6[&rate=5.666311950393994E-4]:7.212716101257E-1)[&rate=5.666311950393994E-4]:5.279042912537E-3,18[&rate=5.666311950393994E-4]:7.895643516684E-1)[&rate=5.666311950393994E-4]:2.006841232189E-1)[&rate=5.666311950393994E-4]:3.94763412073E-1)[&rate=5.666311950393994E-4]:4.848563487271E-1,101[&rate=5.666311950393994E-4]:7.520600165091E-1)[&rate=5.666311950393994E-4]:7.483416709769E-1)[&rate=5.666311950393994E-4]:1.903563461132E-3)[&rate=5.666311950393994E-4]:4.318799917704E-3,146[&rate=5.666311950393994E-4]:6.53678471106E-1)[&rate=5.666311950393994E-4]:3.591844020073E-2)[&rate=5.666311950393994E-4]:1.092038742476E-1)[&rate=5.666311950393994E-4]:5.354536089001E-2,((96[&rate=5.666311950393994E-4]:5.731074970126E-1,99[&rate=5.666311950393994E-4]:6.086266226955E-1)[&rate=5.666311950393994E-4]:1.160815037347E-1,40[&rate=5.666311950393994E-4]:5.744349023867E-1)[&rate=5.666311950393994E-4]:1.576926648228E-1)[&rate=5.666311950393994E-4]:2.93553463822E-1)[&rate=5.666311950393994E-4]:2.002787816691E-1)[&rate=5.666311950393994E-4]:3.296621863263E-1,32[&rate=5.666311950393994E-4]:1.903473312925E-5)[&rate=5.666311950393994E-4]:1.217765930796E-2)[&rate=5.666311950393994E-4]:3.256644874109E-3,33[&rate=5.666311950393994E-4]:2.093279096991E-2)[&rate=5.666311950393994E-4]:3.120436928827E-2,((66[&rate=5.666311950393994E-4]:5.508710809773E-1,((67[&rate=5.666311950393994E-4]:3.487060194271E-1,((124[&rate=5.666311950393994E-4]:5.669118513194E-2,123[&rate=5.666311950393994E-4]:5.942342556906E-2)[&rate=5.666311950393994E-4]:1.268569758443E-1,122[&rate=5.666311950393994E-4]:1.862804014133E-1)[&rate=5.666311950393994E-4]:6.636981683545E-1)[&rate=5.666311950393994E-4]:1.794757740501E-1,(((120[&rate=5.666311950393994E-4]:1.612479564232E0,((138[&rate=5.666311950393994E-4]:1.696596718019E-1,136[&rate=5.666311950393994E-4]:3.815282248669E-2)[&rate=5.666311950393994E-4]:3.381425019613E-1,135[&rate=5.666311950393994E-4]:3.078021737632E-1)[&rate=5.666311950393994E-4]:1.052622595949E0)[&rate=5.666311950393994E-4]:8.175062998596E-2,119[&rate=5.666311950393994E-4]:1.790120605177E0)[&rate=5.666311950393994E-4]:9.733108398808E-2,126[&rate=5.666311950393994E-4]:1.101749166522E0)[&rate=5.666311950393994E-4]:6.736068166406E-1)[&rate=5.666311950393994E-4]:2.268928750014E-2)[&rate=5.666311950393994E-4]:3.077567036152E-1,((68[&rate=5.666311950393994E-4]:6.539598139766E-1,(((55[&rate=5.666311950393994E-4]:4.4453430905E-1,((37[&rate=5.666311950393994E-4]:3.524726786547E-1,(56[&rate=5.666311950393994E-4]:2.885900457129E-1,58[&rate=5.666311950393994E-4]:3.159124500846E-1)[&rate=5.666311950393994E-4]:1.743454550993E-2)[&rate=5.666311950393994E-4]:1.376941715585E-1,59[&rate=5.666311950393994E-4]:4.519154840929E-1)[&rate=5.666311950393994E-4]:8.15546268687E-4)[&rate=5.666311950393994E-4]:3.229836674515E-2,54[&rate=5.666311950393994E-4]:4.467780309865E-1)[&rate=5.666311950393994E-4]:2.647243962387E-2,57[&rate=5.666311950393994E-4]:5.142340771677E-1)[&rate=5.666311950393994E-4]:1.916383051149E-1)[&rate=5.666311950393994E-4]:4.898331957297E-1,(125[&rate=5.666311950393994E-4]:1.193238560472E0,(53[&rate=5.666311950393994E-4]:7.751372620682E-1,(((52[&rate=5.666311950393994E-4]:6.385743638752E-1,(134[&rate=5.666311950393994E-4]:3.19626265593E-1,(133[&rate=5.666311950393994E-4]:3.358566775012E-1,137[&rate=5.666311950393994E-4]:3.769525679122E-1)[&rate=5.666311950393994E-4]:1.390657439295E-2)[&rate=5.666311950393994E-4]:1.062693887638E0)[&rate=5.666311950393994E-4]:5.82862975108E-3,(((12[&rate=5.666311950393994E-4]:2.234457884579E-1,5[&rate=5.666311950393994E-4]:1.850896240745E-1)[&rate=5.666311950393994E-4]:9.989951828384E-2,29[&rate=5.666311950393994E-4]:4.301946218103E-1)[&rate=5.666311950393994E-4]:2.500754417226E-1,103[&rate=5.666311950393994E-4]:4.473933512041E-1)[&rate=5.666311950393994E-4]:1.861303376983E0)[&rate=5.666311950393994E-4]:1.352233104513E-1,(((79[&rate=5.666311950393994E-4]:3.059867918866E-1,(82[&rate=5.666311950393994E-4]:2.834343393081E-1,(71[&rate=5.666311950393994E-4]:1.782707842275E-1,(72[&rate=5.666311950393994E-4]:4.349589247083E-3,78[&rate=5.666311950393994E-4]:2.62673974664E-2)[&rate=5.666311950393994E-4]:1.794006470351E-1)[&rate=5.666311950393994E-4]:6.954711672444E-2)[&rate=5.666311950393994E-4]:3.077163066064E-2)[&rate=5.666311950393994E-4]:3.614295776569E-1,((80[&rate=5.666311950393994E-4]:2.240447623313E-1,81[&rate=5.666311950393994E-4]:2.240447623313E-1)[&rate=5.666311950393994E-4]:4.213089650199E-1,(73[&rate=5.666311950393994E-4]:2.567848122228E-1,77[&rate=5.666311950393994E-4]:2.513053601681E-1)[&rate=5.666311950393994E-4]:4.378839836215E-1)[&rate=5.666311950393994E-4]:1.384346411004E-2)[&rate=5.666311950393994E-4]:1.289852527326E-1,(75[&rate=5.666311950393994E-4]:6.805879709486E-1,((76[&rate=5.666311950393994E-4]:2.704318610132E-1,70[&rate=5.666311950393994E-4]:2.320756966298E-1)[&rate=5.666311950393994E-4]:2.47844724539E-2,74[&rate=5.666311950393994E-4]:2.952163334671E-1)[&rate=5.666311950393994E-4]:3.853716374815E-1)[&rate=5.666311950393994E-4]:1.569095417384E-1)[&rate=5.666311950393994E-4]:6.803951286913E-1)[&rate=5.666311950393994E-4]:3.707679301988E-3)[&rate=5.666311950393994E-4]:6.284838120647E-1)[&rate=5.666311950393994E-4]:1.172211159013E-1)[&rate=5.666311950393994E-4]:2.625554126585E-1)[&rate=5.666311950393994E-4]:7.296143046006E-2);
tree STATE_1620000 [&joint=-20973.48921019433,lnP=-20973.48921019433] = [&R] ((((34[&rate=5.558601093296564E-4]:8.42444513065E-5,(((((((50[&rate=5.558601093296564E-4]:4.100982734497E-1,49[&rate=5.558601093296564E-4]:4.100982734497E-1)[&rate=5.558601093296564E-4]:8.912158629107E-2,((47[&rate=5.558601093296564E-4]:7.985998687307E-3,44[&rate=5.558601093296564E-4]:2.521517813055E-3)[&rate=5.558601093296564E-4]:4.996466988189E-1,51[&rate=5.558601093296564E-4]:4.803102931347E-1)[&rate=5.558601093296564E-4]:2.437404748033E-2)[&rate=5.558601093296564E-4]:7.301545734175E-2,((46[&rate=5.558601093296564E-4]:5.307004933379E-1,43[&rate=5.558601093296564E-4]:5.307004933379E-1)[&rate=5.558601093296564E-4]:5.5268269983E-2,((41[&rate=5.558601093296564E-4]:4.000142045431E-1,42[&rate=5.558601093296564E-4]:4.054786854173E-1)[&rate=5.558601093296564E-4]:3.618954542319E-2,48[&rate=5.558601093296564E-4]:4.799195969607E-1)[&rate=5.558601093296564E-4]:9.512020461163E-2)[&rate=5.558601093296564E-4]:1.905343900744E-2)[&rate=5.558601093296564E-4]:2.194331947771E-2,45[&rate=5.558601093296564E-4]:6.187688004946E-1)[&rate=5.558601093296564E-4]:2.496365643316E-1,((128[&rate=5.558601093296564E-4]:1.343094258962E0,(((131[&rate=5.558601093296564E-4]:1.563680719048E-1,130[&rate=5.558601093296564E-4]:1.536283458774E-1)[&rate=5.558601093296564E-4]:5.31460878304E-2,(132[&rate=5.558601093296564E-4]:1.750807911343E-1,129[&rate=5.558601093296564E-4]:1.72341065107E-1)[&rate=5.558601093296564E-4]:3.443336860088E-2)[&rate=5.558601093296564E-4]:5.004096343466E-1,(118[&rate=5.558601093296564E-4]:7.286189338109E-1,69[&rate=5.558601093296564E-4]:7.395778379206E-1)[&rate=5.558601093296564E-4]:1.155514356134E-1)[&rate=5.558601093296564E-4]:6.38649916935E-1)[&rate=5.558601093296564E-4]:1.736666778087E-3,((((64[&rate=5.558601093296564E-4]:2.390490906194E-1,60[&rate=5.558601093296564E-4]:8.836415911267E-2)[&rate=5.558601093296564E-4]:3.161589584832E-2,62[&rate=5.558601093296564E-4]:3.117608768787E-1)[&rate=5.558601093296564E-4]:5.868432452455E-3,65[&rate=5.558601093296564E-4]:1.258484874135E-1)[&rate=5.558601093296564E-4]:6.977134626954E-1,(63[&rate=5.558601093296564E-4]:3.234638204293E-1,61[&rate=5.558601093296564E-4]:3.645597108404E-1)[&rate=5.558601093296564E-4]:6.507830611862E-1)[&rate=5.558601093296564E-4]:4.692141811109E-1)[&rate=5.558601093296564E-4]:2.969706513774E-1)[&rate=5.558601093296564E-4]:8.446889339257E-2,((36[&rate=5.558601093296564E-4]:2.030807566171E-1,35[&rate=5.558601093296564E-4]:1.565054141514E-1)[&rate=5.558601093296564E-4]:3.491600430498E-2,(121[&rate=5.558601093296564E-4]:2.222850446065E0,127[&rate=5.558601093296564E-4]:2.663946336476E0)[&rate=5.558601093296564E-4]:9.459836965113E-2)[&rate=5.558601093296564E-4]:6.081928766043E-3)[&rate=5.558601093296564E-4]:5.884776234702E-1,(38[&rate=5.558601093296564E-4]:9.452731184487E-1,((((94[&rate=5.558601093296564E-4]:1.93408076677E-1,100[&rate=5.558601093296564E-4]:1.93408076677E-1)[&rate=5.558601093296564E-4]:4.582380811051E-1,95[&rate=5.558601093296564E-4]:7.363456113342E-1)[&rate=5.558601093296564E-4]:2.561207428203E-1,(98[&rate=5.558601093296564E-4]:8.973216728351E-1,(99[&rate=5.558601093296564E-4]:6.406240283972E-1,96[&rate=5.558601093296564E-4]:6.051049027143E-1)[&rate=5.558601093296564E-4]:2.785555679351E-1)[&rate=5.558601093296564E-4]:8.421571957066E-2)[&rate=5.558601093296564E-4]:9.729494408624E-2,(146[&rate=5.558601093296564E-4]:6.88939376852E-1,(((((((102[&rate=5.558601093296564E-4]:9.588212399503E-2,(((25[&rate=5.558601093296564E-4]:5.822367068847E-1,(20[&rate=5.558601093296564E-4]:4.802609411236E-1,23[&rate=5.558601093296564E-4]:4.884801192057E-1)[&rate=5.558601093296564E-4]:8.279768356933E-2)[&rate=5.558601093296564E-4]:4.365482915506E-2,(11[&rate=5.558601093296564E-4]:4.440846672329E-1,140[&rate=5.558601093296564E-4]:4.249065850412E-1)[&rate=5.558601093296564E-4]:8.591645784795E-2)[&rate=5.558601093296564E-4]:5.255604713575E-1,(((28[&rate=5.558601093296564E-4]:5.605471534568E-1,21[&rate=5.558601093296564E-4]:5.358896192104E-1)[&rate=5.558601093296564E-4]:2.647427371338E-1,1[&rate=5.558601093296564E-4]:3.898852072767E-2)[&rate=5.558601093296564E-4]:2.47939699289E-1,24[&rate=5.558601093296564E-4]:1.067750137825E0)[&rate=5.558601093296564E-4]:8.370186957236E-2)[&rate=5.558601093296564E-4]:1.060739522142E-1)[&rate=5.558601093296564E-4]:2.376324388047E-2,((142[&rate=5.558601093296564E-4]:5.672516727413E-1,((145[&rate=5.558601093296564E-4]:5.540018071411E-2,141[&rate=5.558601093296564E-4]:5.266045468652E-2)[&rate=5.558601093296564E-4]:2.443520626267E-1,144[&rate=5.558601093296564E-4]:2.942727912859E-1)[&rate=5.558601093296564E-4]:2.674994294005E-1)[&rate=5.558601093296564E-4]:7.025668737151E-1,((((115[&rate=5.558601093296564E-4]:5.266622853791E-1,(13[&rate=5.558601093296564E-4]:1.916679118397E-1,19[&rate=5.558601093296564E-4]:2.300240762234E-1)[&rate=5.558601093296564E-4]:4.171861543612E-1)[&rate=5.558601093296564E-4]:1.942837976241E-1,((107[&rate=5.558601093296564E-4]:6.359279972751E-1,(108[&rate=5.558601093296564E-4]:5.018666426136E-1,(104[&rate=5.558601093296564E-4]:7.965739226226E-2,114[&rate=5.558601093296564E-4]:1.938341965949E-2)[&rate=5.558601093296564E-4]:4.249489763787E-1)[&rate=5.558601093296564E-4]:1.313216286341E-1)[&rate=5.558601093296564E-4]:5.050769341826E-3,109[&rate=5.558601093296564E-4]:6.601568488086E-1)[&rate=5.558601093296564E-4]:1.402412889891E-1)[&rate=5.558601093296564E-4]:1.797912088357E-1,(((148[&rate=5.558601093296564E-4]:3.125186786224E-1,143[&rate=5.558601093296564E-4]:3.09778952595E-1)[&rate=5.558601093296564E-4]:2.276102858836E-1,116[&rate=5.558601093296564E-4]:5.017728001223E-1)[&rate=5.558601093296564E-4]:9.632796997942E-2,(139[&rate=5.558601093296564E-4]:6.341066086723E-1,(106[&rate=5.558601093296564E-4]:3.652067133595E-2,111[&rate=5.558601093296564E-4]:5.295902750032E-2)[&rate=5.558601093296564E-4]:4.058051154186E-1)[&rate=5.558601093296564E-4]:2.1604895595E-1)[&rate=5.558601093296564E-4]:3.026365217372E-1)[&rate=5.558601093296564E-4]:3.166475124122E-2,((105[&rate=5.558601093296564E-4]:4.264898592776E-1,110[&rate=5.558601093296564E-4]:4.484076674967E-1)[&rate=5.558601093296564E-4]:1.034261634161E-1,((((112[&rate=5.558601093296564E-4]:3.791679646731E-1,113[&rate=5.558601093296564E-4]:3.791679646731E-1)[&rate=5.558601093296564E-4]:8.83213537593E-2,(9[&rate=5.558601093296564E-4]:3.838936155316E-1,(30[&rate=5.558601093296564E-4]:2.211780090939E-1,4[&rate=5.558601093296564E-4]:4.857526936787E-2)[&rate=5.558601093296564E-4]:2.860032776706E-1)[&rate=5.558601093296564E-4]:7.537652481879E-2)[&rate=5.558601093296564E-4]:1.98791794949E-2,(14[&rate=5.558601093296564E-4]:3.946462946896E-1,17[&rate=5.558601093296564E-4]:4.330024590733E-1)[&rate=5.558601093296564E-4]:9.272220323774E-2)[&rate=5.558601093296564E-4]:4.772772442833E-2,117[&rate=5.558601093296564E-4]:5.378359483832E-1)[&rate=5.558601093296564E-4]:2.221706061189E-2)[&rate=5.558601093296564E-4]:4.572805409344E-1)[&rate=5.558601093296564E-4]:8.262198282817E-2)[&rate=5.558601093296564E-4]:9.640216388491E-2)[&rate=5.558601093296564E-4]:2.832391812263E-1,((((92[&rate=5.558601093296564E-4]:1.116471517364E-1,(90[&rate=5.558601093296564E-4]:3.32936833085E-2,91[&rate=5.558601093296564E-4]:3.32936833085E-2)[&rate=5.558601093296564E-4]:7.835346842791E-2)[&rate=5.558601093296564E-4]:1.753745763059E-1,((93[&rate=5.558601093296564E-4]:1.14504981852E-1,(86[&rate=5.558601093296564E-4]:6.805729870333E-2,84[&rate=5.558601093296564E-4]:6.805729870333E-2)[&rate=5.558601093296564E-4]:3.274905301163E-2)[&rate=5.558601093296564E-4]:4.404989154362E-2,(83[&rate=5.558601093296564E-4]:6.300649166622E-2,85[&rate=5.558601093296564E-4]:6.300649166622E-2)[&rate=5.558601093296564E-4]:8.184975159236E-2)[&rate=5.558601093296564E-4]:1.284668546468E-1)[&rate=5.558601093296564E-4]:1.260592774328E-2,(87[&rate=5.558601093296564E-4]:9.805070122529E-2,(88[&rate=5.558601093296564E-4]:1.634964841563E-2,89[&rate=5.558601093296564E-4]:3.004827855264E-2)[&rate=5.558601093296564E-4]:8.170105280967E-2)[&rate=5.558601093296564E-4]:1.878783244233E-1)[&rate=5.558601093296564E-4]:1.152980624462E0,((6[&rate=5.558601093296564E-4]:5.4091081843E-1,(10[&rate=5.558601093296564E-4]:4.673352314063E-1,15[&rate=5.558601093296564E-4]:5.056913957897E-1)[&rate=5.558601093296564E-4]:9.00139431881E-2)[&rate=5.558601093296564E-4]:3.452517359999E-3,(18[&rate=5.558601093296564E-4]:5.475383155413E-1,3[&rate=5.558601093296564E-4]:4.324698223907E-1)[&rate=5.558601093296564E-4]:5.983871887881E-2)[&rate=5.558601093296564E-4]:4.068750814441E-1)[&rate=5.558601093296564E-4]:5.009612003609E-1)[&rate=5.558601093296564E-4]:3.150157678283E-1,101[&rate=5.558601093296564E-4]:7.124208648751E-1)[&rate=5.558601093296564E-4]:6.866819486194E-1,16[&rate=5.558601093296564E-4]:2.511431580618E0)[&rate=5.558601093296564E-4]:3.465375184985E-2,39[&rate=5.558601093296564E-4]:4.605924063506E-1)[&rate=5.558601093296564E-4]:3.804997615589E-2,((40[&rate=5.558601093296564E-4]:3.81881928365E-1,97[&rate=5.558601093296564E-4]:3.108436769988E-1)[&rate=5.558601093296564E-4]:1.044930462591E-1,((2[&rate=5.558601093296564E-4]:6.03142621539E-1,((((7[&rate=5.558601093296564E-4]:1.652085710974E-1,8[&rate=5.558601093296564E-4]:1.652085710974E-1)[&rate=5.558601093296564E-4]:1.941842573476E-1,26[&rate=5.558601093296564E-4]:4.662421435135E-1)[&rate=5.558601093296564E-4]:8.708880819682E-2,31[&rate=5.558601093296564E-4]:5.971665681487E-1)[&rate=5.558601093296564E-4]:1.364466340616E-1,(22[&rate=5.558601093296564E-4]:4.788856369459E-1,27[&rate=5.558601093296564E-4]:4.953239931103E-1)[&rate=5.558601093296564E-4]:1.999330447163E-1)[&rate=5.558601093296564E-4]:9.692667960274E-2)[&rate=5.558601093296564E-4]:1.827523542718E0,147[&rate=5.558601093296564E-4]:5.31317410608E-1)[&rate=5.558601093296564E-4]:1.243461319646E-2)[&rate=5.558601093296564E-4]:1.226740788243E-2)[&rate=5.558601093296564E-4]:7.007841511056E-2)[&rate=5.558601093296564E-4]:3.816962383286E-1)[&rate=5.558601093296564E-4]:6.316209343208E-2)[&rate=5.558601093296564E-4]:4.430732987594E-1)[&rate=5.558601093296564E-4]:7.711697238882E-2)[&rate=5.558601093296564E-4]:1.20106882839E-2,(((68[&rate=5.558601093296564E-4]:6.899242248405E-1,(((55[&rate=5.558601093296564E-4]:2.891780652133E-1,56[&rate=5.558601093296564E-4]:2.891780652133E-1)[&rate=5.558601093296564E-4]:7.37794919781E-2,(58[&rate=5.558601093296564E-4]:3.644187005355E-1,(57[&rate=5.558601093296564E-4]:2.626996204108E-1,(37[&rate=5.558601093296564E-4]:1.217363655813E-1,54[&rate=5.558601093296564E-4]:4.523363334086E-2)[&rate=5.558601093296564E-4]:1.764823805126E-1)[&rate=5.558601093296564E-4]:8.532563750166E-2)[&rate=5.558601093296564E-4]:2.58612610277E-2)[&rate=5.558601093296564E-4]:1.858448260339E-2,59[&rate=5.558601093296564E-4]:3.897387611064E-1)[&rate=5.558601093296564E-4]:3.49365791603E-1)[&rate=5.558601093296564E-4]:5.071820988726E-1,(((52[&rate=5.558601093296564E-4]:4.073834559339E-1,(((12[&rate=5.558601093296564E-4]:3.100793071922E-1,5[&rate=5.558601093296564E-4]:2.717231428088E-1)[&rate=5.558601093296564E-4]:1.493957487973E-1,29[&rate=5.558601093296564E-4]:5.663243710581E-1)[&rate=5.558601093296564E-4]:3.95101633459E-1,103[&rate=5.558601093296564E-4]:7.285492921883E-1)[&rate=5.558601093296564E-4]:1.343127898307E0)[&rate=5.558601093296564E-4]:3.263464629693E-1,((133[&rate=5.558601093296564E-4]:5.040123228997E-1,(137[&rate=5.558601093296564E-4]:3.698259536958E-1,134[&rate=5.558601093296564E-4]:2.985930769836E-1)[&rate=5.558601093296564E-4]:1.75282259615E-1)[&rate=5.558601093296564E-4]:9.651037223386E-1,((((((78[&rate=5.558601093296564E-4]:3.395048816267E-2,72[&rate=5.558601093296564E-4]:1.203267994335E-2)[&rate=5.558601093296564E-4]:1.760745546264E-1,82[&rate=5.558601093296564E-4]:2.182442208711E-1)[&rate=5.558601093296564E-4]:2.339190683815E-1,79[&rate=5.558601093296564E-4]:4.439441111705E-1)[&rate=5.558601093296564E-4]:3.061935901421E-1,(((77[&rate=5.558601093296564E-4]:3.412667135253E-1,73[&rate=5.558601093296564E-4]:3.4674616558E-1)[&rate=5.558601093296564E-4]:1.969647777157E-1,71[&rate=5.558601093296564E-4]:4.752177926108E-1)[&rate=5.558601093296564E-4]:1.884306291125E-1,(80[&rate=5.558601093296564E-4]:1.980339514484E-1,81[&rate=5.558601093296564E-4]:1.980339514484E-1)[&rate=5.558601093296564E-4]:4.847925524667E-1)[&rate=5.558601093296564E-4]:5.909201931535E-2)[&rate=5.558601093296564E-4]:1.09511528994E-1,(75[&rate=5.558601093296564E-4]:7.747419328435E-1,(70[&rate=5.558601093296564E-4]:6.337075350602E-1,(74[&rate=5.558601093296564E-4]:4.155647139251E-1,76[&rate=5.558601093296564E-4]:4.155647139251E-1)[&rate=5.558601093296564E-4]:2.564989855186E-1)[&rate=5.558601093296564E-4]:1.026782333998E-1)[&rate=5.558601093296564E-4]:1.26003187874E-1)[&rate=5.558601093296564E-4]:4.974814855032E-1,53[&rate=5.558601093296564E-4]:6.517635476087E-1)[&rate=5.558601093296564E-4]:3.527300066149E-2)[&rate=5.558601093296564E-4]:3.849664932166E-2)[&rate=5.558601093296564E-4]:6.421863284556E-1,125[&rate=5.558601093296564E-4]:1.157337012386E0)[&rate=5.558601093296564E-4]:2.064359779936E-1)[&rate=5.558601093296564E-4]:9.472634228099E-2,((67[&rate=5.558601093296564E-4]:3.824199808346E-1,((124[&rate=5.558601093296564E-4]:3.136784572387E-1,122[&rate=5.558601093296564E-4]:3.164106976758E-1)[&rate=5.558601093296564E-4]:9.308712941757E-3,123[&rate=5.558601093296564E-4]:3.257194106175E-1)[&rate=5.558601093296564E-4]:5.579731205577E-1)[&rate=5.558601093296564E-4]:1.171007107362E-1,(66[&rate=5.558601093296564E-4]:3.140992978328E-1,((126[&rate=5.558601093296564E-4]:1.010713399652E0,119[&rate=5.558601093296564E-4]:1.796415922295E0)[&rate=5.558601093296564E-4]:2.254421345578E-1,(120[&rate=5.558601093296564E-4]:1.141116950195E0,((138[&rate=5.558601093296564E-4]:2.57343939509E-1,136[&rate=5.558601093296564E-4]:1.258370901938E-1)[&rate=5.558601093296564E-4]:4.364920008952E-1,135[&rate=5.558601093296564E-4]:4.938359404041E-1)[&rate=5.558601093296564E-4]:3.952262152702E-1)[&rate=5.558601093296564E-4]:7.848506956995E-1)[&rate=5.558601093296564E-4]:3.251179533084E-1)[&rate=5.558601093296564E-4]:1.854213937379E-1)[&rate=5.558601093296564E-4]:2.44591336651E-1)[&rate=5.558601093296564E-4]:1.309966031435E-1)[&rate=5.558601093296564E-4]:4.990277467955E-2,33[&rate=5.558601093296564E-4]:4.555935125038E-2)[&rate=5.558601093296564E-4]:1.174638555325E-2,32[&rate=5.558601093296564E-4]:5.182628474892E-2);
tree STATE_1710000 [&joint=-20949.77046836799,lnP=-20949.77046836799] = [&R] (32[&rate=5.779711078015115E-4]:1.513917005875E-2,(33[&rate=5.779711078015115E-4]:1.509284241922E-2,((((66[&rate=5.779711078015115E-4]:3.243784475616E-1,(67[&rate=5.779711078015115E-4]:1.978932927331E-1,((124[&rate=5.779711078015115E-4]:2.159183057182E-2,123[&rate=5.779711078015115E-4]:2.432407100895E-2)[&rate=5.779711078015115E-4]:1.583343343872E-1,122[&rate=5.779711078015115E-4]:1.826584053962E-1)[&rate=5.779711078015115E-4]:5.165074376776E-1)[&rate=5.779711078015115E-4]:1.264851548285E-1)[&rate=5.779711078015115E-4]:1.665977070896E-2,(126[&rate=5.779711078015115E-4]:9.22626091451E-1,((135[&rate=5.779711078015115E-4]:4.806828492359E-1,(138[&rate=5.779711078015115E-4]:2.394722147757E-1,136[&rate=5.779711078015115E-4]:1.079653654605E-1)[&rate=5.779711078015115E-4]:4.412106344602E-1)[&rate=5.779711078015115E-4]:3.613758650157E-1,(120[&rate=5.779711078015115E-4]:7.795002403372E-1,119[&rate=5.779711078015115E-4]:8.753906512961E-1)[&rate=5.779711078015115E-4]:3.146132684349E-1)[&rate=5.779711078015115E-4]:5.183246943637E-1)[&rate=5.779711078015115E-4]:6.655863165046E-1)[&rate=5.779711078015115E-4]:5.226313814891E-1,((68[&rate=5.779711078015115E-4]:5.016420851229E-1,(57[&rate=5.779711078015115E-4]:4.432156213562E-1,((56[&rate=5.779711078015115E-4]:2.853644998483E-1,55[&rate=5.779711078015115E-4]:2.853644998483E-1)[&rate=5.779711078015115E-4]:7.697533533092E-2,(((59[&rate=5.779711078015115E-4]:1.452223095631E-1,54[&rate=5.779711078015115E-4]:1.069709434429E-1)[&rate=5.779711078015115E-4]:7.325316456393E-3,58[&rate=5.779711078015115E-4]:1.716733090796E-1)[&rate=5.779711078015115E-4]:1.015601963689E-1,37[&rate=5.779711078015115E-4]:2.923591885087E-1)[&rate=5.779711078015115E-4]:1.164287341024E-1)[&rate=5.779711078015115E-4]:6.994682442821E-2)[&rate=5.779711078015115E-4]:1.103390320728E-1)[&rate=5.779711078015115E-4]:8.577778382833E-1,(125[&rate=5.779711078015115E-4]:9.968667716009E-1,((((((12[&rate=5.779711078015115E-4]:1.274790395574E-1,5[&rate=5.779711078015115E-4]:8.912287517393E-2)[&rate=5.779711078015115E-4]:2.424778669624E-1,29[&rate=5.779711078015115E-4]:4.768062215883E-1)[&rate=5.779711078015115E-4]:1.731949862311E-1,103[&rate=5.779711078015115E-4]:4.171244954906E-1)[&rate=5.779711078015115E-4]:1.901085844418E0,52[&rate=5.779711078015115E-4]:6.539166053472E-1)[&rate=5.779711078015115E-4]:1.069544956764E-1,(((77[&rate=5.779711078015115E-4]:5.353986076101E-1,((80[&rate=5.779711078015115E-4]:1.709680860215E-1,81[&rate=5.779711078015115E-4]:1.709680860215E-1)[&rate=5.779711078015115E-4]:1.717915364731E-1,71[&rate=5.779711078015115E-4]:3.235815403028E-1)[&rate=5.779711078015115E-4]:1.488033686772E-1)[&rate=5.779711078015115E-4]:4.083895799474E-2,((82[&rate=5.779711078015115E-4]:3.259304269727E-1,((78[&rate=5.779711078015115E-4]:6.661001220102E-2,72[&rate=5.779711078015115E-4]:4.46922039817E-2)[&rate=5.779711078015115E-4]:2.280072442947E-1,79[&rate=5.779711078015115E-4]:2.946172564957E-1)[&rate=5.779711078015115E-4]:2.309399239492E-2)[&rate=5.779711078015115E-4]:8.251958122432E-2,73[&rate=5.779711078015115E-4]:4.413267205258E-1)[&rate=5.779711078015115E-4]:1.403902971338E-1)[&rate=5.779711078015115E-4]:3.095801622397E-1,(75[&rate=5.779711078015115E-4]:5.788237110528E-1,(70[&rate=5.779711078015115E-4]:4.458249265946E-1,(76[&rate=5.779711078015115E-4]:4.76730406812E-1,74[&rate=5.779711078015115E-4]:4.76730406812E-1)[&rate=5.779711078015115E-4]:7.450684166075E-3)[&rate=5.779711078015115E-4]:9.46426200747E-2)[&rate=5.779711078015115E-4]:3.124734688464E-1)[&rate=5.779711078015115E-4]:6.078402584251E-1)[&rate=5.779711078015115E-4]:9.406942226483E-2,(((133[&rate=5.779711078015115E-4]:4.557844040183E-1,134[&rate=5.779711078015115E-4]:4.256474177171E-1)[&rate=5.779711078015115E-4]:1.250351689284E-2,137[&rate=5.779711078015115E-4]:5.093838113222E-1)[&rate=5.779711078015115E-4]:9.754282571176E-1,53[&rate=5.779711078015115E-4]:6.616366810605E-1)[&rate=5.779711078015115E-4]:1.851071209166E-1)[&rate=5.779711078015115E-4]:3.60505483285E-1)[&rate=5.779711078015115E-4]:5.29219818472E-1)[&rate=5.779711078015115E-4]:5.197031412574E-2)[&rate=5.779711078015115E-4]:1.589066697113E-2,(34[&rate=5.779711078015115E-4]:1.24328551097E-2,((121[&rate=5.779711078015115E-4]:2.475719426329E0,((127[&rate=5.779711078015115E-4]:2.823951188355E0,36[&rate=5.779711078015115E-4]:3.034032431498E-1)[&rate=5.779711078015115E-4]:3.866874815405E-2,(35[&rate=5.779711078015115E-4]:2.775383718752E-1,((((46[&rate=5.779711078015115E-4]:4.839364398923E-1,(43[&rate=5.779711078015115E-4]:4.655472481678E-1,(48[&rate=5.779711078015115E-4]:4.025314677237E-1,(42[&rate=5.779711078015115E-4]:3.085371057204E-1,41[&rate=5.779711078015115E-4]:3.030726248462E-1)[&rate=5.779711078015115E-4]:5.574299588308E-2)[&rate=5.779711078015115E-4]:5.208681869556E-2)[&rate=5.779711078015115E-4]:1.838919172454E-2)[&rate=5.779711078015115E-4]:7.060188229495E-2,(((49[&rate=5.779711078015115E-4]:3.225231701693E-1,50[&rate=5.779711078015115E-4]:3.225231701693E-1)[&rate=5.779711078015115E-4]:1.744479176173E-1,(44[&rate=5.779711078015115E-4]:3.8793563151E-1,47[&rate=5.779711078015115E-4]:3.934001123843E-1)[&rate=5.779711078015115E-4]:1.36357860648E-1)[&rate=5.779711078015115E-4]:1.631482610101E-2,51[&rate=5.779711078015115E-4]:5.187503947619E-1)[&rate=5.779711078015115E-4]:8.46552305393E-3)[&rate=5.779711078015115E-4]:2.660276324787E-2,45[&rate=5.779711078015115E-4]:5.729443641238E-1)[&rate=5.779711078015115E-4]:1.55932340898E-1,(128[&rate=5.779711078015115E-4]:1.305068358211E0,(((118[&rate=5.779711078015115E-4]:5.149152571311E-1,69[&rate=5.779711078015115E-4]:5.258741612407E-1)[&rate=5.779711078015115E-4]:3.976738966493E-1,(((132[&rate=5.779711078015115E-4]:1.583545909059E-1,129[&rate=5.779711078015115E-4]:1.556148648786E-1)[&rate=5.779711078015115E-4]:5.508781235104E-2,130[&rate=5.779711078015115E-4]:2.107026772296E-1)[&rate=5.779711078015115E-4]:6.948586467351E-2,131[&rate=5.779711078015115E-4]:2.829282679305E-1)[&rate=5.779711078015115E-4]:4.954143105074E-1)[&rate=5.779711078015115E-4]:5.219145504515E-1,(((60[&rate=5.779711078015115E-4]:2.586229084774E-1,65[&rate=5.779711078015115E-4]:2.586229084774E-1)[&rate=5.779711078015115E-4]:2.037744009508E-2,(62[&rate=5.779711078015115E-4]:3.287708129251E-1,64[&rate=5.779711078015115E-4]:2.87674922514E-1)[&rate=5.779711078015115E-4]:1.420103575652E-1)[&rate=5.779711078015115E-4]:9.701847708996E-2,(63[&rate=5.779711078015115E-4]:2.17008113779E-1,61[&rate=5.779711078015115E-4]:2.5810400419E-1)[&rate=5.779711078015115E-4]:3.096956433902E-1)[&rate=5.779711078015115E-4]:8.667040566517E-1)[&rate=5.779711078015115E-4]:1.029068137652E-2)[&rate=5.779711078015115E-4]:1.972045591019E-1)[&rate=5.779711078015115E-4]:3.040325778498E-1)[&rate=5.779711078015115E-4]:1.795827696286E-2)[&rate=5.779711078015115E-4]:5.419538023032E-2)[&rate=5.779711078015115E-4]:4.432197634191E-1,(38[&rate=5.779711078015115E-4]:9.105028596172E-1,(146[&rate=5.779711078015115E-4]:9.459089710307E-1,((((((((((102[&rate=5.779711078015115E-4]:9.630486123222E-2,((1[&rate=5.779711078015115E-4]:6.434594126165E-2,(28[&rate=5.779711078015115E-4]:6.62665348892E-1,21[&rate=5.779711078015115E-4]:6.380078146455E-1)[&rate=5.779711078015115E-4]:1.879819622326E-1)[&rate=5.779711078015115E-4]:1.886715014909E-2,24[&rate=5.779711078015115E-4]:8.64035009219E-1)[&rate=5.779711078015115E-4]:3.939136876296E-1)[&rate=5.779711078015115E-4]:1.774697471824E-1,((23[&rate=5.779711078015115E-4]:6.18796748463E-1,(25[&rate=5.779711078015115E-4]:4.727551749143E-1,20[&rate=5.779711078015115E-4]:4.535770927226E-1)[&rate=5.779711078015115E-4]:1.570004776584E-1)[&rate=5.779711078015115E-4]:1.660325603295E-1,(11[&rate=5.779711078015115E-4]:5.452794901582E-1,140[&rate=5.779711078015115E-4]:5.261014079664E-1)[&rate=5.779711078015115E-4]:1.546183117852E-1)[&rate=5.779711078015115E-4]:6.396302311287E-1)[&rate=5.779711078015115E-4]:1.097670226191E-1,((142[&rate=5.779711078015115E-4]:1.827272230038E-1,(145[&rate=5.779711078015115E-4]:9.575809596837E-2,(144[&rate=5.779711078015115E-4]:5.850947055738E-2,141[&rate=5.779711078015115E-4]:6.124919658474E-2)[&rate=5.779711078015115E-4]:3.176917335604E-2)[&rate=5.779711078015115E-4]:8.696912703546E-2)[&rate=5.779711078015115E-4]:1.432871461118E0,(((116[&rate=5.779711078015115E-4]:8.479387021623E-1,((148[&rate=5.779711078015115E-4]:2.376623608334E-1,143[&rate=5.779711078015115E-4]:2.34922634806E-1)[&rate=5.779711078015115E-4]:5.398576909624E-1,(139[&rate=5.779711078015115E-4]:5.413606641556E-1,(106[&rate=5.779711078015115E-4]:2.183907856217E-1,111[&rate=5.779711078015115E-4]:2.34829141786E-1)[&rate=5.779711078015115E-4]:1.311890566161E-1)[&rate=5.779711078015115E-4]:4.498580177771E-1)[&rate=5.779711078015115E-4]:1.087748147502E-1)[&rate=5.779711078015115E-4]:1.581616082355E-2,(((13[&rate=5.779711078015115E-4]:4.030516791013E-1,19[&rate=5.779711078015115E-4]:4.414078434849E-1)[&rate=5.779711078015115E-4]:4.530431279652E-1,115[&rate=5.779711078015115E-4]:7.739030262446E-1)[&rate=5.779711078015115E-4]:6.947123283856E-2,(109[&rate=5.779711078015115E-4]:5.841625444436E-1,((108[&rate=5.779711078015115E-4]:3.896469542942E-1,(104[&rate=5.779711078015115E-4]:6.238751815321E-2,114[&rate=5.779711078015115E-4]:2.113545550442E-3)[&rate=5.779711078015115E-4]:3.299991621684E-1)[&rate=5.779711078015115E-4]:1.216034868051E-1,107[&rate=5.779711078015115E-4]:5.139901671267E-1)[&rate=5.779711078015115E-4]:5.099429512521E-2)[&rate=5.779711078015115E-4]:3.386637694341E-1)[&rate=5.779711078015115E-4]:2.038060390269E-2)[&rate=5.779711078015115E-4]:1.656253160473E-1,(113[&rate=5.779711078015115E-4]:8.286270467206E-1,((112[&rate=5.779711078015115E-4]:6.830517594913E-1,((9[&rate=5.779711078015115E-4]:5.604151100398E-1,117[&rate=5.779711078015115E-4]:5.713740141494E-1)[&rate=5.779711078015115E-4]:4.109924552013E-2,(30[&rate=5.779711078015115E-4]:3.468849689148E-1,4[&rate=5.779711078015115E-4]:1.742822291888E-1)[&rate=5.779711078015115E-4]:3.77917057878E-1)[&rate=5.779711078015115E-4]:7.331822584937E-2)[&rate=5.779711078015115E-4]:1.121205727685E-1,((105[&rate=5.779711078015115E-4]:3.68694527423E-1,110[&rate=5.779711078015115E-4]:3.90612335642E-1)[&rate=5.779711078015115E-4]:2.241460741781E-1,(14[&rate=5.779711078015115E-4]:3.862379959808E-1,17[&rate=5.779711078015115E-4]:4.245941603645E-1)[&rate=5.779711078015115E-4]:2.339998658941E-1)[&rate=5.779711078015115E-4]:1.749344703849E-1)[&rate=5.779711078015115E-4]:3.345471446074E-2)[&rate=5.779711078015115E-4]:2.829449131345E-1)[&rate=5.779711078015115E-4]:3.31423984541E-1)[&rate=5.779711078015115E-4]:1.451828937721E-2)[&rate=5.779711078015115E-4]:1.05681503466E-1,(((((92[&rate=5.779711078015115E-4]:1.365994411276E-1,(90[&rate=5.779711078015115E-4]:4.641718196122E-2,91[&rate=5.779711078015115E-4]:4.641718196122E-2)[&rate=5.779711078015115E-4]:9.018225916635E-2)[&rate=5.779711078015115E-4]:3.323103351076E-2,87[&rate=5.779711078015115E-4]:1.561318445013E-1)[&rate=5.779711078015115E-4]:6.964250554072E-2,((93[&rate=5.779711078015115E-4]:9.826215643636E-2,(85[&rate=5.779711078015115E-4]:6.115782668167E-2,(84[&rate=5.779711078015115E-4]:5.20028926207E-2,86[&rate=5.779711078015115E-4]:5.20028926207E-2)[&rate=5.779711078015115E-4]:9.154934060975E-3)[&rate=5.779711078015115E-4]:2.340569961767E-2)[&rate=5.779711078015115E-4]:3.290864605829E-2,83[&rate=5.779711078015115E-4]:1.174721723576E-1)[&rate=5.779711078015115E-4]:1.083021776844E-1)[&rate=5.779711078015115E-4]:9.018174294503E-2,(88[&rate=5.779711078015115E-4]:5.418779323676E-2,89[&rate=5.779711078015115E-4]:6.788642337378E-2)[&rate=5.779711078015115E-4]:2.617682997503E-1)[&rate=5.779711078015115E-4]:9.36960528229E-1,(((3[&rate=5.779711078015115E-4]:3.566240179232E-1,18[&rate=5.779711078015115E-4]:4.716925110738E-1)[&rate=5.779711078015115E-4]:8.172271727161E-2,6[&rate=5.779711078015115E-4]:4.904015297153E-1)[&rate=5.779711078015115E-4]:5.970767726415E-2,(10[&rate=5.779711078015115E-4]:3.646605827128E-1,15[&rate=5.779711078015115E-4]:4.030167470962E-1)[&rate=5.779711078015115E-4]:2.01886980431E-1)[&rate=5.779711078015115E-4]:2.1513618136E-1)[&rate=5.779711078015115E-4]:7.732928146534E-1)[&rate=5.779711078015115E-4]:7.774454018166E-1,101[&rate=5.779711078015115E-4]:1.261189084261E0)[&rate=5.779711078015115E-4]:1.018190484381E-1,((16[&rate=5.779711078015115E-4]:1.986570581974E0,(((22[&rate=5.779711078015115E-4]:3.508631029635E-1,27[&rate=5.779711078015115E-4]:3.673014591278E-1)[&rate=5.779711078015115E-4]:3.552767902876E-1,(((7[&rate=5.779711078015115E-4]:7.890697874941E-2,8[&rate=5.779711078015115E-4]:7.890697874941E-2)[&rate=5.779711078015115E-4]:2.986146934754E-1,26[&rate=5.779711078015115E-4]:4.843709872934E-1)[&rate=5.779711078015115E-4]:1.962657937666E-1,31[&rate=5.779711078015115E-4]:7.244723974984E-1)[&rate=5.779711078015115E-4]:3.646201630071E-2)[&rate=5.779711078015115E-4]:2.010718475788E-1,2[&rate=5.779711078015115E-4]:7.346090011038E-1)[&rate=5.779711078015115E-4]:1.123194457582E0)[&rate=5.779711078015115E-4]:4.321450502991E-1,147[&rate=5.779711078015115E-4]:3.905997553362E-1)[&rate=5.779711078015115E-4]:5.66212675498E-2)[&rate=5.779711078015115E-4]:5.264623349729E-2,40[&rate=5.779711078015115E-4]:4.424902072029E-1)[&rate=5.779711078015115E-4]:1.454950007916E-2,97[&rate=5.779711078015115E-4]:3.860014559159E-1)[&rate=5.779711078015115E-4]:1.32696839306E-2,39[&rate=5.779711078015115E-4]:4.703093912127E-1)[&rate=5.779711078015115E-4]:1.679430195485E-1,(98[&rate=5.779711078015115E-4]:6.858662376854E-1,((99[&rate=5.779711078015115E-4]:4.972321706967E-1,96[&rate=5.779711078015115E-4]:4.617130450138E-1)[&rate=5.779711078015115E-4]:1.257717948416E-1,((100[&rate=5.779711078015115E-4]:4.043285430328E-1,94[&rate=5.779711078015115E-4]:4.043285430328E-1)[&rate=5.779711078015115E-4]:8.610528940892E-2,95[&rate=5.779711078015115E-4]:5.751332859937E-1)[&rate=5.779711078015115E-4]:3.694171779601E-2)[&rate=5.779711078015115E-4]:8.472019564433E-2)[&rate=5.779711078015115E-4]:8.080147362211E-2)[&rate=5.779711078015115E-4]:1.874379810347E-1)[&rate=5.779711078015115E-4]:1.531184787505E-1)[&rate=5.779711078015115E-4]:4.847743793857E-1)[&rate=5.779711078015115E-4]:8.253476125229E-2)[&rate=5.779711078015115E-4]:4.113712990967E-3)[&rate=5.779711078015115E-4]:1.498463048293E-2)[&rate=5.779711078015115E-4]:5.525779694243E-3);
tree STATE_1800000 [&joint=-20970.161280019747,lnP=-20970.161280019747] = [&R] (((((((121[&rate=5.924608753798858E-4]:1.705966124066E0,127[&rate=5.924608753798858E-4]:2.147062014477E0)[&rate=5.924608753798858E-4]:6.103616467865E-1,(36[&rate=5.924608753798858E-4]:1.278033684222E-1,((((128[&rate=5.924608753798858E-4]:9.86136114102E-1,((69[&rate=5.924608753798858E-4]:6.356267213039E-1,118[&rate=5.924608753798858E-4]:6.246678171943E-1)[&rate=5.924608753798858E-4]:1.213337098119E-1,((131[&rate=5.924608753798858E-4]:9.055142832629E-2,130[&rate=5.924608753798858E-4]:8.781170229894E-2)[&rate=5.924608753798858E-4]:6.091115111741E-2,(129[&rate=5.924608753798858E-4]:1.446475297927E-1,132[&rate=5.924608753798858E-4]:1.473872558201E-1)[&rate=5.924608753798858E-4]:4.075323623652E-3)[&rate=5.924608753798858E-4]:4.602923722199E-1)[&rate=5.924608753798858E-4]:3.798606144931E-1)[&rate=5.924608753798858E-4]:2.008237222536E-1,(((64[&rate=5.924608753798858E-4]:1.442980072938E-1,62[&rate=5.924608753798858E-4]:1.853938977048E-1)[&rate=5.924608753798858E-4]:1.758701252331E-1,(60[&rate=5.924608753798858E-4]:1.109443682525E-1,65[&rate=5.924608753798858E-4]:1.109443682525E-1)[&rate=5.924608753798858E-4]:5.853883276767E-2)[&rate=5.924608753798858E-4]:3.060500726649E-1,(63[&rate=5.924608753798858E-4]:2.510018399149E-1,61[&rate=5.924608753798858E-4]:2.92097730326E-1)[&rate=5.924608753798858E-4]:3.752163652768E-1)[&rate=5.924608753798858E-4]:6.593717681501E-1)[&rate=5.924608753798858E-4]:1.42879133746E-1,(((((44[&rate=5.924608753798858E-4]:4.102332116221E-1,47[&rate=5.924608753798858E-4]:4.156976924964E-1)[&rate=5.924608753798858E-4]:9.728257737132E-3,51[&rate=5.924608753798858E-4]:3.98103545862E-1)[&rate=5.924608753798858E-4]:5.398630778059E-2,(((42[&rate=5.924608753798858E-4]:1.512568240588E-1,48[&rate=5.924608753798858E-4]:1.89508190179E-1)[&rate=5.924608753798858E-4]:3.06258898314E-2,41[&rate=5.924608753798858E-4]:1.764182330159E-1)[&rate=5.924608753798858E-4]:1.289103148842E-1,(46[&rate=5.924608753798858E-4]:3.545049667442E-1,43[&rate=5.924608753798858E-4]:3.545049667442E-1)[&rate=5.924608753798858E-4]:5.468389898847E-3)[&rate=5.924608753798858E-4]:1.19438901371E-1)[&rate=5.924608753798858E-4]:1.10275583248E-2,(49[&rate=5.924608753798858E-4]:3.557860641767E-1,50[&rate=5.924608753798858E-4]:3.557860641767E-1)[&rate=5.924608753798858E-4]:1.018668669164E-1)[&rate=5.924608753798858E-4]:5.049280580419E-2,45[&rate=5.924608753798858E-4]:5.327359008317E-1)[&rate=5.924608753798858E-4]:2.370685697857E-2)[&rate=5.924608753798858E-4]:2.528579060844E-1,35[&rate=5.924608753798858E-4]:5.392975289837E-2)[&rate=5.924608753798858E-4]:2.729827305807E-2)[&rate=5.924608753798858E-4]:1.090723476359E-1)[&rate=5.924608753798858E-4]:1.52440892211E-1,(38[&rate=5.924608753798858E-4]:6.666427652582E-1,(147[&rate=5.924608753798858E-4]:5.780442945688E-1,(((((100[&rate=5.924608753798858E-4]:3.283752094871E-1,94[&rate=5.924608753798858E-4]:3.283752094871E-1)[&rate=5.924608753798858E-4]:1.638797356245E-1,95[&rate=5.924608753798858E-4]:5.769543986636E-1)[&rate=5.924608753798858E-4]:6.310726325149E-2,(98[&rate=5.924608753798858E-4]:5.660675860141E-1,(99[&rate=5.924608753798858E-4]:4.64225721319E-1,96[&rate=5.924608753798858E-4]:4.287065956361E-1)[&rate=5.924608753798858E-4]:1.236997881923E-1)[&rate=5.924608753798858E-4]:6.306511415234E-2)[&rate=5.924608753798858E-4]:4.329955561293E-3,((146[&rate=5.924608753798858E-4]:4.092167486959E-1,39[&rate=5.924608753798858E-4]:2.88998169461E-1)[&rate=5.924608753798858E-4]:1.860338560313E-1,(40[&rate=5.924608753798858E-4]:4.403778023799E-1,(97[&rate=5.924608753798858E-4]:2.417443638943E-1,((((22[&rate=5.924608753798858E-4]:5.832029286235E-1,27[&rate=5.924608753798858E-4]:5.996412847878E-1)[&rate=5.924608753798858E-4]:2.807773708188E-1,((7[&rate=5.924608753798858E-4]:4.997931230716E-1,8[&rate=5.924608753798858E-4]:4.997931230716E-1)[&rate=5.924608753798858E-4]:1.787460343031E-1,26[&rate=5.924608753798858E-4]:7.853884724432E-1)[&rate=5.924608753798858E-4]:8.955073110866E-2)[&rate=5.924608753798858E-4]:3.379480593938E-2,(2[&rate=5.924608753798858E-4]:6.520142225478E-1,31[&rate=5.924608753798858E-4]:8.794114828219E-1)[&rate=5.924608753798858E-4]:7.315814310781E-2)[&rate=5.924608753798858E-4]:1.526304761026E0,16[&rate=5.924608753798858E-4]:2.38024424997E0)[&rate=5.924608753798858E-4]:1.803129140818E-2)[&rate=5.924608753798858E-4]:1.275951871194E-1)[&rate=5.924608753798858E-4]:3.465422311243E-2)[&rate=5.924608753798858E-4]:3.001532968907E-2)[&rate=5.924608753798858E-4]:8.330671422508E-3,(((((((86[&rate=5.924608753798858E-4]:8.021955554299E-2,85[&rate=5.924608753798858E-4]:8.021955554299E-2)[&rate=5.924608753798858E-4]:2.311891768967E-2,(84[&rate=5.924608753798858E-4]:8.198293246007E-2,(93[&rate=5.924608753798858E-4]:8.932128877917E-2,83[&rate=5.924608753798858E-4]:7.562265864216E-2)[&rate=5.924608753798858E-4]:6.360273817905E-3)[&rate=5.924608753798858E-4]:2.135554077259E-2)[&rate=5.924608753798858E-4]:4.734804118167E-2,(92[&rate=5.924608753798858E-4]:4.155466027834E-2,(90[&rate=5.924608753798858E-4]:3.438416319495E-2,91[&rate=5.924608753798858E-4]:3.438416319495E-2)[&rate=5.924608753798858E-4]:7.170497083381E-3)[&rate=5.924608753798858E-4]:1.22830484273E-1)[&rate=5.924608753798858E-4]:2.766728001967E-2,(87[&rate=5.924608753798858E-4]:1.26979328516E-1,(88[&rate=5.924608753798858E-4]:7.384945309089E-2,89[&rate=5.924608753798858E-4]:8.754808322791E-2)[&rate=5.924608753798858E-4]:5.31298754251E-2)[&rate=5.924608753798858E-4]:5.1374465918E-2)[&rate=5.924608753798858E-4]:1.430886653848E0,(6[&rate=5.924608753798858E-4]:6.762823139628E-1,((18[&rate=5.924608753798858E-4]:4.855345308997E-1,3[&rate=5.924608753798858E-4]:3.704660377491E-1)[&rate=5.924608753798858E-4]:1.630650607251E-1,(10[&rate=5.924608753798858E-4]:4.111313728847E-1,15[&rate=5.924608753798858E-4]:4.494875372682E-1)[&rate=5.924608753798858E-4]:1.908928762743E-1)[&rate=5.924608753798858E-4]:9.069642096808E-2)[&rate=5.924608753798858E-4]:4.452869014428E-1)[&rate=5.924608753798858E-4]:3.840092830348E-1,(((142[&rate=5.924608753798858E-4]:5.577859424199E-1,((141[&rate=5.924608753798858E-4]:4.563115707449E-1,144[&rate=5.924608753798858E-4]:4.535718447176E-1)[&rate=5.924608753798858E-4]:4.942735000516E-3,145[&rate=5.924608753798858E-4]:4.63994031773E-1)[&rate=5.924608753798858E-4]:9.379191064684E-2)[&rate=5.924608753798858E-4]:9.382534079303E-1,((((115[&rate=5.924608753798858E-4]:5.750454753002E-1,(13[&rate=5.924608753798858E-4]:3.710134486968E-1,19[&rate=5.924608753798858E-4]:4.093696130805E-1)[&rate=5.924608753798858E-4]:2.862238074252E-1)[&rate=5.924608753798858E-4]:1.904278228289E-1,(109[&rate=5.924608753798858E-4]:6.926987255247E-1,((108[&rate=5.924608753798858E-4]:4.444631072454E-1,107[&rate=5.924608753798858E-4]:4.472028332728E-1)[&rate=5.924608753798858E-4]:8.643025420178E-2,(104[&rate=5.924608753798858E-4]:4.15219278935E-1,114[&rate=5.924608753798858E-4]:3.549453063323E-1)[&rate=5.924608753798858E-4]:1.184138085395E-1)[&rate=5.924608753798858E-4]:1.398875558584E-1)[&rate=5.924608753798858E-4]:1.522266273989E-1)[&rate=5.924608753798858E-4]:6.677549187879E-2,(116[&rate=5.924608753798858E-4]:7.85435241967E-1,(((139[&rate=5.924608753798858E-4]:4.75562919268E-1,106[&rate=5.924608753798858E-4]:2.837820973503E-1)[&rate=5.924608753798858E-4]:1.026989809326E-1,111[&rate=5.924608753798858E-4]:4.029194344472E-1)[&rate=5.924608753798858E-4]:2.90816820961E-1,(148[&rate=5.924608753798858E-4]:2.58096955612E-1,143[&rate=5.924608753798858E-4]:2.553572295847E-1)[&rate=5.924608753798858E-4]:3.972831354127E-1)[&rate=5.924608753798858E-4]:1.68411315326E-1)[&rate=5.924608753798858E-4]:4.681354804086E-2)[&rate=5.924608753798858E-4]:2.599027180468E-1,((110[&rate=5.924608753798858E-4]:4.362761611532E-1,105[&rate=5.924608753798858E-4]:4.143583529341E-1)[&rate=5.924608753798858E-4]:4.220038083488E-1,((((30[&rate=5.924608753798858E-4]:2.970611817884E-1,4[&rate=5.924608753798858E-4]:1.244584420624E-1)[&rate=5.924608753798858E-4]:4.164503970778E-1,(113[&rate=5.924608753798858E-4]:5.451654978252E-1,112[&rate=5.924608753798858E-4]:5.451654978252E-1)[&rate=5.924608753798858E-4]:5.327758789012E-2)[&rate=5.924608753798858E-4]:9.932532169319E-2,(9[&rate=5.924608753798858E-4]:3.935067419083E-1,117[&rate=5.924608753798858E-4]:4.044656460179E-1)[&rate=5.924608753798858E-4]:2.960424874182E-1)[&rate=5.924608753798858E-4]:1.06506465158E-1,(14[&rate=5.924608753798858E-4]:4.755475916417E-1,17[&rate=5.924608753798858E-4]:5.139037560254E-1)[&rate=5.924608753798858E-4]:3.287272809249E-1)[&rate=5.924608753798858E-4]:5.948454899013E-2)[&rate=5.924608753798858E-4]:3.105838673198E-1)[&rate=5.924608753798858E-4]:1.490933217474E-1)[&rate=5.924608753798858E-4]:6.51862756766E-2,(((11[&rate=5.924608753798858E-4]:3.446479733182E-1,140[&rate=5.924608753798858E-4]:3.254698911265E-1)[&rate=5.924608753798858E-4]:2.679135982726E-1,(23[&rate=5.924608753798858E-4]:5.206896537035E-1,(25[&rate=5.924608753798858E-4]:4.910537110894E-1,20[&rate=5.924608753798858E-4]:4.718756288977E-1)[&rate=5.924608753798858E-4]:4.059484672376E-2)[&rate=5.924608753798858E-4]:1.768034247366E-1)[&rate=5.924608753798858E-4]:7.197869169459E-1,((((28[&rate=5.924608753798858E-4]:5.197484087569E-1,21[&rate=5.924608753798858E-4]:4.950908745104E-1)[&rate=5.924608753798858E-4]:3.006962554069E-1,1[&rate=5.924608753798858E-4]:3.414329430089E-2)[&rate=5.924608753798858E-4]:1.867513907223E-1,24[&rate=5.924608753798858E-4]:1.001716602831E0)[&rate=5.924608753798858E-4]:1.844914118689E-1,102[&rate=5.924608753798858E-4]:2.456417908391E-2)[&rate=5.924608753798858E-4]:2.420308847954E-1)[&rate=5.924608753798858E-4]:4.805521968168E-2)[&rate=5.924608753798858E-4]:1.416131463863E-1)[&rate=5.924608753798858E-4]:6.1899588173E-1,101[&rate=5.924608753798858E-4]:1.069779859622E0)[&rate=5.924608753798858E-4]:4.167623259753E-1)[&rate=5.924608753798858E-4]:7.289218784515E-3)[&rate=5.924608753798858E-4]:2.142815307988E-1)[&rate=5.924608753798858E-4]:2.784639470606E-1)[&rate=5.924608753798858E-4]:3.975271332534E-1,((68[&rate=5.924608753798858E-4]:4.093270114953E-1,(59[&rate=5.924608753798858E-4]:3.239795693259E-1,(58[&rate=5.924608753798858E-4]:3.147488667024E-1,((57[&rate=5.924608753798858E-4]:2.040916854183E-1,(54[&rate=5.924608753798858E-4]:3.9100596153E-2,37[&rate=5.924608753798858E-4]:1.156033283934E-1)[&rate=5.924608753798858E-4]:1.240074827079E-1)[&rate=5.924608753798858E-4]:5.318365508757E-2,(56[&rate=5.924608753798858E-4]:1.84142412347E-1,55[&rate=5.924608753798858E-4]:1.84142412347E-1)[&rate=5.924608753798858E-4]:6.220396641006E-2)[&rate=5.924608753798858E-4]:4.108008357355E-2)[&rate=5.924608753798858E-4]:2.835638568362E-2)[&rate=5.924608753798858E-4]:1.345277700384E-1)[&rate=5.924608753798858E-4]:5.551384857252E-1,(125[&rate=5.924608753798858E-4]:1.038299681362E0,(((((12[&rate=5.924608753798858E-4]:2.46612282813E-1,5[&rate=5.924608753798858E-4]:2.082561184296E-1)[&rate=5.924608753798858E-4]:1.226210843028E-1,29[&rate=5.924608753798858E-4]:4.760826821844E-1)[&rate=5.924608753798858E-4]:4.719855698151E-1,103[&rate=5.924608753798858E-4]:7.151915396707E-1)[&rate=5.924608753798858E-4]:1.181575634545E0,52[&rate=5.924608753798858E-4]:2.324734396552E-1)[&rate=5.924608753798858E-4]:6.124944803512E-1,((((71[&rate=5.924608753798858E-4]:1.987080104623E-1,77[&rate=5.924608753798858E-4]:2.617217090925E-1)[&rate=5.924608753798858E-4]:7.147674304502E-2,((((79[&rate=5.924608753798858E-4]:1.07982973129E-1,82[&rate=5.924608753798858E-4]:1.162021512111E-1)[&rate=5.924608753798858E-4]:6.251023445305E-2,(78[&rate=5.924608753798858E-4]:1.214510328025E-1,72[&rate=5.924608753798858E-4]:9.953322458314E-2)[&rate=5.924608753798858E-4]:4.904217477963E-2)[&rate=5.924608753798858E-4]:7.982566604785E-2,73[&rate=5.924608753798858E-4]:2.914147640407E-1)[&rate=5.924608753798858E-4]:2.895232242124E-2,(80[&rate=5.924608753798858E-4]:1.555544782002E-1,81[&rate=5.924608753798858E-4]:1.555544782002E-1)[&rate=5.924608753798858E-4]:1.154975397687E-1)[&rate=5.924608753798858E-4]:1.831081773023E-2)[&rate=5.924608753798858E-4]:4.459375787083E-1,(75[&rate=5.924608753798858E-4]:6.150219626529E-1,(74[&rate=5.924608753798858E-4]:5.60217705247E-1,(70[&rate=5.924608753798858E-4]:4.83122231837E-1,76[&rate=5.924608753798858E-4]:5.214783962205E-1)[&rate=5.924608753798858E-4]:3.873930902658E-2)[&rate=5.924608753798858E-4]:5.480425740583E-2)[&rate=5.924608753798858E-4]:1.695935202477E-1)[&rate=5.924608753798858E-4]:6.949066851321E-1,(53[&rate=5.924608753798858E-4]:5.713501431924E-1,(133[&rate=5.924608753798858E-4]:5.680813822655E-1,(137[&rate=5.924608753798858E-4]:3.353215785933E-1,134[&rate=5.924608753798858E-4]:2.64088701881E-1)[&rate=5.924608753798858E-4]:2.738556940833E-1)[&rate=5.924608753798858E-4]:7.853482578951E-1)[&rate=5.924608753798858E-4]:1.617089662282E-1)[&rate=5.924608753798858E-4]:1.037120892744E-1)[&rate=5.924608753798858E-4]:4.119109963283E-1)[&rate=5.924608753798858E-4]:9.283248252522E-2)[&rate=5.924608753798858E-4]:3.235235396084E-1)[&rate=5.924608753798858E-4]:1.347706128596E-1,34[&rate=5.924608753798858E-4]:1.202531328614E-2)[&rate=5.924608753798858E-4]:2.445732844349E-2,32[&rate=5.924608753798858E-4]:1.456483351055E-2)[&rate=5.924608753798858E-4]:2.452095448295E-2,(((((135[&rate=5.924608753798858E-4]:7.449431654948E-1,(138[&rate=5.924608753798858E-4]:4.101529470382E-1,136[&rate=5.924608753798858E-4]:2.78646097723E-1)[&rate=5.924608753798858E-4]:5.347902184567E-1)[&rate=5.924608753798858E-4]:7.495043634385E-1,(126[&rate=5.924608753798858E-4]:8.61935279877E-1,(120[&rate=5.924608753798858E-4]:9.609917362599E-1,119[&rate=5.924608753798858E-4]:1.056882147219E0)[&rate=5.924608753798858E-4]:5.90755655302E-1)[&rate=5.924608753798858E-4]:1.94754931892E-1)[&rate=5.924608753798858E-4]:4.432672609642E-1,66[&rate=5.924608753798858E-4]:2.527832830481E-1)[&rate=5.924608753798858E-4]:1.648149939892E-1,(67[&rate=5.924608753798858E-4]:2.228240840676E-1,(122[&rate=5.924608753798858E-4]:2.998713875161E-1,(123[&rate=5.924608753798858E-4]:1.09036763406E-1,124[&rate=5.924608753798858E-4]:1.063045229689E-1)[&rate=5.924608753798858E-4]:1.908346241101E-1)[&rate=5.924608753798858E-4]:4.242252468922E-1)[&rate=5.924608753798858E-4]:1.947741929698E-1)[&rate=5.924608753798858E-4]:4.808014577207E-1,33[&rate=5.924608753798858E-4]:1.894767996362E-2)[&rate=5.924608753798858E-4]:2.56175600846E-2);
tree STATE_1890000 [&joint=-20963.989759227694,lnP=-20963.989759227694] = [&R] ((33[&rate=6.580108164912925E-4]:3.786121466749E-2,(32[&rate=6.580108164912925E-4]:2.258377018969E-2,(((((((46[&rate=6.580108164912925E-4]:2.536917690349E-1,43[&rate=6.580108164912925E-4]:2.536917690349E-1)[&rate=6.580108164912925E-4]:5.150413822788E-2,((41[&rate=6.580108164912925E-4]:1.897850512476E-1,42[&rate=6.580108164912925E-4]:1.952495321219E-1)[&rate=6.580108164912925E-4]:5.280075490338E-2,48[&rate=6.580108164912925E-4]:2.863016531455E-1)[&rate=6.580108164912925E-4]:7.965292368799E-3)[&rate=6.580108164912925E-4]:3.128964748397E-1,((47[&rate=6.580108164912925E-4]:5.556975594812E-1,(49[&rate=6.580108164912925E-4]:2.423644016962E-1,50[&rate=6.580108164912925E-4]:2.423644016962E-1)[&rate=6.580108164912925E-4]:2.805462725392E-1)[&rate=6.580108164912925E-4]:4.645510897955E-2,51[&rate=6.580108164912925E-4]:5.748302640892E-1)[&rate=6.580108164912925E-4]:1.593971364178E-2)[&rate=6.580108164912925E-4]:7.18163755295E-2,(44[&rate=6.580108164912925E-4]:5.289248985013E-1,45[&rate=6.580108164912925E-4]:5.261926580642E-1)[&rate=6.580108164912925E-4]:1.555193782564E-1)[&rate=6.580108164912925E-4]:3.855988979284E-1,(((((((((64[&rate=6.580108164912925E-4]:2.90084303962E-1,65[&rate=6.580108164912925E-4]:1.393993724553E-1)[&rate=6.580108164912925E-4]:8.410846044538E-2,(62[&rate=6.580108164912925E-4]:3.312781679652E-1,60[&rate=6.580108164912925E-4]:1.394973460474E-1)[&rate=6.580108164912925E-4]:8.401048685327E-2)[&rate=6.580108164912925E-4]:1.845704832086E-1,(63[&rate=6.580108164912925E-4]:2.805791646058E-1,61[&rate=6.580108164912925E-4]:3.216750550168E-1)[&rate=6.580108164912925E-4]:2.781840830103E-1)[&rate=6.580108164912925E-4]:5.525936564446E-1,128[&rate=6.580108164912925E-4]:1.012726767074E0)[&rate=6.580108164912925E-4]:2.043761518078E-2,((118[&rate=6.580108164912925E-4]:4.176349718522E-1,69[&rate=6.580108164912925E-4]:4.285938759619E-1)[&rate=6.580108164912925E-4]:2.146602982944E-1,((130[&rate=6.580108164912925E-4]:2.213045770702E-1,(132[&rate=6.580108164912925E-4]:6.533404720126E-2,129[&rate=6.580108164912925E-4]:6.25943211739E-2)[&rate=6.580108164912925E-4]:1.587102558963E-1)[&rate=6.580108164912925E-4]:6.930454062101E-2,131[&rate=6.580108164912925E-4]:2.933488437186E-1)[&rate=6.580108164912925E-4]:2.046998510855E-1)[&rate=6.580108164912925E-4]:5.405951395058E-1)[&rate=6.580108164912925E-4]:3.477355446584E-1,127[&rate=6.580108164912925E-4]:2.419256091297E0)[&rate=6.580108164912925E-4]:6.53836486439E-2,121[&rate=6.580108164912925E-4]:2.04354384953E0)[&rate=6.580108164912925E-4]:4.283266294904E-2,36[&rate=6.580108164912925E-4]:6.924457684631E-3)[&rate=6.580108164912925E-4]:5.096877573442E-2,35[&rate=6.580108164912925E-4]:1.131789095329E-2)[&rate=6.580108164912925E-4]:3.006221322993E-1)[&rate=6.580108164912925E-4]:2.639042926367E-1,(38[&rate=6.580108164912925E-4]:8.76867007865E-1,((((((((((92[&rate=6.580108164912925E-4]:7.88102729814E-2,(90[&rate=6.580108164912925E-4]:4.02769741142E-2,91[&rate=6.580108164912925E-4]:4.02769741142E-2)[&rate=6.580108164912925E-4]:3.853329886721E-2)[&rate=6.580108164912925E-4]:1.364984280006E-1,(83[&rate=6.580108164912925E-4]:1.762997605538E-1,((85[&rate=6.580108164912925E-4]:1.115194584946E-1,(93[&rate=6.580108164912925E-4]:1.882490875514E-2,84[&rate=6.580108164912925E-4]:5.126278618123E-3)[&rate=6.580108164912925E-4]:1.063931798764E-1)[&rate=6.580108164912925E-4]:4.680303956863E-2,86[&rate=6.580108164912925E-4]:1.583224980632E-1)[&rate=6.580108164912925E-4]:1.797726249062E-2)[&rate=6.580108164912925E-4]:2.531031029112E-2)[&rate=6.580108164912925E-4]:4.499326671072E-2,87[&rate=6.580108164912925E-4]:2.466033375557E-1)[&rate=6.580108164912925E-4]:5.614492159845E-2,(88[&rate=6.580108164912925E-4]:4.97902981242E-3,89[&rate=6.580108164912925E-4]:1.867765994943E-2)[&rate=6.580108164912925E-4]:2.977692293417E-1)[&rate=6.580108164912925E-4]:8.727723428607E-1,((3[&rate=6.580108164912925E-4]:2.99940664878E-1,18[&rate=6.580108164912925E-4]:4.150091580286E-1)[&rate=6.580108164912925E-4]:1.834346338776E-1,(6[&rate=6.580108164912925E-4]:4.054206909837E-1,(10[&rate=6.580108164912925E-4]:3.292182148962E-1,15[&rate=6.580108164912925E-4]:3.675743792797E-1)[&rate=6.580108164912925E-4]:9.264083225187E-2)[&rate=6.580108164912925E-4]:1.300094022923E-1)[&rate=6.580108164912925E-4]:1.524192758621E-1)[&rate=6.580108164912925E-4]:6.568668829678E-1,((142[&rate=6.580108164912925E-4]:7.128866700258E-1,(144[&rate=6.580108164912925E-4]:4.071475224154E-1,(141[&rate=6.580108164912925E-4]:3.135618496619E-1,145[&rate=6.580108164912925E-4]:3.163015756895E-1)[&rate=6.580108164912925E-4]:9.632539878081E-2)[&rate=6.580108164912925E-4]:3.002596955555E-1)[&rate=6.580108164912925E-4]:6.311772549241E-1,((((23[&rate=6.580108164912925E-4]:3.727021187443E-1,(25[&rate=6.580108164912925E-4]:2.97116735182E-1,20[&rate=6.580108164912925E-4]:2.779386529903E-1)[&rate=6.580108164912925E-4]:8.654428767189E-2)[&rate=6.580108164912925E-4]:2.146513426807E-1,(11[&rate=6.580108164912925E-4]:3.666232341072E-1,140[&rate=6.580108164912925E-4]:3.474451519155E-1)[&rate=6.580108164912925E-4]:1.357987204685E-1)[&rate=6.580108164912925E-4]:5.891280467784E-1,(102[&rate=6.580108164912925E-4]:3.601903739285E-3,(24[&rate=6.580108164912925E-4]:8.523480315829E-1,(1[&rate=6.580108164912925E-4]:4.445927585574E-2,(28[&rate=6.580108164912925E-4]:5.353584255701E-1,21[&rate=6.580108164912925E-4]:5.107008913236E-1)[&rate=6.580108164912925E-4]:2.954022201486E-1)[&rate=6.580108164912925E-4]:2.706683791892E-2)[&rate=6.580108164912925E-4]:3.128977077728E-1)[&rate=6.580108164912925E-4]:2.21946729573E-2)[&rate=6.580108164912925E-4]:5.76518434428E-2,((((109[&rate=6.580108164912925E-4]:4.482555802891E-1,(107[&rate=6.580108164912925E-4]:3.534129387913E-1,((104[&rate=6.580108164912925E-4]:1.183086120962E-1,114[&rate=6.580108164912925E-4]:5.803463949345E-2)[&rate=6.580108164912925E-4]:1.899225285355E-1,108[&rate=6.580108164912925E-4]:3.054914146043E-1)[&rate=6.580108164912925E-4]:4.518179815955E-2)[&rate=6.580108164912925E-4]:7.566455930616E-2)[&rate=6.580108164912925E-4]:4.007948686614E-1,((13[&rate=6.580108164912925E-4]:5.911477227582E-1,19[&rate=6.580108164912925E-4]:6.295038871419E-1)[&rate=6.580108164912925E-4]:2.052074389452E-1,115[&rate=6.580108164912925E-4]:7.141633808815E-1)[&rate=6.580108164912925E-4]:5.543501327449E-2)[&rate=6.580108164912925E-4]:1.108745851401E-1,((((111[&rate=6.580108164912925E-4]:1.830035500204E-1,139[&rate=6.580108164912925E-4]:3.583460157738E-1)[&rate=6.580108164912925E-4]:1.878321596139E-1,106[&rate=6.580108164912925E-4]:3.5439735347E-1)[&rate=6.580108164912925E-4]:3.405358500328E-1,(148[&rate=6.580108164912925E-4]:2.906746075745E-1,143[&rate=6.580108164912925E-4]:2.879348815472E-1)[&rate=6.580108164912925E-4]:3.823407877092E-1)[&rate=6.580108164912925E-4]:2.187936563945E-3,116[&rate=6.580108164912925E-4]:6.36847167464E-1)[&rate=6.580108164912925E-4]:2.436258118322E-1)[&rate=6.580108164912925E-4]:4.135598977118E-2,((105[&rate=6.580108164912925E-4]:5.935573567166E-1,110[&rate=6.580108164912925E-4]:6.154751649356E-1)[&rate=6.580108164912925E-4]:1.03711957533E-1,((30[&rate=6.580108164912925E-4]:2.466994793193E-1,4[&rate=6.580108164912925E-4]:7.409673959326E-2)[&rate=6.580108164912925E-4]:4.815469578654E-1,((14[&rate=6.580108164912925E-4]:3.211356536778E-1,17[&rate=6.580108164912925E-4]:3.594918180615E-1)[&rate=6.580108164912925E-4]:1.152073642466E-1,(((112[&rate=6.580108164912925E-4]:2.415440827845E-1,117[&rate=6.580108164912925E-4]:2.44283808812E-1)[&rate=6.580108164912925E-4]:1.74325624698E-1,113[&rate=6.580108164912925E-4]:4.158697074825E-1)[&rate=6.580108164912925E-4]:9.40384851047E-3,9[&rate=6.580108164912925E-4]:4.170543779109E-1)[&rate=6.580108164912925E-4]:1.106946193147E-2)[&rate=6.580108164912925E-4]:1.768349261094E-1)[&rate=6.580108164912925E-4]:1.114886304895E-1)[&rate=6.580108164912925E-4]:2.793541753658E-1)[&rate=6.580108164912925E-4]:1.534002729898E-1)[&rate=6.580108164912925E-4]:1.404016234468E-2)[&rate=6.580108164912925E-4]:1.979126011288E-1)[&rate=6.580108164912925E-4]:3.067740916074E-1,101[&rate=6.580108164912925E-4]:5.966958231653E-1)[&rate=6.580108164912925E-4]:6.234527553005E-1,(((((22[&rate=6.580108164912925E-4]:2.138581203489E-1,27[&rate=6.580108164912925E-4]:2.302964765133E-1)[&rate=6.580108164912925E-4]:4.398273520366E-1,(31[&rate=6.580108164912925E-4]:6.610476420553E-1,(26[&rate=6.580108164912925E-4]:5.187949928323E-1,(7[&rate=6.580108164912925E-4]:1.375557788221E-1,8[&rate=6.580108164912925E-4]:1.375557788221E-1)[&rate=6.580108164912925E-4]:2.743898989417E-1)[&rate=6.580108164912925E-4]:9.84170327846E-2)[&rate=6.580108164912925E-4]:4.743235087831E-2)[&rate=6.580108164912925E-4]:4.140691997407E-1,2[&rate=6.580108164912925E-4]:8.951519324002E-1)[&rate=6.580108164912925E-4]:1.246894780097E0,97[&rate=6.580108164912925E-4]:1.142826583017E-1)[&rate=6.580108164912925E-4]:3.666557925243E-2,146[&rate=6.580108164912925E-4]:3.422050681553E-1)[&rate=6.580108164912925E-4]:2.499793055169E-2)[&rate=6.580108164912925E-4]:2.969292363115E-1,(((39[&rate=6.580108164912925E-4]:4.335702985799E-1,16[&rate=6.580108164912925E-4]:2.519063224697E0)[&rate=6.580108164912925E-4]:8.751173403805E-2,40[&rate=6.580108164912925E-4]:5.210820326179E-1)[&rate=6.580108164912925E-4]:1.993844724597E-2,(((96[&rate=6.580108164912925E-4]:4.658442227031E-1,99[&rate=6.580108164912925E-4]:5.01363348386E-1)[&rate=6.580108164912925E-4]:1.184275889016E-1,98[&rate=6.580108164912925E-4]:5.979330137903E-1)[&rate=6.580108164912925E-4]:3.822273931961E-2,((100[&rate=6.580108164912925E-4]:2.532954000218E-1,95[&rate=6.580108164912925E-4]:3.379948535738E-1)[&rate=6.580108164912925E-4]:5.831411385917E-2,94[&rate=6.580108164912925E-4]:3.11609513881E-1)[&rate=6.580108164912925E-4]:2.507757474256E-1)[&rate=6.580108164912925E-4]:3.328002730024E-2)[&rate=6.580108164912925E-4]:2.893175919616E-3)[&rate=6.580108164912925E-4]:1.158581724944E-1,147[&rate=6.580108164912925E-4]:7.171488774583E-1)[&rate=6.580108164912925E-4]:2.854011905162E-1)[&rate=6.580108164912925E-4]:3.013427545398E-1)[&rate=6.580108164912925E-4]:3.232423375315E-1,(((68[&rate=6.580108164912925E-4]:5.265511128881E-1,(((55[&rate=6.580108164912925E-4]:2.407187410783E-1,56[&rate=6.580108164912925E-4]:2.407187410783E-1)[&rate=6.580108164912925E-4]:2.915123683476E-2,(37[&rate=6.580108164912925E-4]:1.584040782128E-1,(54[&rate=6.580108164912925E-4]:3.699288989971E-2,(58[&rate=6.580108164912925E-4]:2.99729729778E-2,57[&rate=6.580108164912925E-4]:1.357953035482E-2)[&rate=6.580108164912925E-4]:6.439696610224E-2)[&rate=6.580108164912925E-4]:4.490845607263E-2)[&rate=6.580108164912925E-4]:1.579139871321E-1)[&rate=6.580108164912925E-4]:3.639459601843E-2,59[&rate=6.580108164912925E-4]:3.144612952431E-1)[&rate=6.580108164912925E-4]:2.61270145514E-1)[&rate=6.580108164912925E-4]:3.697100783133E-1,((((71[&rate=6.580108164912925E-4]:4.323625461466E-1,((80[&rate=6.580108164912925E-4]:1.108169009428E-1,81[&rate=6.580108164912925E-4]:1.108169009428E-1)[&rate=6.580108164912925E-4]:2.301938959825E-1,((73[&rate=6.580108164912925E-4]:3.561348661303E-1,77[&rate=6.580108164912925E-4]:3.506554140756E-1)[&rate=6.580108164912925E-4]:1.935459938674E-2,(((78[&rate=6.580108164912925E-4]:6.207289260458E-2,72[&rate=6.580108164912925E-4]:4.015508438527E-2)[&rate=6.580108164912925E-4]:9.43194625034E-2,79[&rate=6.580108164912925E-4]:1.56392355108E-1)[&rate=6.580108164912925E-4]:1.057904461174E-1,82[&rate=6.580108164912925E-4]:2.704019793074E-1)[&rate=6.580108164912925E-4]:7.221077388088E-2)[&rate=6.580108164912925E-4]:1.483639990138E-2)[&rate=6.580108164912925E-4]:1.10529831413E-1)[&rate=6.580108164912925E-4]:1.250953575473E-1,(((76[&rate=6.580108164912925E-4]:3.722852759234E-1,70[&rate=6.580108164912925E-4]:3.339291115399E-1)[&rate=6.580108164912925E-4]:1.085399152098E-2,74[&rate=6.580108164912925E-4]:3.831392674443E-1)[&rate=6.580108164912925E-4]:4.192453860575E-2,75[&rate=6.580108164912925E-4]:4.250638060501E-1)[&rate=6.580108164912925E-4]:2.008872483286E-1)[&rate=6.580108164912925E-4]:9.489472619351E-1,(53[&rate=6.580108164912925E-4]:7.310237539432E-1,(((((12[&rate=6.580108164912925E-4]:2.111014711174E-1,5[&rate=6.580108164912925E-4]:1.72745306734E-1)[&rate=6.580108164912925E-4]:1.838787371916E-1,29[&rate=6.580108164912925E-4]:5.018295233775E-1)[&rate=6.580108164912925E-4]:9.191761373765E-2,103[&rate=6.580108164912925E-4]:3.608704247864E-1)[&rate=6.580108164912925E-4]:1.674361597875E0,52[&rate=6.580108164912925E-4]:3.709382881005E-1)[&rate=6.580108164912925E-4]:1.03104603325E-1,(134[&rate=6.580108164912925E-4]:4.17884240719E-1,(133[&rate=6.580108164912925E-4]:3.757246764519E-1,137[&rate=6.580108164912925E-4]:4.168205668629E-1)[&rate=6.580108164912925E-4]:7.229655056833E-2)[&rate=6.580108164912925E-4]:7.999044400621E-1)[&rate=6.580108164912925E-4]:2.651775838291E-1)[&rate=6.580108164912925E-4]:9.741150375852E-2)[&rate=6.580108164912925E-4]:3.72732939603E-1,125[&rate=6.580108164912925E-4]:9.907856836434E-1)[&rate=6.580108164912925E-4]:7.214217422472E-2)[&rate=6.580108164912925E-4]:5.484034282882E-1,34[&rate=6.580108164912925E-4]:3.393028308723E-2)[&rate=6.580108164912925E-4]:2.142671703531E-3)[&rate=6.580108164912925E-4]:8.428623618018E-3)[&rate=6.580108164912925E-4]:9.797992423082E-3)[&rate=6.580108164912925E-4]:9.403848834185E-2,((66[&rate=6.580108164912925E-4]:2.878495863486E-1,((120[&rate=6.580108164912925E-4]:1.368004448497E0,119[&rate=6.580108164912925E-4]:1.463894859456E0)[&rate=6.580108164912925E-4]:1.469005059579E-1,(((138[&rate=6.580108164912925E-4]:5.814779645968E-1,136[&rate=6.580108164912925E-4]:4.499711152816E-1)[&rate=6.580108164912925E-4]:2.274495548949E-1,135[&rate=6.580108164912925E-4]:6.089275194917E-1)[&rate=6.580108164912925E-4]:6.196216424789E-1,126[&rate=6.580108164912925E-4]:7.907918448062E-1)[&rate=6.580108164912925E-4]:3.43009979643E-2)[&rate=6.580108164912925E-4]:7.099309332631E-1)[&rate=6.580108164912925E-4]:6.399748895727E-2,(67[&rate=6.580108164912925E-4]:2.291581905526E-1,(122[&rate=6.580108164912925E-4]:3.307817066454E-1,(123[&rate=6.580108164912925E-4]:1.474808950059E-2,124[&rate=6.580108164912925E-4]:1.201584906346E-2)[&rate=6.580108164912925E-4]:3.160336171448E-1)[&rate=6.580108164912925E-4]:3.996490342479E-1)[&rate=6.580108164912925E-4]:1.226888847533E-1)[&rate=6.580108164912925E-4]:6.595046824979E-1);
tree STATE_1980000 [&joint=-20962.270581606128,lnP=-20962.270581606128] = [&R] ((33[&rate=6.261198448267012E-4]:7.079804153923E-3,(((67[&rate=6.261198448267012E-4]:2.281644749551E-1,((123[&rate=6.261198448267012E-4]:2.762265550528E-1,124[&rate=6.261198448267012E-4]:2.734943146157E-1)[&rate=6.261198448267012E-4]:1.207939861011E-1,122[&rate=6.261198448267012E-4]:3.970205411539E-1)[&rate=6.261198448267012E-4]:3.324164841418E-1)[&rate=6.261198448267012E-4]:3.03121912446E-1,(66[&rate=6.261198448267012E-4]:4.909859227777E-1,(126[&rate=6.261198448267012E-4]:9.612890953529E-1,(120[&rate=6.261198448267012E-4]:9.801221532687E-1,(119[&rate=6.261198448267012E-4]:1.015375348931E0,((138[&rate=6.261198448267012E-4]:1.702824193254E-1,136[&rate=6.261198448267012E-4]:3.877557001018E-2)[&rate=6.261198448267012E-4]:3.746640887474E-1,135[&rate=6.261198448267012E-4]:3.449465080727E-1)[&rate=6.261198448267012E-4]:3.224836353788E-1)[&rate=6.261198448267012E-4]:6.063721529662E-2)[&rate=6.261198448267012E-4]:6.709790537691E-1)[&rate=6.261198448267012E-4]:7.768710171098E-1)[&rate=6.261198448267012E-4]:4.030046462332E-2)[&rate=6.261198448267012E-4]:1.000670133906E-1,((((((53[&rate=6.261198448267012E-4]:5.47924551369E-1,((((80[&rate=6.261198448267012E-4]:3.821984915934E-2,81[&rate=6.261198448267012E-4]:3.821984915934E-2)[&rate=6.261198448267012E-4]:2.857272144317E-1,((82[&rate=6.261198448267012E-4]:2.744890483539E-1,(72[&rate=6.261198448267012E-4]:2.778350285988E-2,78[&rate=6.261198448267012E-4]:4.97013110792E-2)[&rate=6.261198448267012E-4]:2.165685591926E-1)[&rate=6.261198448267012E-4]:1.291310738943E-2,(71[&rate=6.261198448267012E-4]:2.246658595672E-2,79[&rate=6.261198448267012E-4]:4.986384623075E-2)[&rate=6.261198448267012E-4]:2.293191314305E-1)[&rate=6.261198448267012E-4]:5.29832640121E-2)[&rate=6.261198448267012E-4]:2.19786526777E-1,(73[&rate=6.261198448267012E-4]:3.162862691971E-1,77[&rate=6.261198448267012E-4]:3.108068171424E-1)[&rate=6.261198448267012E-4]:2.76762389664E-1)[&rate=6.261198448267012E-4]:3.990486095935E-1,((76[&rate=6.261198448267012E-4]:5.180585054584E-1,(70[&rate=6.261198448267012E-4]:4.749769726552E-1,74[&rate=6.261198448267012E-4]:5.133331370386E-1)[&rate=6.261198448267012E-4]:4.725368419828E-3)[&rate=6.261198448267012E-4]:1.154891847137E-1,75[&rate=6.261198448267012E-4]:6.335476901722E-1)[&rate=6.261198448267012E-4]:3.585495782824E-1)[&rate=6.261198448267012E-4]:3.022903415265E-1)[&rate=6.261198448267012E-4]:1.084478576723E-2,((((12[&rate=6.261198448267012E-4]:1.199933840839E-1,5[&rate=6.261198448267012E-4]:8.163721970047E-2)[&rate=6.261198448267012E-4]:2.232012946991E-1,29[&rate=6.261198448267012E-4]:4.500439938516E-1)[&rate=6.261198448267012E-4]:2.338836949624E-1,103[&rate=6.261198448267012E-4]:4.510509764852E-1)[&rate=6.261198448267012E-4]:1.747291030441E0,52[&rate=6.261198448267012E-4]:5.340482723651E-1)[&rate=6.261198448267012E-4]:3.29177860825E-2)[&rate=6.261198448267012E-4]:4.69790770311E-2,(134[&rate=6.261198448267012E-4]:6.018204269927E-1,(133[&rate=6.261198448267012E-4]:1.387589338243E-1,137[&rate=6.261198448267012E-4]:1.798548242354E-1)[&rate=6.261198448267012E-4]:4.931984794695E-1)[&rate=6.261198448267012E-4]:7.558704978417E-1)[&rate=6.261198448267012E-4]:6.031014058336E-1,125[&rate=6.261198448267012E-4]:9.984673063397E-1)[&rate=6.261198448267012E-4]:1.599886766904E-1,(68[&rate=6.261198448267012E-4]:6.61991206191E-1,(57[&rate=6.261198448267012E-4]:4.190470254626E-1,((56[&rate=6.261198448267012E-4]:2.11429212229E-1,55[&rate=6.261198448267012E-4]:2.11429212229E-1)[&rate=6.261198448267012E-4]:1.584131253971E-1,((59[&rate=6.261198448267012E-4]:2.781364044578E-1,54[&rate=6.261198448267012E-4]:2.398850383376E-1)[&rate=6.261198448267012E-4]:3.351729118545E-2,(37[&rate=6.261198448267012E-4]:2.61342271821E-1,58[&rate=6.261198448267012E-4]:2.422165887609E-1)[&rate=6.261198448267012E-4]:8.856278994248E-2)[&rate=6.261198448267012E-4]:6.638536329441E-2)[&rate=6.261198448267012E-4]:3.827572608778E-2)[&rate=6.261198448267012E-4]:2.948567490345E-1)[&rate=6.261198448267012E-4]:3.297981101723E-1)[&rate=6.261198448267012E-4]:1.63877690584E-1,(((45[&rate=6.261198448267012E-4]:5.747946587084E-1,(51[&rate=6.261198448267012E-4]:5.226384506442E-1,((44[&rate=6.261198448267012E-4]:4.791653226639E-1,47[&rate=6.261198448267012E-4]:4.846298035382E-1)[&rate=6.261198448267012E-4]:5.74319304669E-2,((50[&rate=6.261198448267012E-4]:4.242008084511E-1,49[&rate=6.261198448267012E-4]:4.242008084511E-1)[&rate=6.261198448267012E-4]:7.946593325182E-2,(((48[&rate=6.261198448267012E-4]:1.354599647398E-1,(42[&rate=6.261198448267012E-4]:8.306135442702E-2,41[&rate=6.261198448267012E-4]:7.759687355276E-2)[&rate=6.261198448267012E-4]:1.414724419257E-2)[&rate=6.261198448267012E-4]:2.95361528544E-1,46[&rate=6.261198448267012E-4]:4.417504550323E-1)[&rate=6.261198448267012E-4]:2.293748541337E-3,43[&rate=6.261198448267012E-4]:4.440442035736E-1)[&rate=6.261198448267012E-4]:9.240942337503E-2)[&rate=6.261198448267012E-4]:5.608107056432E-3)[&rate=6.261198448267012E-4]:7.899121010567E-3)[&rate=6.261198448267012E-4]:3.303052500411E-2)[&rate=6.261198448267012E-4]:4.991928193856E-1,((((((62[&rate=6.261198448267012E-4]:3.113933932223E-1,60[&rate=6.261198448267012E-4]:1.196125713046E-1)[&rate=6.261198448267012E-4]:9.092839894236E-2,65[&rate=6.261198448267012E-4]:2.105409702469E-1)[&rate=6.261198448267012E-4]:2.930019966845E-2,64[&rate=6.261198448267012E-4]:3.905261014221E-1)[&rate=6.261198448267012E-4]:2.801410444578E-1,(63[&rate=6.261198448267012E-4]:3.372028608133E-2,61[&rate=6.261198448267012E-4]:7.481617649237E-2)[&rate=6.261198448267012E-4]:6.369468597986E-1)[&rate=6.261198448267012E-4]:6.562964312607E-1,((((129[&rate=6.261198448267012E-4]:3.43472013027E-1,(132[&rate=6.261198448267012E-4]:2.714193272152E-1,(131[&rate=6.261198448267012E-4]:2.241071088672E-1,130[&rate=6.261198448267012E-4]:2.213673828399E-1)[&rate=6.261198448267012E-4]:4.731221834799E-2)[&rate=6.261198448267012E-4]:7.479241183912E-2)[&rate=6.261198448267012E-4]:3.446776029833E-1,118[&rate=6.261198448267012E-4]:8.251359173802E-1)[&rate=6.261198448267012E-4]:1.085876276103E-1,69[&rate=6.261198448267012E-4]:9.446824491001E-1)[&rate=6.261198448267012E-4]:3.814143677219E-1,128[&rate=6.261198448267012E-4]:1.175411885315E0)[&rate=6.261198448267012E-4]:5.292155483928E-2)[&rate=6.261198448267012E-4]:4.115857933132E-1,((35[&rate=6.261198448267012E-4]:3.752148714587E-2,(121[&rate=6.261198448267012E-4]:1.942486272108E0,127[&rate=6.261198448267012E-4]:2.383582162519E0)[&rate=6.261198448267012E-4]:2.210626122982E-1)[&rate=6.261198448267012E-4]:4.308297041214E-2,36[&rate=6.261198448267012E-4]:1.271798000238E-1)[&rate=6.261198448267012E-4]:3.054765262194E-2)[&rate=6.261198448267012E-4]:2.074644569177E-1)[&rate=6.261198448267012E-4]:2.215755499188E-1,(38[&rate=6.261198448267012E-4]:7.674006327008E-1,(((39[&rate=6.261198448267012E-4]:4.986472394984E-1,(16[&rate=6.261198448267012E-4]:2.532558021706E0,(40[&rate=6.261198448267012E-4]:4.37852563504E-1,(147[&rate=6.261198448267012E-4]:4.298567732582E-1,(97[&rate=6.261198448267012E-4]:2.872939906173E-1,(26[&rate=6.261198448267012E-4]:8.557029515162E-1,((31[&rate=6.261198448267012E-4]:6.866453534582E-1,2[&rate=6.261198448267012E-4]:4.592480931842E-1)[&rate=6.261198448267012E-4]:4.959045804186E-2,((7[&rate=6.261198448267012E-4]:3.155197293053E-1,8[&rate=6.261198448267012E-4]:3.155197293053E-1)[&rate=6.261198448267012E-4]:2.643953699117E-1,(22[&rate=6.261198448267012E-4]:2.531026431949E-1,27[&rate=6.261198448267012E-4]:2.695409993593E-1)[&rate=6.261198448267012E-4]:4.22702866981E-1)[&rate=6.261198448267012E-4]:5.6357807762E-3)[&rate=6.261198448267012E-4]:1.633027564545E-1)[&rate=6.261198448267012E-4]:1.642916737132E0)[&rate=6.261198448267012E-4]:1.414748209442E-2)[&rate=6.261198448267012E-4]:6.537283942616E-2)[&rate=6.261198448267012E-4]:9.212532084384E-3)[&rate=6.261198448267012E-4]:5.158214390998E-2)[&rate=6.261198448267012E-4]:9.276709757587E-2,((((((6[&rate=6.261198448267012E-4]:4.37818856392E-1,(10[&rate=6.261198448267012E-4]:3.720534865757E-1,15[&rate=6.261198448267012E-4]:4.104096509591E-1)[&rate=6.261198448267012E-4]:8.22037259807E-2)[&rate=6.261198448267012E-4]:8.637925712996E-2,(18[&rate=6.261198448267012E-4]:4.988614334028E-1,3[&rate=6.261198448267012E-4]:3.837929402522E-1)[&rate=6.261198448267012E-4]:8.835037874927E-2)[&rate=6.261198448267012E-4]:1.178414277119E-1,(((92[&rate=6.261198448267012E-4]:1.853987438154E-1,(90[&rate=6.261198448267012E-4]:1.005811970028E-1,91[&rate=6.261198448267012E-4]:1.005811970028E-1)[&rate=6.261198448267012E-4]:8.481754681259E-2)[&rate=6.261198448267012E-4]:7.665212664875E-2,(((84[&rate=6.261198448267012E-4]:1.310537011952E-1,(85[&rate=6.261198448267012E-4]:9.410514236942E-2,(83[&rate=6.261198448267012E-4]:4.299066571935E-2,86[&rate=6.261198448267012E-4]:4.299066571935E-2)[&rate=6.261198448267012E-4]:5.111447665007E-2)[&rate=6.261198448267012E-4]:3.694855882574E-2)[&rate=6.261198448267012E-4]:3.877807312271E-3,93[&rate=6.261198448267012E-4]:1.486301386444E-1)[&rate=6.261198448267012E-4]:8.895065059415E-2,87[&rate=6.261198448267012E-4]:2.238821591016E-1)[&rate=6.261198448267012E-4]:2.447008122557E-2)[&rate=6.261198448267012E-4]:1.465199819226E-1,(88[&rate=6.261198448267012E-4]:7.640603735462E-2,89[&rate=6.261198448267012E-4]:9.010466749163E-2)[&rate=6.261198448267012E-4]:3.184661848952E-1)[&rate=6.261198448267012E-4]:7.348385518608E-1)[&rate=6.261198448267012E-4]:6.604924958547E-1,((((110[&rate=6.261198448267012E-4]:6.260790194166E-1,105[&rate=6.261198448267012E-4]:6.041612111975E-1)[&rate=6.261198448267012E-4]:2.851695053324E-1,((((113[&rate=6.261198448267012E-4]:5.652638576684E-1,(30[&rate=6.261198448267012E-4]:2.72990559218E-1,4[&rate=6.261198448267012E-4]:1.00387819492E-1)[&rate=6.261198448267012E-4]:4.073417916013E-1)[&rate=6.261198448267012E-4]:1.169538971988E-2,9[&rate=6.261198448267012E-4]:5.687400693062E-1)[&rate=6.261198448267012E-4]:2.884716540335E-2,(14[&rate=6.261198448267012E-4]:3.794056582004E-1,17[&rate=6.261198448267012E-4]:4.177618225841E-1)[&rate=6.261198448267012E-4]:2.264007545913E-1)[&rate=6.261198448267012E-4]:1.883073877645E-3,(117[&rate=6.261198448267012E-4]:5.460292208844E-1,112[&rate=6.261198448267012E-4]:5.432894948568E-1)[&rate=6.261198448267012E-4]:6.439999181245E-2)[&rate=6.261198448267012E-4]:3.090384901344E-1)[&rate=6.261198448267012E-4]:1.419913618895E-1,((142[&rate=6.261198448267012E-4]:3.991090362755E-1,((141[&rate=6.261198448267012E-4]:9.788342372039E-2,145[&rate=6.261198448267012E-4]:1.00623149748E-1)[&rate=6.261198448267012E-4]:2.853138549123E-1,144[&rate=6.261198448267012E-4]:3.804575526053E-1)[&rate=6.261198448267012E-4]:1.317203161517E-2)[&rate=6.261198448267012E-4]:5.088585437897E-1,((115[&rate=6.261198448267012E-4]:4.778293827218E-1,((((104[&rate=6.261198448267012E-4]:9.084717181791E-2,114[&rate=6.261198448267012E-4]:3.057319921513E-2)[&rate=6.261198448267012E-4]:2.507874585326E-1,(107[&rate=6.261198448267012E-4]:1.684912947054E-1,108[&rate=6.261198448267012E-4]:1.657515686781E-1)[&rate=6.261198448267012E-4]:1.73143335645E-1)[&rate=6.261198448267012E-4]:1.124975152429E-1,109[&rate=6.261198448267012E-4]:4.733102277851E-1)[&rate=6.261198448267012E-4]:7.434416920763E-2,(13[&rate=6.261198448267012E-4]:3.610427262269E-1,19[&rate=6.261198448267012E-4]:3.993988906106E-1)[&rate=6.261198448267012E-4]:1.893513967932E-1)[&rate=6.261198448267012E-4]:9.627040523573E-3)[&rate=6.261198448267012E-4]:2.231623872518E-2,(((139[&rate=6.261198448267012E-4]:2.613586043978E-1,(111[&rate=6.261198448267012E-4]:1.918030021959E-2,106[&rate=6.261198448267012E-4]:2.741944055218E-3)[&rate=6.261198448267012E-4]:6.683583842481E-2)[&rate=6.261198448267012E-4]:4.473758827453E-1,(148[&rate=6.261198448267012E-4]:1.593943927057E-1,143[&rate=6.261198448267012E-4]:1.566546666783E-1)[&rate=6.261198448267012E-4]:3.356414643005E-1)[&rate=6.261198448267012E-4]:2.982983694897E-3,116[&rate=6.261198448267012E-4]:4.596626763174E-1)[&rate=6.261198448267012E-4]:4.048294512959E-2)[&rate=6.261198448267012E-4]:1.5302743807E-1)[&rate=6.261198448267012E-4]:3.233544983542E-1)[&rate=6.261198448267012E-4]:2.174991111465E-2,((((23[&rate=6.261198448267012E-4]:7.456275075075E-1,(25[&rate=6.261198448267012E-4]:6.268584692349E-1,20[&rate=6.261198448267012E-4]:6.076803870431E-1)[&rate=6.261198448267012E-4]:1.297279423823E-1)[&rate=6.261198448267012E-4]:8.768433282798E-3,(11[&rate=6.261198448267012E-4]:5.535191422649E-1,140[&rate=6.261198448267012E-4]:5.343410600732E-1)[&rate=6.261198448267012E-4]:1.159452916762E-1)[&rate=6.261198448267012E-4]:3.756964811629E-1,(24[&rate=6.261198448267012E-4]:9.217467688992E-1,((28[&rate=6.261198448267012E-4]:6.674185485729E-1,21[&rate=6.261198448267012E-4]:6.427610143265E-1)[&rate=6.261198448267012E-4]:1.495099359449E-1,1[&rate=6.261198448267012E-4]:3.062711465485E-2)[&rate=6.261198448267012E-4]:1.102977364361E-1)[&rate=6.261198448267012E-4]:2.193045571637E-1)[&rate=6.261198448267012E-4]:2.322691973407E-2,102[&rate=6.261198448267012E-4]:2.634410180586E-3)[&rate=6.261198448267012E-4]:3.862236887635E-3)[&rate=6.261198448267012E-4]:2.467203215273E-1)[&rate=6.261198448267012E-4]:4.998095068561E-1,101[&rate=6.261198448267012E-4]:7.475470233966E-1)[&rate=6.261198448267012E-4]:7.491065662802E-1,((((94[&rate=6.261198448267012E-4]:3.087225614105E-1,100[&rate=6.261198448267012E-4]:3.087225614105E-1)[&rate=6.261198448267012E-4]:1.287911111281E-1,95[&rate=6.261198448267012E-4]:5.222131260907E-1)[&rate=6.261198448267012E-4]:1.016391996148E-1,(99[&rate=6.261198448267012E-4]:6.065476865478E-1,96[&rate=6.261198448267012E-4]:5.710285608649E-1)[&rate=6.261198448267012E-4]:2.823360090621E-2)[&rate=6.261198448267012E-4]:3.341498365454E-3,98[&rate=6.261198448267012E-4]:6.162648623222E-1)[&rate=6.261198448267012E-4]:3.56398689071E-2)[&rate=6.261198448267012E-4]:6.792490639124E-2)[&rate=6.261198448267012E-4]:3.584834672147E-2,146[&rate=6.261198448267012E-4]:7.474812630307E-1)[&rate=6.261198448267012E-4]:2.084439598341E-1)[&rate=6.261198448267012E-4]:3.751569308312E-1)[&rate=6.261198448267012E-4]:6.775425215864E-2)[&rate=6.261198448267012E-4]:2.340703161653E-2)[&rate=6.261198448267012E-4]:2.551784581567E-1)[&rate=6.261198448267012E-4]:1.03612573729E-2,(34[&rate=6.261198448267012E-4]:2.6962641307E-2,32[&rate=6.261198448267012E-4]:5.044833087915E-3)[&rate=6.261198448267012E-4]:6.916776384195E-3);
tree STATE_2070000 [&joint=-20955.598827882965,lnP=-20955.598827882965] = [&R] (((66[&rate=5.805000153950407E-4]:4.53047247648E-1,(126[&rate=5.805000153950407E-4]:1.26150823058E0,(((138[&rate=5.805000153950407E-4]:2.390079247381E-1,136[&rate=5.805000153950407E-4]:1.075010754229E-1)[&rate=5.805000153950407E-4]:6.021809016609E-1,135[&rate=5.805000153950407E-4]:6.41188826399E-1)[&rate=5.805000153950407E-4]:8.243883998342E-1,(119[&rate=5.805000153950407E-4]:1.794153010973E0,120[&rate=5.805000153950407E-4]:1.698262600014E0)[&rate=5.805000153950407E-4]:1.936942073985E-2)[&rate=5.805000153950407E-4]:2.336883215112E-1)[&rate=5.805000153950407E-4]:4.387132067529E-1)[&rate=5.805000153950407E-4]:1.116506876408E-1,(67[&rate=5.805000153950407E-4]:3.575029765934E-1,(122[&rate=5.805000153950407E-4]:3.216011018055E-1,(124[&rate=5.805000153950407E-4]:1.273209529959E-1,123[&rate=5.805000153950407E-4]:1.30053193433E-1)[&rate=5.805000153950407E-4]:1.915479083725E-1)[&rate=5.805000153950407E-4]:5.371744251286E-1)[&rate=5.805000153950407E-4]:2.071949586954E-1)[&rate=5.805000153950407E-4]:3.983755834868E-1,(33[&rate=5.805000153950407E-4]:7.959304413045E-2,((32[&rate=5.805000153950407E-4]:1.561481087819E-2,(((((134[&rate=5.805000153950407E-4]:4.534668085234E-1,(137[&rate=5.805000153950407E-4]:2.86012529821E-1,133[&rate=5.805000153950407E-4]:2.4491663941E-1)[&rate=5.805000153950407E-4]:2.386871554146E-1)[&rate=5.805000153950407E-4]:9.65705859495E-1,(((((((80[&rate=5.805000153950407E-4]:9.965394526284E-2,81[&rate=5.805000153950407E-4]:9.965394526284E-2)[&rate=5.805000153950407E-4]:2.089265192303E-1,(77[&rate=5.805000153950407E-4]:2.737655995932E-1,(73[&rate=5.805000153950407E-4]:1.433969197329E-1,71[&rate=5.805000153950407E-4]:7.490376904806E-2)[&rate=5.805000153950407E-4]:1.35848131915E-1)[&rate=5.805000153950407E-4]:7.865048133837E-2)[&rate=5.805000153950407E-4]:3.809027867288E-2,(82[&rate=5.805000153950407E-4]:3.332769688841E-1,((72[&rate=5.805000153950407E-4]:7.359758296433E-2,78[&rate=5.805000153950407E-4]:9.551539118364E-2)[&rate=5.805000153950407E-4]:4.716101888292E-2,79[&rate=5.805000153950407E-4]:1.426764100666E-1)[&rate=5.805000153950407E-4]:1.823813807354E-1)[&rate=5.805000153950407E-4]:2.983213044637E-2)[&rate=5.805000153950407E-4]:3.238546183756E-1,((76[&rate=5.805000153950407E-4]:5.206719043262E-1,(74[&rate=5.805000153950407E-4]:4.991746385392E-1,70[&rate=5.805000153950407E-4]:4.608184741558E-1)[&rate=5.805000153950407E-4]:2.149726578699E-2)[&rate=5.805000153950407E-4]:9.352350985257E-2,75[&rate=5.805000153950407E-4]:6.141954141788E-1)[&rate=5.805000153950407E-4]:1.05645015856E-1)[&rate=5.805000153950407E-4]:6.222666660507E-1,(((12[&rate=5.805000153950407E-4]:3.046741922728E-1,5[&rate=5.805000153950407E-4]:2.663180278893E-1)[&rate=5.805000153950407E-4]:3.642088222705E-1,29[&rate=5.805000153950407E-4]:7.757323296118E-1)[&rate=5.805000153950407E-4]:2.499603582864E-1,103[&rate=5.805000153950407E-4]:7.928159755694E-1)[&rate=5.805000153950407E-4]:1.475318517776E0)[&rate=5.805000153950407E-4]:2.058242796466E-2,52[&rate=5.805000153950407E-4]:6.244231867494E-1)[&rate=5.805000153950407E-4]:1.202500721812E-3,53[&rate=5.805000153950407E-4]:6.174289661598E-1)[&rate=5.805000153950407E-4]:4.980119119151E-2)[&rate=5.805000153950407E-4]:3.186627517864E-1,125[&rate=5.805000153950407E-4]:7.755103954766E-1)[&rate=5.805000153950407E-4]:7.397280760901E-1,(68[&rate=5.805000153950407E-4]:7.877954839993E-1,((37[&rate=5.805000153950407E-4]:4.412921426909E-1,((((59[&rate=5.805000153950407E-4]:1.417062345448E-1,54[&rate=5.805000153950407E-4]:1.034548684245E-1)[&rate=5.805000153950407E-4]:1.745725350016E-1,58[&rate=5.805000153950407E-4]:3.354044526065E-1)[&rate=5.805000153950407E-4]:1.317906967778E-2,56[&rate=5.805000153950407E-4]:3.212611179126E-1)[&rate=5.805000153950407E-4]:5.746787260345E-2,55[&rate=5.805000153950407E-4]:3.78728990516E-1)[&rate=5.805000153950407E-4]:1.611506474301E-2)[&rate=5.805000153950407E-4]:5.205800700302E-2,57[&rate=5.805000153950407E-4]:4.578310240108E-1)[&rate=5.805000153950407E-4]:3.818770282946E-1)[&rate=5.805000153950407E-4]:5.607763209006E-1)[&rate=5.805000153950407E-4]:6.512515447581E-2,(((((128[&rate=5.805000153950407E-4]:1.205292739034E0,(((65[&rate=5.805000153950407E-4]:2.24093529266E-1,60[&rate=5.805000153950407E-4]:2.24093529266E-1)[&rate=5.805000153950407E-4]:4.173075137274E-2,(64[&rate=5.805000153950407E-4]:2.723080623822E-1,62[&rate=5.805000153950407E-4]:3.134039527932E-1)[&rate=5.805000153950407E-4]:1.442011497633E-1)[&rate=5.805000153950407E-4]:1.593621787987E-1,(63[&rate=5.805000153950407E-4]:1.074328021487E-1,61[&rate=5.805000153950407E-4]:1.485286925597E-1)[&rate=5.805000153950407E-4]:4.684385887955E-1)[&rate=5.805000153950407E-4]:7.28051485076E-1)[&rate=5.805000153950407E-4]:9.464650359827E-2,(((132[&rate=5.805000153950407E-4]:1.570824867351E-1,129[&rate=5.805000153950407E-4]:1.543427607078E-1)[&rate=5.805000153950407E-4]:1.724665398365E-1,(131[&rate=5.805000153950407E-4]:4.649045416519E-2,130[&rate=5.805000153950407E-4]:4.375072813783E-2)[&rate=5.805000153950407E-4]:2.830585724064E-1)[&rate=5.805000153950407E-4]:4.616554038091E-1,(69[&rate=5.805000153950407E-4]:4.990184542755E-1,118[&rate=5.805000153950407E-4]:4.880595501659E-1)[&rate=5.805000153950407E-4]:4.373914555573E-1)[&rate=5.805000153950407E-4]:5.142142643063E-1)[&rate=5.805000153950407E-4]:4.125158293849E-1,(45[&rate=5.805000153950407E-4]:7.79667337025E-1,(((47[&rate=5.805000153950407E-4]:5.006533063785E-1,(51[&rate=5.805000153950407E-4]:2.66669439357E-1,44[&rate=5.805000153950407E-4]:2.885273628543E-1)[&rate=5.805000153950407E-4]:2.0666146265E-1)[&rate=5.805000153950407E-4]:8.935098228236E-3,(50[&rate=5.805000153950407E-4]:3.065516901238E-1,49[&rate=5.805000153950407E-4]:3.065516901238E-1)[&rate=5.805000153950407E-4]:1.702498292372E-1)[&rate=5.805000153950407E-4]:2.89441742878E-2,((41[&rate=5.805000153950407E-4]:2.504454502794E-1,(48[&rate=5.805000153950407E-4]:1.648219219758E-1,42[&rate=5.805000153950407E-4]:1.265705558556E-1)[&rate=5.805000153950407E-4]:1.293393752981E-1)[&rate=5.805000153950407E-4]:8.44216503103E-2,(43[&rate=5.805000153950407E-4]:3.840743588331E-1,46[&rate=5.805000153950407E-4]:3.840743588331E-1)[&rate=5.805000153950407E-4]:5.437550499614E-3)[&rate=5.805000153950407E-4]:1.490206695619E-1)[&rate=5.805000153950407E-4]:2.493314794418E-1)[&rate=5.805000153950407E-4]:1.593915227008E-1)[&rate=5.805000153950407E-4]:1.339815666744E-1,((121[&rate=5.805000153950407E-4]:1.843522292354E0,127[&rate=5.805000153950407E-4]:2.284618182765E0)[&rate=5.805000153950407E-4]:3.735058686457E-1,(36[&rate=5.805000153950407E-4]:7.383059768017E-2,35[&rate=5.805000153950407E-4]:2.725525521441E-2)[&rate=5.805000153950407E-4]:6.374550852495E-2)[&rate=5.805000153950407E-4]:2.266687516644E-1)[&rate=5.805000153950407E-4]:4.202632706899E-1,(38[&rate=5.805000153950407E-4]:7.112203763158E-1,((((((39[&rate=5.805000153950407E-4]:3.611795832866E-1,146[&rate=5.805000153950407E-4]:4.813981625216E-1)[&rate=5.805000153950407E-4]:1.636725768098E-2,(147[&rate=5.805000153950407E-4]:4.038919465407E-1,97[&rate=5.805000153950407E-4]:2.754766459942E-1)[&rate=5.805000153950407E-4]:3.103194360723E-2)[&rate=5.805000153950407E-4]:1.314690196897E-2,(((((18[&rate=5.805000153950407E-4]:6.054456864615E-1,((10[&rate=5.805000153950407E-4]:3.004109056524E-1,15[&rate=5.805000153950407E-4]:3.387670700359E-1)[&rate=5.805000153950407E-4]:2.339060923857E-1,6[&rate=5.805000153950407E-4]:5.178786418737E-1)[&rate=5.805000153950407E-4]:2.455334595767E-2)[&rate=5.805000153950407E-4]:1.503443942172E-1,3[&rate=5.805000153950407E-4]:6.407215875281E-1)[&rate=5.805000153950407E-4]:7.394862095938E-2,((88[&rate=5.805000153950407E-4]:7.578528449509E-2,89[&rate=5.805000153950407E-4]:8.94839146321E-2)[&rate=5.805000153950407E-4]:2.382655789902E-1,(87[&rate=5.805000153950407E-4]:2.273460328111E-1,((92[&rate=5.805000153950407E-4]:4.183101263957E-2,(90[&rate=5.805000153950407E-4]:8.575752651569E-3,91[&rate=5.805000153950407E-4]:8.575752651569E-3)[&rate=5.805000153950407E-4]:3.3255259988E-2)[&rate=5.805000153950407E-4]:1.445361378874E-1,(((83[&rate=5.805000153950407E-4]:5.580728986942E-2,(85[&rate=5.805000153950407E-4]:7.548685151994E-3,86[&rate=5.805000153950407E-4]:7.548685151994E-3)[&rate=5.805000153950407E-4]:4.825860471742E-2)[&rate=5.805000153950407E-4]:4.988391829216E-2,93[&rate=5.805000153950407E-4]:1.193898382986E-1)[&rate=5.805000153950407E-4]:4.278186158802E-3,84[&rate=5.805000153950407E-4]:1.099693943204E-1)[&rate=5.805000153950407E-4]:6.269912606957E-2)[&rate=5.805000153950407E-4]:5.467751242116E-2)[&rate=5.805000153950407E-4]:8.670483067413E-2)[&rate=5.805000153950407E-4]:9.403453723994E-1)[&rate=5.805000153950407E-4]:5.720078706391E-1,(((((9[&rate=5.805000153950407E-4]:5.373380706423E-1,(112[&rate=5.805000153950407E-4]:1.885161971538E-1,117[&rate=5.805000153950407E-4]:1.912559231814E-1)[&rate=5.805000153950407E-4]:3.570410515706E-1)[&rate=5.805000153950407E-4]:4.682464881236E-2,((30[&rate=5.805000153950407E-4]:2.638052877441E-1,4[&rate=5.805000153950407E-4]:9.120254801808E-2)[&rate=5.805000153950407E-4]:4.079890758153E-1,113[&rate=5.805000153950407E-4]:5.567258704086E-1)[&rate=5.805000153950407E-4]:3.565602712814E-2)[&rate=5.805000153950407E-4]:7.884916092446E-2,((14[&rate=5.805000153950407E-4]:4.414702362625E-1,17[&rate=5.805000153950407E-4]:4.798264006462E-1)[&rate=5.805000153950407E-4]:1.626035177134E-1,(105[&rate=5.805000153950407E-4]:3.610691739441E-1,110[&rate=5.805000153950407E-4]:3.829869821632E-1)[&rate=5.805000153950407E-4]:2.15607319758E-1)[&rate=5.805000153950407E-4]:6.715730448533E-2)[&rate=5.805000153950407E-4]:3.380900095696E-1,((((13[&rate=5.805000153950407E-4]:6.030711669229E-1,19[&rate=5.805000153950407E-4]:6.414273313066E-1)[&rate=5.805000153950407E-4]:5.468347045264E-2,115[&rate=5.805000153950407E-4]:5.755628565536E-1)[&rate=5.805000153950407E-4]:7.695471572058E-2,(108[&rate=5.805000153950407E-4]:5.224632734609E-1,((104[&rate=5.805000153950407E-4]:9.964087469996E-2,114[&rate=5.805000153950407E-4]:3.936690209719E-2)[&rate=5.805000153950407E-4]:3.224442010714E-1,(107[&rate=5.805000153950407E-4]:2.503492850811E-1,109[&rate=5.805000153950407E-4]:2.695273672728E-1)[&rate=5.805000153950407E-4]:1.717357906903E-1)[&rate=5.805000153950407E-4]:1.031179237169E-1)[&rate=5.805000153950407E-4]:1.875885453888E-1)[&rate=5.805000153950407E-4]:1.125842308588E-1,((148[&rate=5.805000153950407E-4]:2.290115907499E-1,143[&rate=5.805000153950407E-4]:2.262718647226E-1)[&rate=5.805000153950407E-4]:2.79332885829E-1,(((139[&rate=5.805000153950407E-4]:3.67013368984E-1,106[&rate=5.805000153950407E-4]:1.752325470663E-1)[&rate=5.805000153950407E-4]:2.227162689599E-3,111[&rate=5.805000153950407E-4]:1.938980659203E-1)[&rate=5.805000153950407E-4]:1.195850165344E-1,116[&rate=5.805000153950407E-4]:2.367707536875E-1)[&rate=5.805000153950407E-4]:2.332175585077E-1)[&rate=5.805000153950407E-4]:2.951134909378E-1)[&rate=5.805000153950407E-4]:1.620274840759E-1)[&rate=5.805000153950407E-4]:2.569654838607E-1,((142[&rate=5.805000153950407E-4]:6.410660184623E-1,((145[&rate=5.805000153950407E-4]:2.255082490655E-1,141[&rate=5.805000153950407E-4]:2.227685230379E-1)[&rate=5.805000153950407E-4]:1.048041534874E-1,144[&rate=5.805000153950407E-4]:3.24832950498E-1)[&rate=5.805000153950407E-4]:3.107536159093E-1)[&rate=5.805000153950407E-4]:7.692357986282E-1,(((23[&rate=5.805000153950407E-4]:3.73200843009E-1,(25[&rate=5.805000153950407E-4]:3.357330788218E-1,20[&rate=5.805000153950407E-4]:3.165549966301E-1)[&rate=5.805000153950407E-4]:4.842666829681E-2)[&rate=5.805000153950407E-4]:3.899867610884E-1,(11[&rate=5.805000153950407E-4]:4.764036663498E-1,140[&rate=5.805000153950407E-4]:4.572255841581E-1)[&rate=5.805000153950407E-4]:2.018524308984E-1)[&rate=5.805000153950407E-4]:3.983202134886E-1,(102[&rate=5.805000153950407E-4]:5.284834533374E-3,(24[&rate=5.805000153950407E-4]:1.013419142925E0,((28[&rate=5.805000153950407E-4]:6.333709733537E-1,21[&rate=5.805000153950407E-4]:6.087134391072E-1)[&rate=5.805000153950407E-4]:2.090680196587E-1,1[&rate=5.805000153950407E-4]:5.613762314944E-2)[&rate=5.805000153950407E-4]:1.764596019677E-1)[&rate=5.805000153950407E-4]:1.535095272243E-1)[&rate=5.805000153950407E-4]:5.538051546001E-3)[&rate=5.805000153950407E-4]:1.529035885453E-1)[&rate=5.805000153950407E-4]:2.858747452726E-2)[&rate=5.805000153950407E-4]:9.710385600198E-2)[&rate=5.805000153950407E-4]:5.126521016263E-1,101[&rate=5.805000153950407E-4]:7.965904547253E-1)[&rate=5.805000153950407E-4]:5.672674472051E-1)[&rate=5.805000153950407E-4]:4.468364988893E-2,(2[&rate=5.805000153950407E-4]:1.213685294328E0,(((26[&rate=5.805000153950407E-4]:4.731940037946E-1,(7[&rate=5.805000153950407E-4]:1.001718188923E-1,8[&rate=5.805000153950407E-4]:1.001718188923E-1)[&rate=5.805000153950407E-4]:2.661728698338E-1)[&rate=5.805000153950407E-4]:8.268026231364E-2,31[&rate=5.805000153950407E-4]:5.997098825467E-1)[&rate=5.805000153950407E-4]:1.184855468839E-1,(22[&rate=5.805000153950407E-4]:2.861269864768E-1,27[&rate=5.805000153950407E-4]:3.025653426412E-1)[&rate=5.805000153950407E-4]:3.772739224058E-1)[&rate=5.805000153950407E-4]:7.228871251714E-1)[&rate=5.805000153950407E-4]:1.178417901327E0)[&rate=5.805000153950407E-4]:1.613644107549E-2,(40[&rate=5.805000153950407E-4]:3.972664246637E-1,16[&rate=5.805000153950407E-4]:2.482759350781E0)[&rate=5.805000153950407E-4]:5.424740923731E-2)[&rate=5.805000153950407E-4]:2.588499918351E-1,((((94[&rate=5.805000153950407E-4]:2.474684526504E-1,100[&rate=5.805000153950407E-4]:2.474684526504E-1)[&rate=5.805000153950407E-4]:1.015668684416E-2,95[&rate=5.805000153950407E-4]:3.423245930466E-1)[&rate=5.805000153950407E-4]:1.652839225235E-1,(96[&rate=5.805000153950407E-4]:4.247592677126E-1,99[&rate=5.805000153950407E-4]:4.602783933954E-1)[&rate=5.805000153950407E-4]:5.825908392315E-2)[&rate=5.805000153950407E-4]:1.039204649345E-1,98[&rate=5.805000153950407E-4]:6.006000187558E-1)[&rate=5.805000153950407E-4]:2.381791075266E-1)[&rate=5.805000153950407E-4]:6.91625615088E-2)[&rate=5.805000153950407E-4]:6.290778562933E-1)[&rate=5.805000153950407E-4]:1.280435355097E-1)[&rate=5.805000153950407E-4]:3.456999612394E-2)[&rate=5.805000153950407E-4]:1.3437543311E-2,34[&rate=5.805000153950407E-4]:5.097016240828E-2)[&rate=5.805000153950407E-4]:4.506123788654E-2)[&rate=5.805000153950407E-4]:4.028419850735E-3);
tree STATE_2160000 [&joint=-20986.231570876964,lnP=-20986.231570876964] = [&R] (33[&rate=5.88362361886837E-4]:1.689379886805E-1,((((((38[&rate=5.88362361886837E-4]:8.400449705629E-1,((((94[&rate=5.88362361886837E-4]:2.524185254519E-1,100[&rate=5.88362361886837E-4]:2.524185254519E-1)[&rate=5.88362361886837E-4]:1.164998594492E-1,95[&rate=5.88362361886837E-4]:4.536178384531E-1)[&rate=5.88362361886837E-4]:1.249152204549E-1,((98[&rate=5.88362361886837E-4]:4.79148359331E-1,97[&rate=5.88362361886837E-4]:2.796948074185E-1)[&rate=5.88362361886837E-4]:5.669278269101E-2,(96[&rate=5.88362361886837E-4]:4.21698490997E-1,99[&rate=5.88362361886837E-4]:4.572176166798E-1)[&rate=5.88362361886837E-4]:1.004814488394E-1)[&rate=5.88362361886837E-4]:3.176295513734E-2)[&rate=5.88362361886837E-4]:5.572583652442E-2,((((39[&rate=5.88362361886837E-4]:3.236606677951E-1,(((((((10[&rate=5.88362361886837E-4]:2.952326629419E-1,15[&rate=5.88362361886837E-4]:3.335888273253E-1)[&rate=5.88362361886837E-4]:3.921654527723E-1,6[&rate=5.88362361886837E-4]:6.709597595498E-1)[&rate=5.88362361886837E-4]:1.146301019161E-1,(18[&rate=5.88362361886837E-4]:3.871208945899E-1,3[&rate=5.88362361886837E-4]:2.720524014393E-1)[&rate=5.88362361886837E-4]:4.614826655062E-1)[&rate=5.88362361886837E-4]:1.361699244361E-1,(((((83[&rate=5.88362361886837E-4]:8.69248275624E-2,86[&rate=5.88362361886837E-4]:8.69248275624E-2)[&rate=5.88362361886837E-4]:6.835745299451E-3,85[&rate=5.88362361886837E-4]:9.376057286185E-2)[&rate=5.88362361886837E-4]:3.125794879253E-2,(84[&rate=5.88362361886837E-4]:8.949516731513E-2,93[&rate=5.88362361886837E-4]:1.031937974521E-1)[&rate=5.88362361886837E-4]:3.552335433926E-2)[&rate=5.88362361886837E-4]:3.011785294231E-2,(92[&rate=5.88362361886837E-4]:6.404310311957E-2,(90[&rate=5.88362361886837E-4]:5.729027771685E-2,91[&rate=5.88362361886837E-4]:5.729027771685E-2)[&rate=5.88362361886837E-4]:6.752825402715E-3)[&rate=5.88362361886837E-4]:1.047919016141E-1)[&rate=5.88362361886837E-4]:2.690672984559E-1,(87[&rate=5.88362361886837E-4]:3.069174987228E-1,(88[&rate=5.88362361886837E-4]:1.124785708416E-1,89[&rate=5.88362361886837E-4]:1.261772009786E-1)[&rate=5.88362361886837E-4]:1.944389278812E-1)[&rate=5.88362361886837E-4]:1.172861743298E-1)[&rate=5.88362361886837E-4]:9.852273457261E-1)[&rate=5.88362361886837E-4]:4.345385253955E-1,(((((9[&rate=5.88362361886837E-4]:7.560942109067E-1,((14[&rate=5.88362361886837E-4]:6.07569563611E-1,17[&rate=5.88362361886837E-4]:6.459257279947E-1)[&rate=5.88362361886837E-4]:1.082178915213E-1,((112[&rate=5.88362361886837E-4]:5.59793582657E-1,117[&rate=5.88362361886837E-4]:5.625333086846E-1)[&rate=5.88362361886837E-4]:1.448403015015E-1,(30[&rate=5.88362361886837E-4]:1.738553022411E-1,4[&rate=5.88362361886837E-4]:1.25256251505E-3)[&rate=5.88362361886837E-4]:6.458470750683E-1)[&rate=5.88362361886837E-4]:1.115357097378E-2)[&rate=5.88362361886837E-4]:4.852593385641E-2)[&rate=5.88362361886837E-4]:6.72161606404E-2,(105[&rate=5.88362361886837E-4]:6.829442979815E-1,110[&rate=5.88362361886837E-4]:7.048621062006E-1)[&rate=5.88362361886837E-4]:1.211879913739E-1)[&rate=5.88362361886837E-4]:1.821617636862E-2,113[&rate=5.88362361886837E-4]:8.497457259978E-1)[&rate=5.88362361886837E-4]:2.711694172284E-1,(((148[&rate=5.88362361886837E-4]:1.608879945964E-1,143[&rate=5.88362361886837E-4]:1.58148268569E-1)[&rate=5.88362361886837E-4]:4.646143378851E-1,(116[&rate=5.88362361886837E-4]:2.880455183915E-1,((111[&rate=5.88362361886837E-4]:2.690347856803E-2,106[&rate=5.88362361886837E-4]:1.046512240366E-2)[&rate=5.88362361886837E-4]:2.983443495073E-1,139[&rate=5.88362361886837E-4]:5.005902938287E-1)[&rate=5.88362361886837E-4]:3.951001908327E-2)[&rate=5.88362361886837E-4]:2.991006497063E-1)[&rate=5.88362361886837E-4]:3.171861532798E-1,(((109[&rate=5.88362361886837E-4]:4.286876777467E-1,107[&rate=5.88362361886837E-4]:4.095095955549E-1)[&rate=5.88362361886837E-4]:3.730102762537E-1,(108[&rate=5.88362361886837E-4]:4.574537889391E-1,(104[&rate=5.88362361886837E-4]:9.270286957126E-2,114[&rate=5.88362361886837E-4]:3.242889696849E-2)[&rate=5.88362361886837E-4]:3.674906453952E-1)[&rate=5.88362361886837E-4]:3.223263568422E-1)[&rate=5.88362361886837E-4]:7.303196396903E-2,(115[&rate=5.88362361886837E-4]:4.814736663862E-1,(13[&rate=5.88362361886837E-4]:3.06300127409E-1,19[&rate=5.88362361886837E-4]:3.446562917927E-1)[&rate=5.88362361886837E-4]:2.57365319799E-1)[&rate=5.88362361886837E-4]:3.138041967887E-1)[&rate=5.88362361886837E-4]:1.090544582027E-1)[&rate=5.88362361886837E-4]:1.343910410266E-1)[&rate=5.88362361886837E-4]:1.775556320233E-1,((((1[&rate=5.88362361886837E-4]:1.337365036104E-1,((21[&rate=5.88362361886837E-4]:6.990244513479E-1,28[&rate=5.88362361886837E-4]:7.236819855943E-1)[&rate=5.88362361886837E-4]:1.926870011748E-1,24[&rate=5.88362361886837E-4]:9.108895347145E-1)[&rate=5.88362361886837E-4]:3.668886704166E-3)[&rate=5.88362361886837E-4]:2.352101206832E-1,(((25[&rate=5.88362361886837E-4]:4.801516404631E-1,20[&rate=5.88362361886837E-4]:4.609735582714E-1)[&rate=5.88362361886837E-4]:1.744472579779E-2,23[&rate=5.88362361886837E-4]:4.866374621512E-1)[&rate=5.88362361886837E-4]:1.302033422513E-1,(11[&rate=5.88362361886837E-4]:3.240440294179E-1,140[&rate=5.88362361886837E-4]:3.048659472262E-1)[&rate=5.88362361886837E-4]:2.078652681354E-1)[&rate=5.88362361886837E-4]:5.219688335897E-1)[&rate=5.88362361886837E-4]:6.223576618802E-2,102[&rate=5.88362361886837E-4]:5.036047267349E-2)[&rate=5.88362361886837E-4]:3.770071181297E-2,(142[&rate=5.88362361886837E-4]:2.720894844403E-1,(144[&rate=5.88362361886837E-4]:2.008902100053E-1,(141[&rate=5.88362361886837E-4]:1.640436901927E-1,145[&rate=5.88362361886837E-4]:1.667834162203E-1)[&rate=5.88362361886837E-4]:3.95862458399E-2)[&rate=5.88362361886837E-4]:6.571982238008E-2)[&rate=5.88362361886837E-4]:1.062547042512E0)[&rate=5.88362361886837E-4]:1.364369880234E-1)[&rate=5.88362361886837E-4]:8.248507029456E-2)[&rate=5.88362361886837E-4]:5.1221877033E-1,101[&rate=5.88362361886837E-4]:8.137225610794E-1)[&rate=5.88362361886837E-4]:4.292193287203E-1,40[&rate=5.88362361886837E-4]:2.69777730806E-1)[&rate=5.88362361886837E-4]:5.388293698905E-2)[&rate=5.88362361886837E-4]:4.562215564028E-2,(146[&rate=5.88362361886837E-4]:4.598310487908E-1,147[&rate=5.88362361886837E-4]:3.969895187362E-1)[&rate=5.88362361886837E-4]:2.967035387943E-2)[&rate=5.88362361886837E-4]:1.759971267672E-2,16[&rate=5.88362361886837E-4]:2.472375462229E0)[&rate=5.88362361886837E-4]:3.693014262854E-2,((31[&rate=5.88362361886837E-4]:6.953812640034E-1,2[&rate=5.88362361886837E-4]:4.679840037293E-1)[&rate=5.88362361886837E-4]:4.258636517118E-1,((22[&rate=5.88362361886837E-4]:5.244907828564E-1,27[&rate=5.88362361886837E-4]:5.409291390208E-1)[&rate=5.88362361886837E-4]:3.898866203516E-1,((7[&rate=5.88362361886837E-4]:2.998907122643E-1,8[&rate=5.88362361886837E-4]:2.998907122643E-1)[&rate=5.88362361886837E-4]:3.879258902439E-1,26[&rate=5.88362361886837E-4]:7.946659175767E-1)[&rate=5.88362361886837E-4]:1.306703897409E-1)[&rate=5.88362361886837E-4]:1.520729919592E-1)[&rate=5.88362361886837E-4]:1.486690826129E0)[&rate=5.88362361886837E-4]:7.110195439684E-2)[&rate=5.88362361886837E-4]:4.134363483545E-1)[&rate=5.88362361886837E-4]:3.375700617732E-1,((((118[&rate=5.88362361886837E-4]:1.282179523207E0,(69[&rate=5.88362361886837E-4]:1.271366918433E0,((129[&rate=5.88362361886837E-4]:1.497482515424E-1,(130[&rate=5.88362361886837E-4]:5.039501419752E-2,131[&rate=5.88362361886837E-4]:5.313474022488E-2)[&rate=5.88362361886837E-4]:9.935323734489E-2)[&rate=5.88362361886837E-4]:8.202915100512E-2,132[&rate=5.88362361886837E-4]:2.345171285749E-1)[&rate=5.88362361886837E-4]:8.916443104057E-1)[&rate=5.88362361886837E-4]:2.177150888418E-2)[&rate=5.88362361886837E-4]:4.971672792953E-1,((((62[&rate=5.88362361886837E-4]:3.816094459922E-1,(60[&rate=5.88362361886837E-4]:1.749246388654E-1,(65[&rate=5.88362361886837E-4]:1.597700244077E-1,64[&rate=5.88362361886837E-4]:3.104549559144E-1)[&rate=5.88362361886837E-4]:1.515461445774E-2)[&rate=5.88362361886837E-4]:1.490398520906E-2)[&rate=5.88362361886837E-4]:3.144224162844E-1,(63[&rate=5.88362361886837E-4]:7.758048155737E-2,61[&rate=5.88362361886837E-4]:1.186763719684E-1)[&rate=5.88362361886837E-4]:5.773554903082E-1)[&rate=5.88362361886837E-4]:6.703567997268E-1,128[&rate=5.88362361886837E-4]:1.226662634606E0)[&rate=5.88362361886837E-4]:4.129104265124E-1,(((46[&rate=5.88362361886837E-4]:5.404122868271E-1,((41[&rate=5.88362361886837E-4]:3.627831194806E-1,(48[&rate=5.88362361886837E-4]:3.495802765282E-1,42[&rate=5.88362361886837E-4]:3.113289104079E-1)[&rate=5.88362361886837E-4]:5.691868994694E-2)[&rate=5.88362361886837E-4]:5.248812388806E-2,43[&rate=5.88362361886837E-4]:4.699160521117E-1)[&rate=5.88362361886837E-4]:7.049623471542E-2)[&rate=5.88362361886837E-4]:1.029684268611E-1,(47[&rate=5.88362361886837E-4]:5.185648177238E-1,((50[&rate=5.88362361886837E-4]:4.192925441661E-1,49[&rate=5.88362361886837E-4]:4.192925441661E-1)[&rate=5.88362361886837E-4]:8.193075674719E-3,51[&rate=5.88362361886837E-4]:4.329501007151E-1)[&rate=5.88362361886837E-4]:5.829231263719E-2)[&rate=5.88362361886837E-4]:1.248158959644E-1)[&rate=5.88362361886837E-4]:9.363028396748E-2,(45[&rate=5.88362361886837E-4]:5.270231747098E-1,44[&rate=5.88362361886837E-4]:5.297554151469E-1)[&rate=5.88362361886837E-4]:2.017911016346E-1)[&rate=5.88362361886837E-4]:1.373625724828E-1)[&rate=5.88362361886837E-4]:4.771398699566E-5)[&rate=5.88362361886837E-4]:6.078466956853E-2,36[&rate=5.88362361886837E-4]:2.18213663852E-1)[&rate=5.88362361886837E-4]:1.265644436346E-2,((121[&rate=5.88362361886837E-4]:2.04749752706E0,127[&rate=5.88362361886837E-4]:2.488593417471E0)[&rate=5.88362361886837E-4]:1.159277765826E-1,35[&rate=5.88362361886837E-4]:3.739790638273E-2)[&rate=5.88362361886837E-4]:1.46896859367E-1)[&rate=5.88362361886837E-4]:3.909548200709E-1)[&rate=5.88362361886837E-4]:5.083741443802E-2,((66[&rate=5.88362361886837E-4]:2.039074137263E-1,(126[&rate=5.88362361886837E-4]:1.151813304558E0,((120[&rate=5.88362361886837E-4]:1.668067281485E0,119[&rate=5.88362361886837E-4]:1.763957692444E0)[&rate=5.88362361886837E-4]:3.495691720809E-2,(135[&rate=5.88362361886837E-4]:1.344660803347E0,(138[&rate=5.88362361886837E-4]:1.556183341972E-1,136[&rate=5.88362361886837E-4]:2.411148488203E-2)[&rate=5.88362361886837E-4]:1.38904246915E0)[&rate=5.88362361886837E-4]:1.063086008249E-1)[&rate=5.88362361886837E-4]:1.386012175497E-1)[&rate=5.88362361886837E-4]:2.992682988537E-1)[&rate=5.88362361886837E-4]:1.735150626547E-1,(67[&rate=5.88362361886837E-4]:2.111575168015E-1,(122[&rate=5.88362361886837E-4]:3.476500543402E-1,(123[&rate=5.88362361886837E-4]:4.382785325283E-2,124[&rate=5.88362361886837E-4]:4.10956128157E-2)[&rate=5.88362361886837E-4]:3.038222010874E-1)[&rate=5.88362361886837E-4]:3.64780012802E-1)[&rate=5.88362361886837E-4]:1.662649595794E-1)[&rate=5.88362361886837E-4]:2.486645238776E-1)[&rate=5.88362361886837E-4]:6.684105999704E-2,(((53[&rate=5.88362361886837E-4]:7.15045514395E-1,(((((134[&rate=5.88362361886837E-4]:6.604400760792E-2,137[&rate=5.88362361886837E-4]:1.372768843201E-1)[&rate=5.88362361886837E-4]:4.192128322168E-1,133[&rate=5.88362361886837E-4]:5.153938261259E-1)[&rate=5.88362361886837E-4]:7.441229430241E-1,52[&rate=5.88362361886837E-4]:4.856339934931E-1)[&rate=5.88362361886837E-4]:9.813785351124E-2,(((12[&rate=5.88362361886837E-4]:7.59636484518E-2,5[&rate=5.88362361886837E-4]:3.760748406834E-2)[&rate=5.88362361886837E-4]:2.123444266801E-1,29[&rate=5.88362361886837E-4]:3.951573902004E-1)[&rate=5.88362361886837E-4]:6.163343866926E-1,103[&rate=5.88362361886837E-4]:7.786150645643E-1)[&rate=5.88362361886837E-4]:1.469450517001E0)[&rate=5.88362361886837E-4]:8.187741360726E-2,(((((78[&rate=5.88362361886837E-4]:2.679008598226E-1,72[&rate=5.88362361886837E-4]:2.459830516033E-1)[&rate=5.88362361886837E-4]:1.024190632882E-1,82[&rate=5.88362361886837E-4]:3.785391011928E-1)[&rate=5.88362361886837E-4]:4.370081689755E-2,(71[&rate=5.88362361886837E-4]:9.308089975935E-2,79[&rate=5.88362361886837E-4]:1.204781600334E-1)[&rate=5.88362361886837E-4]:2.935425799749E-1)[&rate=5.88362361886837E-4]:9.566325248007E-2,((77[&rate=5.88362361886837E-4]:2.241643224063E-1,73[&rate=5.88362361886837E-4]:2.296437744611E-1)[&rate=5.88362361886837E-4]:1.911146842442E-1,(80[&rate=5.88362361886837E-4]:7.421969917894E-2,81[&rate=5.88362361886837E-4]:7.421969917894E-2)[&rate=5.88362361886837E-4]:2.972236910332E-1)[&rate=5.88362361886837E-4]:1.300214241939E-1)[&rate=5.88362361886837E-4]:9.861329505609E-2,(75[&rate=5.88362361886837E-4]:5.473268792033E-1,(74[&rate=5.88362361886837E-4]:4.914862652704E-1,(76[&rate=5.88362361886837E-4]:4.546104504342E-1,70[&rate=5.88362361886837E-4]:4.162542860507E-1)[&rate=5.88362361886837E-4]:3.687581483627E-2)[&rate=5.88362361886837E-4]:5.584061393291E-2)[&rate=5.88362361886837E-4]:1.020662987519E-1)[&rate=5.88362361886837E-4]:7.545224199571E-1)[&rate=5.88362361886837E-4]:5.759297509472E-2)[&rate=5.88362361886837E-4]:4.498532493276E-1,125[&rate=5.88362361886837E-4]:9.545162500614E-1)[&rate=5.88362361886837E-4]:1.307582139148E-1,(68[&rate=5.88362361886837E-4]:4.912551137086E-1,(57[&rate=5.88362361886837E-4]:3.675940403056E-1,(((58[&rate=5.88362361886837E-4]:2.420062086881E-1,(54[&rate=5.88362361886837E-4]:1.698715046534E-1,37[&rate=5.88362361886837E-4]:2.463742368939E-1)[&rate=5.88362361886837E-4]:1.475765485435E-2)[&rate=5.88362361886837E-4]:6.823472283791E-2,(55[&rate=5.88362361886837E-4]:1.877558596319E-1,56[&rate=5.88362361886837E-4]:1.877558596319E-1)[&rate=5.88362361886837E-4]:9.516266752241E-2)[&rate=5.88362361886837E-4]:6.881573989283E-2,59[&rate=5.88362361886837E-4]:3.599309883587E-1)[&rate=5.88362361886837E-4]:4.930811509714E-3)[&rate=5.88362361886837E-4]:1.755736417091E-1)[&rate=5.88362361886837E-4]:4.273526836009E-1)[&rate=5.88362361886837E-4]:3.220409007185E-1)[&rate=5.88362361886837E-4]:1.707052969464E-1,34[&rate=5.88362361886837E-4]:6.196585719218E-4)[&rate=5.88362361886837E-4]:2.192071441262E-2,32[&rate=5.88362361886837E-4]:6.225647654556E-4)[&rate=5.88362361886837E-4]:1.628359718603E-1);
tree STATE_2250000 [&joint=-20981.375521991988,lnP=-20981.375521991988] = [&R] (((((((((133[&rate=5.606681993333932E-4]:3.140478404541E-1,137[&rate=5.606681993333932E-4]:3.551437308651E-1)[&rate=5.606681993333932E-4]:3.270800519588E-1,134[&rate=5.606681993333932E-4]:6.109909061117E-1)[&rate=5.606681993333932E-4]:1.064335146825E0,((53[&rate=5.606681993333932E-4]:6.304408490897E-1,((((12[&rate=5.606681993333932E-4]:2.137099186161E-1,5[&rate=5.606681993333932E-4]:1.753537542326E-1)[&rate=5.606681993333932E-4]:1.679866235465E-1,29[&rate=5.606681993333932E-4]:4.885458572311E-1)[&rate=5.606681993333932E-4]:2.926608339626E-1,103[&rate=5.606681993333932E-4]:5.483299788649E-1)[&rate=5.606681993333932E-4]:1.745198278711E0,52[&rate=5.606681993333932E-4]:6.292345230148E-1)[&rate=5.606681993333932E-4]:9.403047386282E-3)[&rate=5.606681993333932E-4]:2.50281158567E-1,((((80[&rate=5.606681993333932E-4]:2.367753266826E-1,81[&rate=5.606681993333932E-4]:2.367753266826E-1)[&rate=5.606681993333932E-4]:3.537343571345E-1,(71[&rate=5.606681993333932E-4]:3.705035039722E-1,77[&rate=5.606681993333932E-4]:4.335172026023E-1)[&rate=5.606681993333932E-4]:2.008280976531E-1)[&rate=5.606681993333932E-4]:1.893853963069E-2,(((79[&rate=5.606681993333932E-4]:1.599642679624E-1,82[&rate=5.606681993333932E-4]:1.681834460445E-1)[&rate=5.606681993333932E-4]:2.002373768743E-1,(72[&rate=5.606681993333932E-4]:8.583694471166E-2,78[&rate=5.606681993333932E-4]:1.07754752931E-1)[&rate=5.606681993333932E-4]:2.524468919057E-1)[&rate=5.606681993333932E-4]:1.222252190932E-1,73[&rate=5.606681993333932E-4]:5.235227543407E-1)[&rate=5.606681993333932E-4]:1.352405376001E-1)[&rate=5.606681993333932E-4]:1.103991788923E-1,(75[&rate=5.606681993333932E-4]:4.796067576563E-1,(70[&rate=5.606681993333932E-4]:4.081356539879E-1,(76[&rate=5.606681993333932E-4]:4.266983808668E-1,74[&rate=5.606681993333932E-4]:4.266983808668E-1)[&rate=5.606681993333932E-4]:1.979343750459E-2)[&rate=5.606681993333932E-4]:3.311493928486E-2)[&rate=5.606681993333932E-4]:2.895557131769E-1)[&rate=5.606681993333932E-4]:8.580225954357E-1)[&rate=5.606681993333932E-4]:4.266153461261E-2)[&rate=5.606681993333932E-4]:6.141236873817E-1,125[&rate=5.606681993333932E-4]:1.32712471599E0)[&rate=5.606681993333932E-4]:2.082342633065E-2,(68[&rate=5.606681993333932E-4]:6.61394736236E-1,(57[&rate=5.606681993333932E-4]:4.974084721728E-1,((58[&rate=5.606681993333932E-4]:3.7055334192E-1,(59[&rate=5.606681993333932E-4]:2.781778472368E-1,37[&rate=5.606681993333932E-4]:3.16429213357E-1)[&rate=5.606681993333932E-4]:7.324981162312E-2)[&rate=5.606681993333932E-4]:1.36067045307E-1,(54[&rate=5.606681993333932E-4]:4.102105547448E-1,(55[&rate=5.606681993333932E-4]:3.653084257767E-1,56[&rate=5.606681993333932E-4]:3.653084257767E-1)[&rate=5.606681993333932E-4]:7.495677377677E-2)[&rate=5.606681993333932E-4]:3.903278330189E-2)[&rate=5.606681993333932E-4]:7.181527568701E-3)[&rate=5.606681993333932E-4]:2.158988323693E-1)[&rate=5.606681993333932E-4]:5.198867394177E-1)[&rate=5.606681993333932E-4]:3.342350396812E-2,((((((98[&rate=5.606681993333932E-4]:6.788282255304E-1,((99[&rate=5.606681993333932E-4]:5.525254945877E-1,96[&rate=5.606681993333932E-4]:5.170063689048E-1)[&rate=5.606681993333932E-4]:1.259422071228E-1,(95[&rate=5.606681993333932E-4]:4.307387690687E-1,(94[&rate=5.606681993333932E-4]:1.973996819807E-1,100[&rate=5.606681993333932E-4]:1.973996819807E-1)[&rate=5.606681993333932E-4]:1.486396335359E-1)[&rate=5.606681993333932E-4]:2.367999708933E-1)[&rate=5.606681993333932E-4]:2.221844731716E-2)[&rate=5.606681993333932E-4]:6.062399538629E-2,147[&rate=5.606681993333932E-4]:6.684139695507E-1)[&rate=5.606681993333932E-4]:4.051469862764E-2,((146[&rate=5.606681993333932E-4]:6.86826023634E-1,(97[&rate=5.606681993333932E-4]:4.813801711284E-1,39[&rate=5.606681993333932E-4]:5.524184224946E-1)[&rate=5.606681993333932E-4]:1.418902190449E-2)[&rate=5.606681993333932E-4]:2.558441935023E-2,((((18[&rate=5.606681993333932E-4]:5.204216356173E-1,3[&rate=5.606681993333932E-4]:4.053531424667E-1)[&rate=5.606681993333932E-4]:2.442012759989E-1,(((10[&rate=5.606681993333932E-4]:2.402475812627E-1,15[&rate=5.606681993333932E-4]:2.786037456461E-1)[&rate=5.606681993333932E-4]:2.384551293589E-1,6[&rate=5.606681993333932E-4]:4.622643544572E-1)[&rate=5.606681993333932E-4]:1.907864445039E-1,(((86[&rate=5.606681993333932E-4]:1.153968494046E-1,((93[&rate=5.606681993333932E-4]:8.538414139307E-2,84[&rate=5.606681993333932E-4]:7.168551125606E-2)[&rate=5.606681993333932E-4]:8.780695287495E-3,(83[&rate=5.606681993333932E-4]:7.134667160156E-2,85[&rate=5.606681993333932E-4]:7.134667160156E-2)[&rate=5.606681993333932E-4]:9.119534941994E-3)[&rate=5.606681993333932E-4]:3.493064286106E-2)[&rate=5.606681993333932E-4]:1.359652721204E-2,(92[&rate=5.606681993333932E-4]:1.07964375507E-1,(90[&rate=5.606681993333932E-4]:4.319690823232E-2,91[&rate=5.606681993333932E-4]:4.319690823232E-2)[&rate=5.606681993333932E-4]:6.476746727466E-2)[&rate=5.606681993333932E-4]:3.472763124669E-2)[&rate=5.606681993333932E-4]:4.63556057858E-2,((88[&rate=5.606681993333932E-4]:8.549565561352E-3,89[&rate=5.606681993333932E-4]:2.224819569837E-2)[&rate=5.606681993333932E-4]:1.122390031741E-1,87[&rate=5.606681993333932E-4]:1.207885687354E-1)[&rate=5.606681993333932E-4]:5.456041366701E-2)[&rate=5.606681993333932E-4]:9.653730494353E-1)[&rate=5.606681993333932E-4]:4.855841402505E-2)[&rate=5.606681993333932E-4]:9.863565231394E-1,(((142[&rate=5.606681993333932E-4]:4.779423274537E-1,((145[&rate=5.606681993333932E-4]:4.533605920399E-1,141[&rate=5.606681993333932E-4]:4.506208660123E-1)[&rate=5.606681993333932E-4]:1.981180052054E-2,144[&rate=5.606681993333932E-4]:4.676929405054E-1)[&rate=5.606681993333932E-4]:4.769934893299E-3)[&rate=5.606681993333932E-4]:1.053055156522E0,((((30[&rate=5.606681993333932E-4]:2.431338558142E-1,4[&rate=5.606681993333932E-4]:7.053111608818E-2)[&rate=5.606681993333932E-4]:6.902299229449E-1,(9[&rate=5.606681993333932E-4]:7.648712188813E-1,(112[&rate=5.606681993333932E-4]:7.358246462716E-1,(14[&rate=5.606681993333932E-4]:4.524609675982E-1,17[&rate=5.606681993333932E-4]:4.908171319819E-1)[&rate=5.606681993333932E-4]:2.833636786734E-1)[&rate=5.606681993333932E-4]:3.726575069176E-2)[&rate=5.606681993333932E-4]:4.520488864487E-2)[&rate=5.606681993333932E-4]:2.103962398178E-1,(113[&rate=5.606681993333932E-4]:8.245586182694E-1,(117[&rate=5.606681993333932E-4]:6.112904603396E-1,(110[&rate=5.606681993333932E-4]:2.802205463721E-1,105[&rate=5.606681993333932E-4]:2.58302738153E-1)[&rate=5.606681993333932E-4]:3.228507358852E-1)[&rate=5.606681993333932E-4]:2.160078839574E-1)[&rate=5.606681993333932E-4]:2.041329071566E-1)[&rate=5.606681993333932E-4]:2.322660582983E-1,((115[&rate=5.606681993333932E-4]:7.297279544014E-1,((13[&rate=5.606681993333932E-4]:4.840545517891E-1,19[&rate=5.606681993333932E-4]:5.224107161728E-1)[&rate=5.606681993333932E-4]:3.079928817995E-1,(((104[&rate=5.606681993333932E-4]:6.677430431949E-2,114[&rate=5.606681993333932E-4]:6.50033171672E-3)[&rate=5.606681993333932E-4]:4.502176669236E-1,(108[&rate=5.606681993333932E-4]:4.498009572171E-1,107[&rate=5.606681993333932E-4]:4.525406832445E-1)[&rate=5.606681993333932E-4]:6.445128799856E-2)[&rate=5.606681993333932E-4]:1.267981899725E-1,109[&rate=5.606681993333932E-4]:6.629682434073E-1)[&rate=5.606681993333932E-4]:1.263394641539E-1)[&rate=5.606681993333932E-4]:1.987230163473E-2)[&rate=5.606681993333932E-4]:3.272376275761E-1,((148[&rate=5.606681993333932E-4]:4.231831988348E-1,143[&rate=5.606681993333932E-4]:4.204434728075E-1)[&rate=5.606681993333932E-4]:4.365955568495E-1,(116[&rate=5.606681993333932E-4]:7.562318182268E-1,(139[&rate=5.606681993333932E-4]:3.920328415239E-1,(106[&rate=5.606681993333932E-4]:9.232564908154E-2,111[&rate=5.606681993333932E-4]:1.087640052459E-1)[&rate=5.606681993333932E-4]:1.079263705246E-1)[&rate=5.606681993333932E-4]:6.162537712235E-1)[&rate=5.606681993333932E-4]:6.51907730738E-2)[&rate=5.606681993333932E-4]:2.355429906769E-1)[&rate=5.606681993333932E-4]:1.21800220925E-1)[&rate=5.606681993333932E-4]:9.743716052522E-2)[&rate=5.606681993333932E-4]:1.31742322108E-1,((((25[&rate=5.606681993333932E-4]:5.553943382053E-1,20[&rate=5.606681993333932E-4]:5.362162560136E-1)[&rate=5.606681993333932E-4]:1.690081875066E-1,23[&rate=5.606681993333932E-4]:7.134436216023E-1)[&rate=5.606681993333932E-4]:4.722489414322E-2,(11[&rate=5.606681993333932E-4]:5.707178126036E-1,140[&rate=5.606681993333932E-4]:5.515397304118E-1)[&rate=5.606681993333932E-4]:1.050191962927E-1)[&rate=5.606681993333932E-4]:6.551124378385E-1,(((1[&rate=5.606681993333932E-4]:1.807656083355E-1,(21[&rate=5.606681993333932E-4]:6.506999848796E-1,28[&rate=5.606681993333932E-4]:6.753575191261E-1)[&rate=5.606681993333932E-4]:2.917094590724E-1)[&rate=5.606681993333932E-4]:2.02458130439E-1,24[&rate=5.606681993333932E-4]:1.164045656583E0)[&rate=5.606681993333932E-4]:2.532783981047E-1,102[&rate=5.606681993333932E-4]:2.55680219071E-1)[&rate=5.606681993333932E-4]:9.415803006249E-3)[&rate=5.606681993333932E-4]:1.510684415408E-1)[&rate=5.606681993333932E-4]:2.224862040144E-1)[&rate=5.606681993333932E-4]:7.287196797383E-1,101[&rate=5.606681993333932E-4]:1.361890895316E0)[&rate=5.606681993333932E-4]:2.034651274273E-1)[&rate=5.606681993333932E-4]:5.93597552487E-2)[&rate=5.606681993333932E-4]:4.343772596781E-2,((40[&rate=5.606681993333932E-4]:6.856198941092E-1,16[&rate=5.606681993333932E-4]:2.771112820226E0)[&rate=5.606681993333932E-4]:4.554963347924E-3,((((22[&rate=5.606681993333932E-4]:3.191894820506E-1,27[&rate=5.606681993333932E-4]:3.35627838215E-1)[&rate=5.606681993333932E-4]:4.08287460671E-1,31[&rate=5.606681993333932E-4]:7.822714632697E-1)[&rate=5.606681993333932E-4]:1.136472004461E-1,((7[&rate=5.606681993333932E-4]:2.591432157005E-1,8[&rate=5.606681993333932E-4]:2.591432157005E-1)[&rate=5.606681993333932E-4]:3.38018752711E-1,26[&rate=5.606681993333932E-4]:7.0401128348E-1)[&rate=5.606681993333932E-4]:1.480717637974E-1)[&rate=5.606681993333932E-4]:5.182207764034E-1,2[&rate=5.606681993333932E-4]:1.186742179845E0)[&rate=5.606681993333932E-4]:1.460158480441E0)[&rate=5.606681993333932E-4]:4.814487508697E-3)[&rate=5.606681993333932E-4]:1.335222198549E-1,38[&rate=5.606681993333932E-4]:7.602055538916E-1)[&rate=5.606681993333932E-4]:2.710019244721E-1,((((((69[&rate=5.606681993333932E-4]:7.834594512982E-1,118[&rate=5.606681993333932E-4]:7.725005471886E-1)[&rate=5.606681993333932E-4]:2.273464643117E-2,(((131[&rate=5.606681993333932E-4]:7.143184050577E-2,130[&rate=5.606681993333932E-4]:6.869211447841E-2)[&rate=5.606681993333932E-4]:2.77021850417E-2,129[&rate=5.606681993333932E-4]:9.639429952011E-2)[&rate=5.606681993333932E-4]:2.26329804466E-2,132[&rate=5.606681993333932E-4]:1.217670059941E-1)[&rate=5.606681993333932E-4]:5.392216122831E-1)[&rate=5.606681993333932E-4]:7.505353637551E-1,(((62[&rate=5.606681993333932E-4]:3.270471781115E-1,(64[&rate=5.606681993333932E-4]:2.756667950132E-1,(60[&rate=5.606681993333932E-4]:1.03611629041E-1,65[&rate=5.606681993333932E-4]:1.03611629041E-1)[&rate=5.606681993333932E-4]:2.137023446544E-2)[&rate=5.606681993333932E-4]:1.028449268722E-2)[&rate=5.606681993333932E-4]:2.842852927076E-1,(63[&rate=5.606681993333932E-4]:3.41983954965E-3,61[&rate=5.606681993333932E-4]:4.451572996069E-2)[&rate=5.606681993333932E-4]:5.668167408583E-1)[&rate=5.606681993333932E-4]:9.009764367883E-1,128[&rate=5.606681993333932E-4]:1.37258288021E0)[&rate=5.606681993333932E-4]:3.346164976753E-2)[&rate=5.606681993333932E-4]:1.905739852253E-1,(45[&rate=5.606681993333932E-4]:6.877667544676E-1,(51[&rate=5.606681993333932E-4]:6.19638093145E-1,(((50[&rate=5.606681993333932E-4]:3.31093262955E-1,49[&rate=5.606681993333932E-4]:3.31093262955E-1)[&rate=5.606681993333932E-4]:2.116690139606E-1,(44[&rate=5.606681993333932E-4]:1.453959982229E-1,47[&rate=5.606681993333932E-4]:1.508604790971E-1)[&rate=5.606681993333932E-4]:4.246886830642E-1)[&rate=5.606681993333932E-4]:5.787706641078E-2,((((41[&rate=5.606681993333932E-4]:3.47425009659E-1,48[&rate=5.606681993333932E-4]:3.911408566535E-1)[&rate=5.606681993333932E-4]:4.062441215384E-2,42[&rate=5.606681993333932E-4]:3.935139026871E-1)[&rate=5.606681993333932E-4]:4.388433621392E-2,46[&rate=5.606681993333932E-4]:4.865785667698E-1)[&rate=5.606681993333932E-4]:1.312012567879E-3,43[&rate=5.606681993333932E-4]:4.878905793377E-1)[&rate=5.606681993333932E-4]:1.455356492345E-1)[&rate=5.606681993333932E-4]:1.353426894434E-2)[&rate=5.606681993333932E-4]:4.900297826253E-2)[&rate=5.606681993333932E-4]:1.354555484439E-1)[&rate=5.606681993333932E-4]:7.110014566647E-2,((121[&rate=5.606681993333932E-4]:2.19012261733E0,35[&rate=5.606681993333932E-4]:6.409522006961E-2)[&rate=5.606681993333932E-4]:5.168790365461E-3,36[&rate=5.606681993333932E-4]:1.158393529008E-1)[&rate=5.606681993333932E-4]:6.968752714655E-2)[&rate=5.606681993333932E-4]:4.686447228442E-3,127[&rate=5.606681993333932E-4]:2.710761272481E0)[&rate=5.606681993333932E-4]:2.852040470382E-1)[&rate=5.606681993333932E-4]:2.381423100013E-1)[&rate=5.606681993333932E-4]:1.327981000697E-1,(((126[&rate=5.606681993333932E-4]:1.164233701183E0,(((120[&rate=5.606681993333932E-4]:9.071267095819E-1,(138[&rate=5.606681993333932E-4]:4.757087916858E-1,136[&rate=5.606681993333932E-4]:3.442019423706E-1)[&rate=5.606681993333932E-4]:3.793631233756E-1)[&rate=5.606681993333932E-4]:1.536868834557E-1,135[&rate=5.606681993333932E-4]:8.087587985171E-1)[&rate=5.606681993333932E-4]:6.285089973305E-1,119[&rate=5.606681993333932E-4]:1.785213001327E0)[&rate=5.606681993333932E-4]:1.647232224997E-1)[&rate=5.606681993333932E-4]:3.496718092806E-1,66[&rate=5.606681993333932E-4]:2.667313207785E-1)[&rate=5.606681993333932E-4]:2.806353794567E-1,(67[&rate=5.606681993333932E-4]:1.04583947945E-1,((123[&rate=5.606681993333932E-4]:2.565879153107E-1,124[&rate=5.606681993333932E-4]:2.538556748736E-1)[&rate=5.606681993333932E-4]:1.058521178685E-1,122[&rate=5.606681993333932E-4]:3.624400331792E-1)[&rate=5.606681993333932E-4]:2.434164651065E-1)[&rate=5.606681993333932E-4]:4.427827522902E-1)[&rate=5.606681993333932E-4]:2.52415741684E-1)[&rate=5.606681993333932E-4]:1.529165081323E-1,33[&rate=5.606681993333932E-4]:7.32468952571E-2)[&rate=5.606681993333932E-4]:6.799643994475E-2,(34[&rate=5.606681993333932E-4]:2.681362142481E-2,32[&rate=5.606681993333932E-4]:4.895813205722E-3)[&rate=5.606681993333932E-4]:1.308680699414E-1);
tree STATE_2340000 [&joint=-21002.521134699313,lnP=-21002.521134699313] = [&R] (((((98[&rate=5.439982479800923E-4]:7.147621970306E-1,(((100[&rate=5.439982479800923E-4]:1.251266209183E-1,94[&rate=5.439982479800923E-4]:1.251266209183E-1)[&rate=5.439982479800923E-4]:9.520714940188E-2,95[&rate=5.439982479800923E-4]:3.050332238723E-1)[&rate=5.439982479800923E-4]:3.692777673415E-1,(99[&rate=5.439982479800923E-4]:6.413713078475E-1,96[&rate=5.439982479800923E-4]:6.058521821647E-1)[&rate=5.439982479800923E-4]:4.386864511473E-2)[&rate=5.439982479800923E-4]:5.138016756555E-2)[&rate=5.439982479800923E-4]:4.459078457894E-2,((40[&rate=5.439982479800923E-4]:6.082549532676E-1,((16[&rate=5.439982479800923E-4]:2.380632567965E0,(26[&rate=5.439982479800923E-4]:8.630245825407E-1,((22[&rate=5.439982479800923E-4]:4.918475441793E-1,27[&rate=5.439982479800923E-4]:5.082859003437E-1)[&rate=5.439982479800923E-4]:1.449504223456E-1,((7[&rate=5.439982479800923E-4]:8.317319921215E-2,8[&rate=5.439982479800923E-4]:8.317319921215E-2)[&rate=5.439982479800923E-4]:4.568959048789E-1,(31[&rate=5.439982479800923E-4]:5.089135672197E-1,2[&rate=5.439982479800923E-4]:2.815163069457E-1)[&rate=5.439982479800923E-4]:1.818404683782E-1)[&rate=5.439982479800923E-4]:8.384514749948E-4)[&rate=5.439982479800923E-4]:2.152677119061E-1)[&rate=5.439982479800923E-4]:1.572402505973E0)[&rate=5.439982479800923E-4]:1.048784409429E-1,((97[&rate=5.439982479800923E-4]:2.715674763746E-1,146[&rate=5.439982479800923E-4]:4.628243069757E-1)[&rate=5.439982479800923E-4]:7.477521423414E-4,39[&rate=5.439982479800923E-4]:3.433534798831E-1)[&rate=5.439982479800923E-4]:5.6664602908E-2)[&rate=5.439982479800923E-4]:2.082368704765E-1)[&rate=5.439982479800923E-4]:2.164882081338E-2,((((((142[&rate=5.439982479800923E-4]:4.170819240042E-1,(144[&rate=5.439982479800923E-4]:3.243486316945E-1,(145[&rate=5.439982479800923E-4]:1.594852617337E-1,141[&rate=5.439982479800923E-4]:1.567455357061E-1)[&rate=5.439982479800923E-4]:1.703428220157E-1)[&rate=5.439982479800923E-4]:8.725384025471E-2)[&rate=5.439982479800923E-4]:9.718049323131E-1,((((113[&rate=5.439982479800923E-4]:4.909297360539E-1,(110[&rate=5.439982479800923E-4]:4.249234045476E-1,105[&rate=5.439982479800923E-4]:4.030055963286E-1)[&rate=5.439982479800923E-4]:6.052687945151E-2)[&rate=5.439982479800923E-4]:3.272687839012E-1,(14[&rate=5.439982479800923E-4]:2.877803910419E-1,17[&rate=5.439982479800923E-4]:3.261365554256E-1)[&rate=5.439982479800923E-4]:5.304181289132E-1)[&rate=5.439982479800923E-4]:2.638608678293E-2,((9[&rate=5.439982479800923E-4]:5.587132867151E-1,(30[&rate=5.439982479800923E-4]:2.363660687903E-1,4[&rate=5.439982479800923E-4]:6.376332906425E-2)[&rate=5.439982479800923E-4]:4.456348891577E-1)[&rate=5.439982479800923E-4]:6.072468927581E-2,(117[&rate=5.439982479800923E-4]:3.40405693026E-1,112[&rate=5.439982479800923E-4]:3.376659669984E-1)[&rate=5.439982479800923E-4]:2.899911870745E-1)[&rate=5.439982479800923E-4]:2.169274526651E-1)[&rate=5.439982479800923E-4]:3.519080985444E-1,(((((111[&rate=5.439982479800923E-4]:3.494606770392E-2,106[&rate=5.439982479800923E-4]:1.850771153955E-2)[&rate=5.439982479800923E-4]:2.117739216711E-1,139[&rate=5.439982479800923E-4]:4.220624551284E-1)[&rate=5.439982479800923E-4]:3.96657247635E-1,116[&rate=5.439982479800923E-4]:5.666649082429E-1)[&rate=5.439982479800923E-4]:2.954188056843E-1,(148[&rate=5.439982479800923E-4]:4.262235251699E-1,143[&rate=5.439982479800923E-4]:4.234837991426E-1)[&rate=5.439982479800923E-4]:4.74216353141E-1)[&rate=5.439982479800923E-4]:2.092805293089E-1,(((13[&rate=5.439982479800923E-4]:2.541369694773E-1,19[&rate=5.439982479800923E-4]:2.92493133861E-1)[&rate=5.439982479800923E-4]:6.09343476995E-1,115[&rate=5.439982479800923E-4]:7.812886656504E-1)[&rate=5.439982479800923E-4]:6.029778784072E-2,(109[&rate=5.439982479800923E-4]:7.217819327544E-1,(((104[&rate=5.439982479800923E-4]:2.146242209616E-1,114[&rate=5.439982479800923E-4]:1.543502483588E-1)[&rate=5.439982479800923E-4]:2.361433123671E-1,107[&rate=5.439982479800923E-4]:4.507675333288E-1)[&rate=5.439982479800923E-4]:1.944227789951E-1,108[&rate=5.439982479800923E-4]:6.424505862965E-1)[&rate=5.439982479800923E-4]:5.741353823887E-2)[&rate=5.439982479800923E-4]:1.992565755312E-1)[&rate=5.439982479800923E-4]:2.297777897449E-1)[&rate=5.439982479800923E-4]:4.293668122456E-2)[&rate=5.439982479800923E-4]:1.979141130853E-2)[&rate=5.439982479800923E-4]:5.598756504926E-2,(((((20[&rate=5.439982479800923E-4]:1.566239446184E-1,25[&rate=5.439982479800923E-4]:1.758020268101E-1)[&rate=5.439982479800923E-4]:5.468935734405E-1,23[&rate=5.439982479800923E-4]:7.11736696141E-1)[&rate=5.439982479800923E-4]:6.588913030936E-2,(11[&rate=5.439982479800923E-4]:6.172970206478E-1,140[&rate=5.439982479800923E-4]:5.981189384561E-1)[&rate=5.439982479800923E-4]:7.53972989533E-2)[&rate=5.439982479800923E-4]:3.812014806521E-1,102[&rate=5.439982479800923E-4]:8.142375595754E-3)[&rate=5.439982479800923E-4]:6.173432971142E-2,((1[&rate=5.439982479800923E-4]:1.368439720959E-1,(21[&rate=5.439982479800923E-4]:7.163770411932E-1,28[&rate=5.439982479800923E-4]:7.410345754396E-1)[&rate=5.439982479800923E-4]:1.821107665192E-1)[&rate=5.439982479800923E-4]:1.234097058306E-1,24[&rate=5.439982479800923E-4]:1.041075595735E0)[&rate=5.439982479800923E-4]:1.904449451888E-1)[&rate=5.439982479800923E-4]:1.284223735935E-1)[&rate=5.439982479800923E-4]:1.523865347304E-1,((3[&rate=5.439982479800923E-4]:6.995585252653E-1,((87[&rate=5.439982479800923E-4]:4.431368810737E-1,((92[&rate=5.439982479800923E-4]:1.815777623817E-1,(90[&rate=5.439982479800923E-4]:1.674530494314E-1,91[&rate=5.439982479800923E-4]:1.674530494314E-1)[&rate=5.439982479800923E-4]:1.412471295036E-2)[&rate=5.439982479800923E-4]:6.009207287757E-2,((84[&rate=5.439982479800923E-4]:1.756330161431E-1,(93[&rate=5.439982479800923E-4]:9.248893937092E-2,86[&rate=5.439982479800923E-4]:7.879030923391E-2)[&rate=5.439982479800923E-4]:9.684270690919E-2)[&rate=5.439982479800923E-4]:2.546089247159E-2,(85[&rate=5.439982479800923E-4]:2.006736884832E-1,83[&rate=5.439982479800923E-4]:2.006736884832E-1)[&rate=5.439982479800923E-4]:4.202201314844E-4)[&rate=5.439982479800923E-4]:2.687729650761E-2)[&rate=5.439982479800923E-4]:2.151656759514E-1)[&rate=5.439982479800923E-4]:3.256492353145E-1,(88[&rate=5.439982479800923E-4]:2.142474203771E-1,89[&rate=5.439982479800923E-4]:2.279460505141E-1)[&rate=5.439982479800923E-4]:5.545386960111E-1)[&rate=5.439982479800923E-4]:4.704984362742E-1)[&rate=5.439982479800923E-4]:3.871498388338E-2,((6[&rate=5.439982479800923E-4]:4.758880978984E-1,18[&rate=5.439982479800923E-4]:5.389017965285E-1)[&rate=5.439982479800923E-4]:2.221333026981E-1,(10[&rate=5.439982479800923E-4]:5.699685549151E-1,15[&rate=5.439982479800923E-4]:6.083247192985E-1)[&rate=5.439982479800923E-4]:1.444912018458E-1)[&rate=5.439982479800923E-4]:9.230690307267E-2)[&rate=5.439982479800923E-4]:6.096723784551E-1)[&rate=5.439982479800923E-4]:3.643671405817E-1,101[&rate=5.439982479800923E-4]:7.095733021578E-1)[&rate=5.439982479800923E-4]:8.146412758756E-1,147[&rate=5.439982479800923E-4]:6.084274682199E-1)[&rate=5.439982479800923E-4]:7.88533550414E-2)[&rate=5.439982479800923E-4]:1.033906982228E-3)[&rate=5.439982479800923E-4]:3.767136977316E-1,38[&rate=5.439982479800923E-4]:9.393453678658E-1)[&rate=5.439982479800923E-4]:5.077990197721E-1,(((((((62[&rate=5.439982479800923E-4]:3.647002084515E-1,(60[&rate=5.439982479800923E-4]:9.262669678352E-2,64[&rate=5.439982479800923E-4]:2.433116282902E-1)[&rate=5.439982479800923E-4]:8.029268975026E-2)[&rate=5.439982479800923E-4]:3.006620599601E-2,65[&rate=5.439982479800923E-4]:2.029855925298E-1)[&rate=5.439982479800923E-4]:2.313796520588E-1,(63[&rate=5.439982479800923E-4]:1.498098822674E-1,61[&rate=5.439982479800923E-4]:1.909057726785E-1)[&rate=5.439982479800923E-4]:4.352402938278E-1)[&rate=5.439982479800923E-4]:5.280224164838E-1,128[&rate=5.439982479800923E-4]:1.014442455593E0)[&rate=5.439982479800923E-4]:4.545479662752E-1,((((130[&rate=5.439982479800923E-4]:4.667159038423E-2,131[&rate=5.439982479800923E-4]:4.941131641158E-2)[&rate=5.439982479800923E-4]:4.970050167474E-2,(132[&rate=5.439982479800923E-4]:2.589160889276E-2,129[&rate=5.439982479800923E-4]:2.315188286541E-2)[&rate=5.439982479800923E-4]:7.322020919356E-2)[&rate=5.439982479800923E-4]:5.920426222743E-1,118[&rate=5.439982479800923E-4]:8.254010157032E-1)[&rate=5.439982479800923E-4]:8.875695721913E-2,69[&rate=5.439982479800923E-4]:9.25116877032E-1)[&rate=5.439982479800923E-4]:6.94558476343E-1)[&rate=5.439982479800923E-4]:3.086473430018E-1,(45[&rate=5.439982479800923E-4]:7.710187199602E-1,((51[&rate=5.439982479800923E-4]:4.717550000861E-1,(44[&rate=5.439982479800923E-4]:4.05152456466E-1,47[&rate=5.439982479800923E-4]:4.106169373403E-1)[&rate=5.439982479800923E-4]:8.846046711732E-2)[&rate=5.439982479800923E-4]:1.443612238054E-1,(((41[&rate=5.439982479800923E-4]:3.415282554711E-1,(48[&rate=5.439982479800923E-4]:3.827587913171E-1,42[&rate=5.439982479800923E-4]:3.445074251969E-1)[&rate=5.439982479800923E-4]:2.485311148494E-3)[&rate=5.439982479800923E-4]:1.085299112761E-1,(46[&rate=5.439982479800923E-4]:3.558699570986E-1,43[&rate=5.439982479800923E-4]:3.558699570986E-1)[&rate=5.439982479800923E-4]:1.488330183916E-1)[&rate=5.439982479800923E-4]:1.150320223298E-1,(50[&rate=5.439982479800923E-4]:2.772171222088E-1,49[&rate=5.439982479800923E-4]:2.772171222088E-1)[&rate=5.439982479800923E-4]:3.097309903654E-1)[&rate=5.439982479800923E-4]:2.370363044303E-2)[&rate=5.439982479800923E-4]:1.357768130086E-1)[&rate=5.439982479800923E-4]:2.332228326183E-1)[&rate=5.439982479800923E-4]:4.9669446389E-2,((127[&rate=5.439982479800923E-4]:2.57353510832E0,35[&rate=5.439982479800923E-4]:6.411820649189E-3)[&rate=5.439982479800923E-4]:9.202172779167E-2,(36[&rate=5.439982479800923E-4]:9.115220775369E-3,121[&rate=5.439982479800923E-4]:2.08856727557E0)[&rate=5.439982479800923E-4]:1.358936701312E-1)[&rate=5.439982479800923E-4]:2.001065395303E-1)[&rate=5.439982479800923E-4]:5.462388531513E-1)[&rate=5.439982479800923E-4]:1.890792095691E-1,(((((68[&rate=5.439982479800923E-4]:7.028557548372E-1,(59[&rate=5.439982479800923E-4]:4.775981414679E-1,(((55[&rate=5.439982479800923E-4]:3.232968151224E-1,56[&rate=5.439982479800923E-4]:3.232968151224E-1)[&rate=5.439982479800923E-4]:4.072096798397E-2,((58[&rate=5.439982479800923E-4]:1.208692982531E-1,54[&rate=5.439982479800923E-4]:6.349224907273E-2)[&rate=5.439982479800923E-4]:1.113427849893E-1,37[&rate=5.439982479800923E-4]:2.513377663025E-1)[&rate=5.439982479800923E-4]:1.591281042358E-1)[&rate=5.439982479800923E-4]:8.209406050021E-2,57[&rate=5.439982479800923E-4]:4.570408053553E-1)[&rate=5.439982479800923E-4]:2.328957654969E-2)[&rate=5.439982479800923E-4]:2.744379412383E-1)[&rate=5.439982479800923E-4]:3.587857520789E-1,(((53[&rate=5.439982479800923E-4]:6.47754778684E-1,(134[&rate=5.439982479800923E-4]:5.478866358179E-1,(137[&rate=5.439982479800923E-4]:3.861699226427E-1,133[&rate=5.439982479800923E-4]:3.450740322317E-1)[&rate=5.439982479800923E-4]:2.329495898873E-1)[&rate=5.439982479800923E-4]:8.518106535332E-1)[&rate=5.439982479800923E-4]:1.253115558951E-2,((52[&rate=5.439982479800923E-4]:5.553625948348E-1,(((12[&rate=5.439982479800923E-4]:4.725169583468E-1,5[&rate=5.439982479800923E-4]:4.341607939633E-1)[&rate=5.439982479800923E-4]:5.547378049488E-2,29[&rate=5.439982479800923E-4]:6.348400539102E-1)[&rate=5.439982479800923E-4]:4.020891345499E-1,103[&rate=5.439982479800923E-4]:8.040524761313E-1)[&rate=5.439982479800923E-4]:1.415603853264E0)[&rate=5.439982479800923E-4]:7.302162865675E-2,((((80[&rate=5.439982479800923E-4]:1.201854929178E-1,81[&rate=5.439982479800923E-4]:1.201854929178E-1)[&rate=5.439982479800923E-4]:2.379219161271E-1,(77[&rate=5.439982479800923E-4]:3.216368256E-1,73[&rate=5.439982479800923E-4]:3.271162776547E-1)[&rate=5.439982479800923E-4]:8.030619988327E-2)[&rate=5.439982479800923E-4]:9.195289857776E-2,(82[&rate=5.439982479800923E-4]:4.015461948843E-1,((79[&rate=5.439982479800923E-4]:2.950820255916E-1,71[&rate=5.439982479800923E-4]:2.676847653176E-1)[&rate=5.439982479800923E-4]:7.224068927442E-2,(78[&rate=5.439982479800923E-4]:3.121400249092E-2,72[&rate=5.439982479800923E-4]:9.29619427161E-3)[&rate=5.439982479800923E-4]:3.361087123751E-1)[&rate=5.439982479800923E-4]:2.600430193621E-2)[&rate=5.439982479800923E-4]:6.495246890267E-2)[&rate=5.439982479800923E-4]:2.290523905705E-1,(74[&rate=5.439982479800923E-4]:6.707245362048E-1,(75[&rate=5.439982479800923E-4]:4.295559717758E-1,(70[&rate=5.439982479800923E-4]:3.803116577745E-1,76[&rate=5.439982479800923E-4]:4.18667822158E-1)[&rate=5.439982479800923E-4]:1.088814961783E-2)[&rate=5.439982479800923E-4]:2.41168564429E-1)[&rate=5.439982479800923E-4]:5.770323048143E-2)[&rate=5.439982479800923E-4]:6.38222794106E-1)[&rate=5.439982479800923E-4]:4.009843209341E-2)[&rate=5.439982479800923E-4]:2.847494779228E-1,125[&rate=5.439982479800923E-4]:7.346528985351E-1)[&rate=5.439982479800923E-4]:4.936552750477E-1)[&rate=5.439982479800923E-4]:3.528214394268E-1,((67[&rate=5.439982479800923E-4]:1.516951224052E-1,(122[&rate=5.439982479800923E-4]:3.370937195762E-1,(124[&rate=5.439982479800923E-4]:7.73488852881E-2,123[&rate=5.439982479800923E-4]:8.008112572523E-2)[&rate=5.439982479800923E-4]:2.57012593851E-1)[&rate=5.439982479800923E-4]:3.158739531696E-1)[&rate=5.439982479800923E-4]:2.850556933369E-1,(66[&rate=5.439982479800923E-4]:9.076885553339E-2,(((((138[&rate=5.439982479800923E-4]:1.688822881567E-1,136[&rate=5.439982479800923E-4]:3.73754388415E-2)[&rate=5.439982479800923E-4]:4.189969850249E-1,135[&rate=5.439982479800923E-4]:3.878792731816E-1)[&rate=5.439982479800923E-4]:1.020621853175E0,120[&rate=5.439982479800923E-4]:1.660555920877E0)[&rate=5.439982479800923E-4]:3.324981521089E-2,119[&rate=5.439982479800923E-4]:1.789696147046E0)[&rate=5.439982479800923E-4]:7.575524364663E-3,126[&rate=5.439982479800923E-4]:1.011569148767E0)[&rate=5.439982479800923E-4]:3.26373896451E-1)[&rate=5.439982479800923E-4]:3.459819602087E-1)[&rate=5.439982479800923E-4]:4.299914928286E-1)[&rate=5.439982479800923E-4]:1.002253255833E-2,34[&rate=5.439982479800923E-4]:1.375114249891E-2)[&rate=5.439982479800923E-4]:1.372725123354E-1,(33[&rate=5.439982479800923E-4]:4.294538140938E-2,32[&rate=5.439982479800923E-4]:3.746592935467E-2)[&rate=5.439982479800923E-4]:9.163991726056E-2)[&rate=5.439982479800923E-4]:1.982079722709E-2);
tree STATE_2430000 [&joint=-20971.176528175572,lnP=-20971.176528175572] = [&R] ((((68[&rate=5.748687842616091E-4]:5.792869882069E-1,((((54[&rate=5.748687842616091E-4]:2.887372221192E-1,57[&rate=5.748687842616091E-4]:3.297208286765E-1)[&rate=5.748687842616091E-4]:6.15392511706E-2,(37[&rate=5.748687842616091E-4]:3.991820644689E-1,58[&rate=5.748687842616091E-4]:3.800563814088E-1)[&rate=5.748687842616091E-4]:2.759714106132E-2)[&rate=5.748687842616091E-4]:1.027077912057E-2,(56[&rate=5.748687842616091E-4]:2.491795848403E-1,55[&rate=5.748687842616091E-4]:2.491795848403E-1)[&rate=5.748687842616091E-4]:1.414223123787E-1)[&rate=5.748687842616091E-4]:3.918594679217E-2,59[&rate=5.748687842616091E-4]:4.379845653227E-1)[&rate=5.748687842616091E-4]:1.904827507531E-1)[&rate=5.748687842616091E-4]:5.398671266568E-1,(((53[&rate=5.748687842616091E-4]:6.103672491223E-1,((52[&rate=5.748687842616091E-4]:2.662543221253E-1,(((12[&rate=5.748687842616091E-4]:4.485668663109E-1,5[&rate=5.748687842616091E-4]:4.102107019274E-1)[&rate=5.748687842616091E-4]:7.798314840232E-2,29[&rate=5.748687842616091E-4]:6.333993297817E-1)[&rate=5.748687842616091E-4]:1.714411285824E-1,103[&rate=5.748687842616091E-4]:5.719637460353E-1)[&rate=5.748687842616091E-4]:1.358584310651E0)[&rate=5.748687842616091E-4]:4.825526886365E-2,((134[&rate=5.748687842616091E-4]:5.087678976244E-1,137[&rate=5.748687842616091E-4]:5.800007743366E-1)[&rate=5.748687842616091E-4]:1.15376542719E-1,133[&rate=5.748687842616091E-4]:6.542814266446E-1)[&rate=5.748687842616091E-4]:4.341109400012E-1)[&rate=5.748687842616091E-4]:3.040543794448E-1)[&rate=5.748687842616091E-4]:4.921571226277E-2,(((73[&rate=5.748687842616091E-4]:6.137102986308E-1,((((72[&rate=5.748687842616091E-4]:5.567722108679E-2,78[&rate=5.748687842616091E-4]:7.75950293061E-2)[&rate=5.748687842616091E-4]:3.238051583185E-1,82[&rate=5.748687842616091E-4]:4.096193657066E-1)[&rate=5.748687842616091E-4]:6.180359390674E-2,(79[&rate=5.748687842616091E-4]:1.175919137673E-1,71[&rate=5.748687842616091E-4]:9.019465349326E-2)[&rate=5.748687842616091E-4]:3.45611867764E-1)[&rate=5.748687842616091E-4]:2.823543577938E-2,(80[&rate=5.748687842616091E-4]:2.140961965237E-1,81[&rate=5.748687842616091E-4]:2.140961965237E-1)[&rate=5.748687842616091E-4]:2.691238427047E-1)[&rate=5.748687842616091E-4]:8.11751909093E-2)[&rate=5.748687842616091E-4]:5.057663232051E-3,77[&rate=5.748687842616091E-4]:6.132885098081E-1)[&rate=5.748687842616091E-4]:1.339421564116E-1,(75[&rate=5.748687842616091E-4]:4.317449952636E-1,(76[&rate=5.748687842616091E-4]:3.52934047401E-1,(70[&rate=5.748687842616091E-4]:2.135292740485E-1,74[&rate=5.748687842616091E-4]:2.51885438432E-1)[&rate=5.748687842616091E-4]:1.01048608969E-1)[&rate=5.748687842616091E-4]:7.881094786268E-2)[&rate=5.748687842616091E-4]:3.209651230108E-1)[&rate=5.748687842616091E-4]:6.533359017227E-1)[&rate=5.748687842616091E-4]:1.211425230642E-1,125[&rate=5.748687842616091E-4]:5.70342970788E-1)[&rate=5.748687842616091E-4]:7.154778107425E-1)[&rate=5.748687842616091E-4]:1.832304161935E-1,((((((99[&rate=5.748687842616091E-4]:4.577334196305E-1,96[&rate=5.748687842616091E-4]:4.222142939476E-1)[&rate=5.748687842616091E-4]:7.141233700783E-2,((100[&rate=5.748687842616091E-4]:1.253461058466E-1,94[&rate=5.748687842616091E-4]:1.253461058466E-1)[&rate=5.748687842616091E-4]:2.052842352393E-1,95[&rate=5.748687842616091E-4]:4.15329794638E-1)[&rate=5.748687842616091E-4]:1.028870002519E-1)[&rate=5.748687842616091E-4]:7.474667809783E-3,98[&rate=5.748687842616091E-4]:5.147625009509E-1)[&rate=5.748687842616091E-4]:2.986030592422E-1,(147[&rate=5.748687842616091E-4]:6.402777026119E-1,(97[&rate=5.748687842616091E-4]:4.510976502354E-1,(40[&rate=5.748687842616091E-4]:5.210652891017E-1,((146[&rate=5.748687842616091E-4]:6.017062267786E-1,(39[&rate=5.748687842616091E-4]:4.494156468169E-1,(((((((113[&rate=5.748687842616091E-4]:5.844929021595E-1,(105[&rate=5.748687842616091E-4]:5.290453964078E-1,110[&rate=5.748687842616091E-4]:5.509632046269E-1)[&rate=5.748687842616091E-4]:2.805024547792E-2)[&rate=5.748687842616091E-4]:2.739872558167E-1,((14[&rate=5.748687842616091E-4]:4.353286811681E-1,17[&rate=5.748687842616091E-4]:4.736848455518E-1)[&rate=5.748687842616091E-4]:3.965805812624E-1,((9[&rate=5.748687842616091E-4]:7.178571316861E-1,(112[&rate=5.748687842616091E-4]:5.889531552364E-1,(30[&rate=5.748687842616091E-4]:2.5016447906E-1,4[&rate=5.748687842616091E-4]:7.756173933394E-2)[&rate=5.748687842616091E-4]:4.538571693272E-1)[&rate=5.748687842616091E-4]:1.371231545318E-1)[&rate=5.748687842616091E-4]:8.021924716396E-2,117[&rate=5.748687842616091E-4]:8.090352829597E-1)[&rate=5.748687842616091E-4]:2.561370549836E-2)[&rate=5.748687842616091E-4]:2.657089554567E-2)[&rate=5.748687842616091E-4]:1.841823088352E-1,(((106[&rate=5.748687842616091E-4]:1.050065749107E-1,(111[&rate=5.748687842616091E-4]:1.054213744779E-3,139[&rate=5.748687842616091E-4]:1.763966794982E-1)[&rate=5.748687842616091E-4]:1.203907173302E-1)[&rate=5.748687842616091E-4]:6.209231333198E-1,(148[&rate=5.748687842616091E-4]:2.602164208675E-1,143[&rate=5.748687842616091E-4]:2.574766948401E-1)[&rate=5.748687842616091E-4]:4.437954791438E-1)[&rate=5.748687842616091E-4]:8.86721841614E-3,(116[&rate=5.748687842616091E-4]:6.341198526953E-1,((13[&rate=5.748687842616091E-4]:4.007471291548E-1,19[&rate=5.748687842616091E-4]:4.391032935385E-1)[&rate=5.748687842616091E-4]:1.598622488555E-1,(115[&rate=5.748687842616091E-4]:4.168950643782E-1,(((107[&rate=5.748687842616091E-4]:5.325399213918E-2,108[&rate=5.748687842616091E-4]:5.051426611182E-2)[&rate=5.748687842616091E-4]:1.61160895303E-1,(104[&rate=5.748687842616091E-4]:7.499771508808E-2,114[&rate=5.748687842616091E-4]:1.47237424853E-2)[&rate=5.748687842616091E-4]:1.394171723541E-1)[&rate=5.748687842616091E-4]:1.242921833628E-1,109[&rate=5.748687842616091E-4]:3.578851529967E-1)[&rate=5.748687842616091E-4]:1.384619661761E-1)[&rate=5.748687842616091E-4]:6.152253281021E-2)[&rate=5.748687842616091E-4]:1.557022555068E-1)[&rate=5.748687842616091E-4]:4.040310134852E-2)[&rate=5.748687842616091E-4]:2.859477319457E-1)[&rate=5.748687842616091E-4]:1.625638984454E-1,(((((23[&rate=5.748687842616091E-4]:5.917071298798E-1,(25[&rate=5.748687842616091E-4]:3.643122629517E-1,20[&rate=5.748687842616091E-4]:3.451341807599E-1)[&rate=5.748687842616091E-4]:2.383537710377E-1)[&rate=5.748687842616091E-4]:9.216552355414E-2,(11[&rate=5.748687842616091E-4]:5.274400218542E-1,140[&rate=5.748687842616091E-4]:5.082619396625E-1)[&rate=5.748687842616091E-4]:7.150112473045E-2)[&rate=5.748687842616091E-4]:4.693139080251E-1,(1[&rate=5.748687842616091E-4]:1.563300490281E-1,((28[&rate=5.748687842616091E-4]:7.797366196292E-1,21[&rate=5.748687842616091E-4]:7.550790853828E-1)[&rate=5.748687842616091E-4]:1.352292003668E-1,24[&rate=5.748687842616091E-4]:9.094863679413E-1)[&rate=5.748687842616091E-4]:2.766559889499E-2)[&rate=5.748687842616091E-4]:2.269934987324E-1)[&rate=5.748687842616091E-4]:2.734796590595E-2,102[&rate=5.748687842616091E-4]:2.984959585826E-2)[&rate=5.748687842616091E-4]:2.446192607368E-2,(142[&rate=5.748687842616091E-4]:2.327709572604E-1,(144[&rate=5.748687842616091E-4]:9.329723394598E-2,(141[&rate=5.748687842616091E-4]:8.83457923563E-2,145[&rate=5.748687842616091E-4]:9.108551838388E-2)[&rate=5.748687842616091E-4]:7.691167617044E-3)[&rate=5.748687842616091E-4]:1.339942712595E-1)[&rate=5.748687842616091E-4]:1.068115907137E0)[&rate=5.748687842616091E-4]:7.69422405852E-2)[&rate=5.748687842616091E-4]:1.811843177862E-1,((3[&rate=5.748687842616091E-4]:4.827397723065E-1,(((88[&rate=5.748687842616091E-4]:1.673657722348E-1,89[&rate=5.748687842616091E-4]:1.810644023718E-1)[&rate=5.748687842616091E-4]:6.363799179024E-2,87[&rate=5.748687842616091E-4]:2.31003764025E-1)[&rate=5.748687842616091E-4]:1.052787008696E-2,((92[&rate=5.748687842616091E-4]:1.250062796823E-1,(90[&rate=5.748687842616091E-4]:1.852116843088E-2,91[&rate=5.748687842616091E-4]:1.852116843088E-2)[&rate=5.748687842616091E-4]:1.064851112514E-1)[&rate=5.748687842616091E-4]:1.09550234909E-1,((84[&rate=5.748687842616091E-4]:6.507451329438E-3,93[&rate=5.748687842616091E-4]:2.020608146645E-2)[&rate=5.748687842616091E-4]:9.702355379708E-2,(86[&rate=5.748687842616091E-4]:9.502653562561E-2,(83[&rate=5.748687842616091E-4]:7.369186977746E-2,85[&rate=5.748687842616091E-4]:7.369186977746E-2)[&rate=5.748687842616091E-4]:2.133466584815E-2)[&rate=5.748687842616091E-4]:8.504469500904E-3)[&rate=5.748687842616091E-4]:1.173268793277E-1)[&rate=5.748687842616091E-4]:2.067374965776E-2)[&rate=5.748687842616091E-4]:7.809341655916E-1)[&rate=5.748687842616091E-4]:3.126152774649E-1,((10[&rate=5.748687842616091E-4]:5.376825106148E-1,15[&rate=5.748687842616091E-4]:5.760386749983E-1)[&rate=5.748687842616091E-4]:2.971232159556E-1,(6[&rate=5.748687842616091E-4]:5.788991793556E-1,18[&rate=5.748687842616091E-4]:6.419128779858E-1)[&rate=5.748687842616091E-4]:2.394681910505E-1)[&rate=5.748687842616091E-4]:2.904247388575E-2)[&rate=5.748687842616091E-4]:5.143433045046E-1)[&rate=5.748687842616091E-4]:3.814403161177E-1,101[&rate=5.748687842616091E-4]:6.883989443662E-1)[&rate=5.748687842616091E-4]:6.105135879967E-1,(((22[&rate=5.748687842616091E-4]:4.672592865862E-1,27[&rate=5.748687842616091E-4]:4.836976427506E-1)[&rate=5.748687842616091E-4]:4.390552531091E-1,(31[&rate=5.748687842616091E-4]:5.890607751865E-1,2[&rate=5.748687842616091E-4]:3.616635149124E-1)[&rate=5.748687842616091E-4]:3.72048285057E-1)[&rate=5.748687842616091E-4]:3.841084246598E-2,(26[&rate=5.748687842616091E-4]:7.535334031174E-1,(7[&rate=5.748687842616091E-4]:4.141534203694E-1,8[&rate=5.748687842616091E-4]:4.141534203694E-1)[&rate=5.748687842616091E-4]:2.325306676795E-1)[&rate=5.748687842616091E-4]:2.021508831536E-1)[&rate=5.748687842616091E-4]:1.510351533763E0)[&rate=5.748687842616091E-4]:1.236672734478E-1)[&rate=5.748687842616091E-4]:3.20720007268E-2)[&rate=5.748687842616091E-4]:3.941181383797E-2,16[&rate=5.748687842616091E-4]:2.606392387499E0)[&rate=5.748687842616091E-4]:1.658277200325E-4)[&rate=5.748687842616091E-4]:1.070612499884E-3)[&rate=5.748687842616091E-4]:6.076475183E-2)[&rate=5.748687842616091E-4]:1.020496062152E-1)[&rate=5.748687842616091E-4]:1.688588993234E-1,38[&rate=5.748687842616091E-4]:7.855031480411E-1)[&rate=5.748687842616091E-4]:4.010254807241E-1,((35[&rate=5.748687842616091E-4]:3.645659865549E-1,(36[&rate=5.748687842616091E-4]:2.570179205964E-1,(121[&rate=5.748687842616091E-4]:1.739137177079E0,127[&rate=5.748687842616091E-4]:2.18023306749E0)[&rate=5.748687842616091E-4]:5.973327983115E-1)[&rate=5.748687842616091E-4]:1.541234084242E-1)[&rate=5.748687842616091E-4]:6.982500332986E-2,(((((((64[&rate=5.748687842616091E-4]:1.978243367042E-1,65[&rate=5.748687842616091E-4]:4.713940519748E-2)[&rate=5.748687842616091E-4]:3.386336851742E-2,60[&rate=5.748687842616091E-4]:8.10027737149E-2)[&rate=5.748687842616091E-4]:4.740782892396E-2,62[&rate=5.748687842616091E-4]:3.201914245566E-1)[&rate=5.748687842616091E-4]:1.043216836746E-1,(63[&rate=5.748687842616091E-4]:2.263852393943E-2,61[&rate=5.748687842616091E-4]:6.373441435047E-2)[&rate=5.748687842616091E-4]:3.607786938807E-1)[&rate=5.748687842616091E-4]:8.541504942895E-1,((118[&rate=5.748687842616091E-4]:7.611591488145E-1,69[&rate=5.748687842616091E-4]:7.721180529241E-1)[&rate=5.748687842616091E-4]:2.035954021536E-1,((132[&rate=5.748687842616091E-4]:2.517008046089E-1,129[&rate=5.748687842616091E-4]:2.489610785815E-1)[&rate=5.748687842616091E-4]:6.997328671044E-2,(131[&rate=5.748687842616091E-4]:1.912310747381E-1,130[&rate=5.748687842616091E-4]:1.884913487107E-1)[&rate=5.748687842616091E-4]:1.304430165812E-1)[&rate=5.748687842616091E-4]:5.088338843062E-1)[&rate=5.748687842616091E-4]:3.139090515526E-1)[&rate=5.748687842616091E-4]:1.585847108031E-1,128[&rate=5.748687842616091E-4]:1.297522285927E0)[&rate=5.748687842616091E-4]:5.497898659876E-1,((45[&rate=5.748687842616091E-4]:5.975257784235E-1,(47[&rate=5.748687842616091E-4]:1.073648383567E-1,44[&rate=5.748687842616091E-4]:1.019003574825E-1)[&rate=5.748687842616091E-4]:4.983576613781E-1)[&rate=5.748687842616091E-4]:1.858798436754E-2,(((43[&rate=5.748687842616091E-4]:3.710102440302E-1,(46[&rate=5.748687842616091E-4]:3.611451234453E-1,(48[&rate=5.748687842616091E-4]:1.502270070307E-1,(42[&rate=5.748687842616091E-4]:7.302837142401E-2,41[&rate=5.748687842616091E-4]:6.756389054976E-2)[&rate=5.748687842616091E-4]:3.894726948642E-2)[&rate=5.748687842616091E-4]:1.999891546662E-1)[&rate=5.748687842616091E-4]:9.865120584883E-3)[&rate=5.748687842616091E-4]:1.033773580703E-1,51[&rate=5.748687842616091E-4]:4.470651977291E-1)[&rate=5.748687842616091E-4]:4.5980606508E-2,(50[&rate=5.748687842616091E-4]:3.358700016688E-1,49[&rate=5.748687842616091E-4]:3.358700016688E-1)[&rate=5.748687842616091E-4]:1.51711321694E-1)[&rate=5.748687842616091E-4]:1.039422754939E-1)[&rate=5.748687842616091E-4]:4.578021768317E-1)[&rate=5.748687842616091E-4]:1.158459612583E-1)[&rate=5.748687842616091E-4]:1.49772192365E-1)[&rate=5.748687842616091E-4]:1.705007110353E-1)[&rate=5.748687842616091E-4]:2.023139012645E-1,((((67[&rate=5.748687842616091E-4]:2.862141249404E-1,(123[&rate=5.748687842616091E-4]:3.108027808937E-1,(122[&rate=5.748687842616091E-4]:2.624229662755E-1,124[&rate=5.748687842616091E-4]:2.596907258384E-1)[&rate=5.748687842616091E-4]:4.837981461815E-2)[&rate=5.748687842616091E-4]:4.766838943874E-1)[&rate=5.748687842616091E-4]:1.236549290108E-1,(66[&rate=5.748687842616091E-4]:3.688486213634E-1,(126[&rate=5.748687842616091E-4]:1.355481974512E0,(((138[&rate=5.748687842616091E-4]:1.781089852741E-1,136[&rate=5.748687842616091E-4]:4.660213595891E-2)[&rate=5.748687842616091E-4]:3.925838527486E-1,135[&rate=5.748687842616091E-4]:3.706928380227E-1)[&rate=5.748687842616091E-4]:2.874563784732E-1,(119[&rate=5.748687842616091E-4]:9.440573601065E-1,120[&rate=5.748687842616091E-4]:8.481669491477E-1)[&rate=5.748687842616091E-4]:6.203706186875E-2)[&rate=5.748687842616091E-4]:1.135090075181E0)[&rate=5.748687842616091E-4]:2.60540836536E-1)[&rate=5.748687842616091E-4]:4.102043258788E-2)[&rate=5.748687842616091E-4]:4.918718014687E-1,33[&rate=5.748687842616091E-4]:2.228880062552E-2)[&rate=5.748687842616091E-4]:5.480161636955E-3,(32[&rate=5.748687842616091E-4]:1.663134840707E-3,34[&rate=5.748687842616091E-4]:2.358094305979E-2)[&rate=5.748687842616091E-4]:2.062637536705E-2)[&rate=5.748687842616091E-4]:4.975677749247E-2);
tree STATE_2520000 [&joint=-20977.747470270584,lnP=-20977.747470270584] = [&R] ((((((66[&rate=5.405155074552131E-4]:2.900706948877E-1,((67[&rate=5.405155074552131E-4]:9.269236624028E-2,((122[&rate=5.405155074552131E-4]:3.740859159682E-1,123[&rate=5.405155074552131E-4]:3.740859159682E-1)[&rate=5.405155074552131E-4]:9.25135932001E-2,124[&rate=5.405155074552131E-4]:4.638672687312E-1)[&rate=5.405155074552131E-4]:1.273654074126E-1)[&rate=5.405155074552131E-4]:1.843241280028E-1,(((120[&rate=5.405155074552131E-4]:1.599718840665E0,(135[&rate=5.405155074552131E-4]:4.63991163101E-1,(138[&rate=5.405155074552131E-4]:1.555994491047E-1,136[&rate=5.405155074552131E-4]:2.409259978953E-2)[&rate=5.405155074552131E-4]:5.083917139963E-1)[&rate=5.405155074552131E-4]:8.836728830433E-1)[&rate=5.405155074552131E-4]:3.451238041241E-1,119[&rate=5.405155074552131E-4]:2.040733055748E0)[&rate=5.405155074552131E-4]:2.817362978439E-2,126[&rate=5.405155074552131E-4]:1.283204162888E0)[&rate=5.405155074552131E-4]:2.409865210397E-1)[&rate=5.405155074552131E-4]:1.305420064461E-2)[&rate=5.405155074552131E-4]:4.78612413998E-1,((((((146[&rate=5.405155074552131E-4]:6.253887190939E-1,((((2[&rate=5.405155074552131E-4]:4.765651154853E-1,31[&rate=5.405155074552131E-4]:7.039623757594E-1)[&rate=5.405155074552131E-4]:2.005801682683E-2,(22[&rate=5.405155074552131E-4]:4.708206752732E-1,27[&rate=5.405155074552131E-4]:4.872590314375E-1)[&rate=5.405155074552131E-4]:1.98405196765E-1)[&rate=5.405155074552131E-4]:2.700005837722E-1,((7[&rate=5.405155074552131E-4]:2.818843506119E-1,8[&rate=5.405155074552131E-4]:2.818843506119E-1)[&rate=5.405155074552131E-4]:3.6041135236E-1,26[&rate=5.405155074552131E-4]:7.491450180405E-1)[&rate=5.405155074552131E-4]:2.010403418796E-1)[&rate=5.405155074552131E-4]:1.668145514914E0,40[&rate=5.405155074552131E-4]:4.780434281686E-1)[&rate=5.405155074552131E-4]:2.712671169041E-2)[&rate=5.405155074552131E-4]:1.306555467785E-1,((97[&rate=5.405155074552131E-4]:1.51320877755E-1,16[&rate=5.405155074552131E-4]:2.307852055238E0)[&rate=5.405155074552131E-4]:1.611257443398E-1,39[&rate=5.405155074552131E-4]:3.834848734609E-1)[&rate=5.405155074552131E-4]:2.523408131766E-1)[&rate=5.405155074552131E-4]:1.418220537397E-3,(147[&rate=5.405155074552131E-4]:6.636695879723E-1,(((((((92[&rate=5.405155074552131E-4]:7.655334583904E-2,(90[&rate=5.405155074552131E-4]:3.628955703257E-2,91[&rate=5.405155074552131E-4]:3.628955703257E-2)[&rate=5.405155074552131E-4]:4.026378880647E-2)[&rate=5.405155074552131E-4]:1.410086417274E-1,((83[&rate=5.405155074552131E-4]:1.10076362559E-1,(86[&rate=5.405155074552131E-4]:7.858992621245E-2,84[&rate=5.405155074552131E-4]:7.858992621245E-2)[&rate=5.405155074552131E-4]:3.148643634651E-2)[&rate=5.405155074552131E-4]:3.781688847762E-3,(85[&rate=5.405155074552131E-4]:1.067251906692E-1,93[&rate=5.405155074552131E-4]:1.204238208062E-1)[&rate=5.405155074552131E-4]:7.132860737485E-3)[&rate=5.405155074552131E-4]:9.000530602269E-2)[&rate=5.405155074552131E-4]:2.455345921181E-2,87[&rate=5.405155074552131E-4]:2.284168166412E-1)[&rate=5.405155074552131E-4]:4.02107973124E-2,(88[&rate=5.405155074552131E-4]:1.801785835451E-3,89[&rate=5.405155074552131E-4]:1.550041597246E-2)[&rate=5.405155074552131E-4]:2.668258281182E-1)[&rate=5.405155074552131E-4]:1.232730389712E0,(3[&rate=5.405155074552131E-4]:5.698203330452E-1,((10[&rate=5.405155074552131E-4]:1.53187677241E-1,15[&rate=5.405155074552131E-4]:1.915438416245E-1)[&rate=5.405155074552131E-4]:4.167566557594E-1,(18[&rate=5.405155074552131E-4]:6.053061782026E-1,6[&rate=5.405155074552131E-4]:5.422924795725E-1)[&rate=5.405155074552131E-4]:1.121349726354E-2)[&rate=5.405155074552131E-4]:6.836915072965E-2)[&rate=5.405155074552131E-4]:3.918116432238E-1)[&rate=5.405155074552131E-4]:5.843011533184E-1,(((142[&rate=5.405155074552131E-4]:5.222376282919E-1,(144[&rate=5.405155074552131E-4]:2.535085322529E-1,(141[&rate=5.405155074552131E-4]:9.642010164597E-2,145[&rate=5.405155074552131E-4]:9.915982767356E-2)[&rate=5.405155074552131E-4]:1.598281566343E-1)[&rate=5.405155074552131E-4]:2.632496439841E-1)[&rate=5.405155074552131E-4]:1.034754891439E0,(((((117[&rate=5.405155074552131E-4]:3.458735476993E-1,110[&rate=5.405155074552131E-4]:3.37654369617E-1)[&rate=5.405155074552131E-4]:7.211542513571E-2,113[&rate=5.405155074552131E-4]:4.152492468074E-1)[&rate=5.405155074552131E-4]:3.319631179383E-1,105[&rate=5.405155074552131E-4]:7.198151044719E-1)[&rate=5.405155074552131E-4]:2.891169823304E-1,((30[&rate=5.405155074552131E-4]:3.180741495841E-1,4[&rate=5.405155074552131E-4]:1.454714098581E-1)[&rate=5.405155074552131E-4]:4.727657119608E-1,(9[&rate=5.405155074552131E-4]:6.193659069454E-1,((14[&rate=5.405155074552131E-4]:3.293809308538E-1,17[&rate=5.405155074552131E-4]:3.677370952375E-1)[&rate=5.405155074552131E-4]:2.845609521703E-1,112[&rate=5.405155074552131E-4]:6.139418830241E-1)[&rate=5.405155074552131E-4]:1.364320200332E-2)[&rate=5.405155074552131E-4]:4.818628336662E-2)[&rate=5.405155074552131E-4]:3.605579786821E-1)[&rate=5.405155074552131E-4]:1.789353720708E-1,((((13[&rate=5.405155074552131E-4]:3.622666452073E-1,19[&rate=5.405155074552131E-4]:4.00622809591E-1)[&rate=5.405155074552131E-4]:3.011788804664E-1,(109[&rate=5.405155074552131E-4]:5.4376570571E-1,((104[&rate=5.405155074552131E-4]:1.494294309987E-1,114[&rate=5.405155074552131E-4]:8.915545839597E-2)[&rate=5.405155074552131E-4]:3.255653299506E-1,(108[&rate=5.405155074552131E-4]:3.617745412039E-1,107[&rate=5.405155074552131E-4]:3.645142672312E-1)[&rate=5.405155074552131E-4]:1.104804937181E-1)[&rate=5.405155074552131E-4]:4.959286256889E-2)[&rate=5.405155074552131E-4]:1.169400939364E-1)[&rate=5.405155074552131E-4]:2.839306884868E-2,115[&rate=5.405155074552131E-4]:6.096468137005E-1)[&rate=5.405155074552131E-4]:2.305226564273E-1,((116[&rate=5.405155074552131E-4]:3.453042951466E-1,((111[&rate=5.405155074552131E-4]:1.114080787105E-1,139[&rate=5.405155074552131E-4]:2.867505444639E-1)[&rate=5.405155074552131E-4]:6.714327296816E-2,106[&rate=5.405155074552131E-4]:1.621129955143E-1)[&rate=5.405155074552131E-4]:2.434652722351E-1)[&rate=5.405155074552131E-4]:1.390014060841E-1,(148[&rate=5.405155074552131E-4]:2.347443161742E-1,143[&rate=5.405155074552131E-4]:2.320045901468E-1)[&rate=5.405155074552131E-4]:2.879175494403E-1)[&rate=5.405155074552131E-4]:3.558637688971E-1)[&rate=5.405155074552131E-4]:2.929034681972E-1)[&rate=5.405155074552131E-4]:1.691250608578E-1)[&rate=5.405155074552131E-4]:1.237958179247E-1,((((11[&rate=5.405155074552131E-4]:6.965430945388E-1,140[&rate=5.405155074552131E-4]:6.773650123471E-1)[&rate=5.405155074552131E-4]:8.018071171414E-2,((25[&rate=5.405155074552131E-4]:3.326614899834E-1,20[&rate=5.405155074552131E-4]:3.134834077917E-1)[&rate=5.405155074552131E-4]:4.348712973366E-1,23[&rate=5.405155074552131E-4]:7.565738832104E-1)[&rate=5.405155074552131E-4]:1.050814298918E-1)[&rate=5.405155074552131E-4]:4.110699761402E-1,102[&rate=5.405155074552131E-4]:1.220403577357E-1)[&rate=5.405155074552131E-4]:1.927617884261E-1,(((28[&rate=5.405155074552131E-4]:7.736540106448E-1,21[&rate=5.405155074552131E-4]:7.489964763984E-1)[&rate=5.405155074552131E-4]:1.073629739865E-1,1[&rate=5.405155074552131E-4]:9.471561476836E-2)[&rate=5.405155074552131E-4]:1.114047692311E-1,24[&rate=5.405155074552131E-4]:9.869423018077E-1)[&rate=5.405155074552131E-4]:4.895036799704E-1)[&rate=5.405155074552131E-4]:1.194108490282E-1)[&rate=5.405155074552131E-4]:1.144598604247E-1)[&rate=5.405155074552131E-4]:5.090902523292E-1,101[&rate=5.405155074552131E-4]:1.052283655889E0)[&rate=5.405155074552131E-4]:5.271730418968E-1)[&rate=5.405155074552131E-4]:3.095136838297E-2)[&rate=5.405155074552131E-4]:3.263486099813E-2,((98[&rate=5.405155074552131E-4]:7.230105061078E-1,((100[&rate=5.405155074552131E-4]:3.516716651917E-1,94[&rate=5.405155074552131E-4]:3.516716651917E-1)[&rate=5.405155074552131E-4]:3.677184511475E-3,95[&rate=5.405155074552131E-4]:4.400483032552E-1)[&rate=5.405155074552131E-4]:2.938911646013E-1)[&rate=5.405155074552131E-4]:9.875740156383E-3,(99[&rate=5.405155074552131E-4]:6.89173002128E-1,96[&rate=5.405155074552131E-4]:6.536538764452E-1)[&rate=5.405155074552131E-4]:6.557116763342E-2)[&rate=5.405155074552131E-4]:6.54078224551E-2)[&rate=5.405155074552131E-4]:2.692696757703E-1,38[&rate=5.405155074552131E-4]:8.708424330143E-1)[&rate=5.405155074552131E-4]:4.28671217927E-1,(((((((64[&rate=5.405155074552131E-4]:2.489280588236E-1,65[&rate=5.405155074552131E-4]:9.824312731689E-2)[&rate=5.405155074552131E-4]:5.668682772695E-2,60[&rate=5.405155074552131E-4]:1.549299550438E-1)[&rate=5.405155074552131E-4]:1.003781646992E-1,62[&rate=5.405155074552131E-4]:4.470889416608E-1)[&rate=5.405155074552131E-4]:3.3767236004E-1,(63[&rate=5.405155074552131E-4]:3.685501245721E-1,61[&rate=5.405155074552131E-4]:4.096460149831E-1)[&rate=5.405155074552131E-4]:3.751152867176E-1)[&rate=5.405155074552131E-4]:8.680812095679E-1,(128[&rate=5.405155074552131E-4]:1.463905832967E0,((69[&rate=5.405155074552131E-4]:5.316153819348E-1,118[&rate=5.405155074552131E-4]:5.206564778252E-1)[&rate=5.405155074552131E-4]:2.758175075058E-1,(((130[&rate=5.405155074552131E-4]:1.789460761538E-1,131[&rate=5.405155074552131E-4]:1.816858021811E-1)[&rate=5.405155074552131E-4]:2.679009920796E-2,132[&rate=5.405155074552131E-4]:2.084759013891E-1)[&rate=5.405155074552131E-4]:1.191333838815E-1,129[&rate=5.405155074552131E-4]:3.248695592433E-1)[&rate=5.405155074552131E-4]:3.346181247178E-1)[&rate=5.405155074552131E-4]:8.071578750328E-1)[&rate=5.405155074552131E-4]:4.921065090494E-2)[&rate=5.405155074552131E-4]:2.976613335633E-1,(((43[&rate=5.405155074552131E-4]:5.827945758804E-1,(((41[&rate=5.405155074552131E-4]:1.164433149603E-1,48[&rate=5.405155074552131E-4]:1.601591619548E-1)[&rate=5.405155074552131E-4]:9.11765487523E-2,42[&rate=5.405155074552131E-4]:2.130843445868E-1)[&rate=5.405155074552131E-4]:1.314826385065E-1,46[&rate=5.405155074552131E-4]:3.93747310962E-1)[&rate=5.405155074552131E-4]:1.890472649183E-1)[&rate=5.405155074552131E-4]:1.487675230623E-1,(((44[&rate=5.405155074552131E-4]:4.69308915791E-1,51[&rate=5.405155074552131E-4]:4.474509922938E-1)[&rate=5.405155074552131E-4]:1.852578362894E-2,47[&rate=5.405155074552131E-4]:4.932991802942E-1)[&rate=5.405155074552131E-4]:2.111664848908E-1,(49[&rate=5.405155074552131E-4]:5.317036392489E-1,50[&rate=5.405155074552131E-4]:5.317036392489E-1)[&rate=5.405155074552131E-4]:1.399751406903E-1)[&rate=5.405155074552131E-4]:2.709643375771E-2)[&rate=5.405155074552131E-4]:1.217101312156E-1,45[&rate=5.405155074552131E-4]:8.450755088469E-1)[&rate=5.405155074552131E-4]:1.923060962965E-1)[&rate=5.405155074552131E-4]:9.32372005567E-2,(((127[&rate=5.405155074552131E-4]:2.537153465298E0,36[&rate=5.405155074552131E-4]:1.660552009223E-2)[&rate=5.405155074552131E-4]:4.380548508344E-2,121[&rate=5.405155074552131E-4]:2.13986305997E0)[&rate=5.405155074552131E-4]:7.405170545783E-2,35[&rate=5.405155074552131E-4]:8.788736816774E-2)[&rate=5.405155074552131E-4]:2.87360526536E-1)[&rate=5.405155074552131E-4]:3.21900309722E-1)[&rate=5.405155074552131E-4]:7.153490445989E-2)[&rate=5.405155074552131E-4]:1.727600245331E-2,((68[&rate=5.405155074552131E-4]:5.23029610667E-1,(57[&rate=5.405155074552131E-4]:4.399941292265E-1,((56[&rate=5.405155074552131E-4]:2.733955938504E-1,55[&rate=5.405155074552131E-4]:2.733955938504E-1)[&rate=5.405155074552131E-4]:1.122416754618E-1,((58[&rate=5.405155074552131E-4]:2.974976592259E-1,54[&rate=5.405155074552131E-4]:2.401206100456E-1)[&rate=5.405155074552131E-4]:1.045407809215E-1,(59[&rate=5.405155074552131E-4]:2.662048745556E-1,37[&rate=5.405155074552131E-4]:3.044562406758E-1)[&rate=5.405155074552131E-4]:1.167078825317E-1)[&rate=5.405155074552131E-4]:1.092123353641E-2)[&rate=5.405155074552131E-4]:4.342789816562E-2)[&rate=5.405155074552131E-4]:1.349480497466E-1)[&rate=5.405155074552131E-4]:6.190125824708E-1,(((134[&rate=5.405155074552131E-4]:6.086949226574E-1,(133[&rate=5.405155074552131E-4]:6.099025404757E-1,137[&rate=5.405155074552131E-4]:6.509984308867E-1)[&rate=5.405155074552131E-4]:2.892936848284E-2)[&rate=5.405155074552131E-4]:1.19532073768E0,((((81[&rate=5.405155074552131E-4]:8.821284250062E-2,80[&rate=5.405155074552131E-4]:8.821284250062E-2)[&rate=5.405155074552131E-4]:4.886648866005E-1,(((72[&rate=5.405155074552131E-4]:3.865217105942E-2,78[&rate=5.405155074552131E-4]:6.056997927873E-2)[&rate=5.405155074552131E-4]:4.020586206385E-1,((82[&rate=5.405155074552131E-4]:2.987715718576E-1,79[&rate=5.405155074552131E-4]:2.905523937755E-1)[&rate=5.405155074552131E-4]:7.522198283551E-2,71[&rate=5.405155074552131E-4]:3.38377116337E-1)[&rate=5.405155074552131E-4]:9.685422330624E-2)[&rate=5.405155074552131E-4]:1.10709699086E-1,(77[&rate=5.405155074552131E-4]:4.848978641182E-1,73[&rate=5.405155074552131E-4]:4.903773161729E-1)[&rate=5.405155074552131E-4]:1.240568732411E-1)[&rate=5.405155074552131E-4]:1.175860818016E-2)[&rate=5.405155074552131E-4]:1.79932218765E-1,(75[&rate=5.405155074552131E-4]:5.39053452733E-1,((74[&rate=5.405155074552131E-4]:3.945334095843E-1,76[&rate=5.405155074552131E-4]:3.945334095843E-1)[&rate=5.405155074552131E-4]:7.435085672117E-3,70[&rate=5.405155074552131E-4]:3.63612330873E-1)[&rate=5.405155074552131E-4]:1.370849574766E-1)[&rate=5.405155074552131E-4]:2.670715636261E-1)[&rate=5.405155074552131E-4]:7.963541625322E-1,(53[&rate=5.405155074552131E-4]:7.453134938262E-1,((((12[&rate=5.405155074552131E-4]:1.533307513977E-1,5[&rate=5.405155074552131E-4]:1.149745870143E-1)[&rate=5.405155074552131E-4]:2.151997286726E-1,29[&rate=5.405155074552131E-4]:4.753797951388E-1)[&rate=5.405155074552131E-4]:2.894745538002E-1,103[&rate=5.405155074552131E-4]:5.319776366103E-1)[&rate=5.405155074552131E-4]:1.721822615081E0,52[&rate=5.405155074552131E-4]:5.895065171304E-1)[&rate=5.405155074552131E-4]:1.640036980072E-1)[&rate=5.405155074552131E-4]:1.10702626453E-1)[&rate=5.405155074552131E-4]:1.960570293914E-1)[&rate=5.405155074552131E-4]:3.034364249806E-1,125[&rate=5.405155074552131E-4]:1.14512706099E0)[&rate=5.405155074552131E-4]:1.635817988145E-1)[&rate=5.405155074552131E-4]:1.916375559735E-1)[&rate=5.405155074552131E-4]:9.012285784506E-2,34[&rate=5.405155074552131E-4]:1.306827055394E-2)[&rate=5.405155074552131E-4]:2.463435089652E-2,33[&rate=5.405155074552131E-4]:2.126426528608E-2)[&rate=5.405155074552131E-4]:9.371762979058E-3,32[&rate=5.405155074552131E-4]:2.515657621043E-2);
tree STATE_2610000 [&joint=-20967.264932993814,lnP=-20967.264932993814] = [&R] ((32[&rate=5.211391882402561E-4]:1.551811191547E-5,((((38[&rate=5.211391882402561E-4]:9.941882386434E-1,(((98[&rate=5.211391882402561E-4]:6.483883950843E-1,((99[&rate=5.211391882402561E-4]:5.960801454952E-1,96[&rate=5.211391882402561E-4]:5.605610198123E-1)[&rate=5.211391882402561E-4]:6.110158975421E-2,((100[&rate=5.211391882402561E-4]:8.419567681427E-2,94[&rate=5.211391882402561E-4]:8.419567681427E-2)[&rate=5.211391882402561E-4]:1.641518188552E-1,95[&rate=5.211391882402561E-4]:3.330469492215E-1)[&rate=5.211391882402561E-4]:3.132058242794E-1)[&rate=5.211391882402561E-4]:1.306458333211E-2)[&rate=5.211391882402561E-4]:3.530684835217E-2,((((142[&rate=5.211391882402561E-4]:4.956635389547E-1,((141[&rate=5.211391882402561E-4]:2.297351232449E-1,145[&rate=5.211391882402561E-4]:2.324748492725E-1)[&rate=5.211391882402561E-4]:1.587695661299E-1,144[&rate=5.211391882402561E-4]:3.857649633475E-1)[&rate=5.211391882402561E-4]:1.044191235522E-1)[&rate=5.211391882402561E-4]:1.240271271039E0,(((102[&rate=5.211391882402561E-4]:3.842561049669E-1,((1[&rate=5.211391882402561E-4]:1.233428839142E-1,24[&rate=5.211391882402561E-4]:9.041648017224E-1)[&rate=5.211391882402561E-4]:1.862632190086E-2,(28[&rate=5.211391882402561E-4]:8.182600967188E-1,21[&rate=5.211391882402561E-4]:7.936025624724E-1)[&rate=5.211391882402561E-4]:1.100104789592E-1)[&rate=5.211391882402561E-4]:6.2310881696E-1)[&rate=5.211391882402561E-4]:3.383761962577E-2,((23[&rate=5.211391882402561E-4]:7.218753626698E-1,(20[&rate=5.211391882402561E-4]:4.949481348548E-1,25[&rate=5.211391882402561E-4]:5.141262170466E-1)[&rate=5.211391882402561E-4]:2.187080497329E-1)[&rate=5.211391882402561E-4]:2.103331103661E-1,(140[&rate=5.211391882402561E-4]:6.343235395317E-1,11[&rate=5.211391882402561E-4]:6.535016217235E-1)[&rate=5.211391882402561E-4]:1.937753444632E-1)[&rate=5.211391882402561E-4]:6.365701830634E-1)[&rate=5.211391882402561E-4]:3.353096709558E-2,(((105[&rate=5.211391882402561E-4]:7.090231824642E-1,110[&rate=5.211391882402561E-4]:7.309409906833E-1)[&rate=5.211391882402561E-4]:9.779344093255E-2,((((30[&rate=5.211391882402561E-4]:3.907565685646E-1,4[&rate=5.211391882402561E-4]:2.181538288386E-1)[&rate=5.211391882402561E-4]:3.63846427905E-1,9[&rate=5.211391882402561E-4]:6.313153252367E-1)[&rate=5.211391882402561E-4]:2.70503615345E-2,(14[&rate=5.211391882402561E-4]:3.347795350436E-1,17[&rate=5.211391882402561E-4]:3.731356994272E-1)[&rate=5.211391882402561E-4]:3.318053298097E-1)[&rate=5.211391882402561E-4]:1.375613282362E-1,(113[&rate=5.211391882402561E-4]:7.486457101382E-1,(112[&rate=5.211391882402561E-4]:4.231250724771E-1,117[&rate=5.211391882402561E-4]:4.258647985047E-1)[&rate=5.211391882402561E-4]:3.255206376611E-1)[&rate=5.211391882402561E-4]:5.550048295125E-2)[&rate=5.211391882402561E-4]:3.006769058108E-2)[&rate=5.211391882402561E-4]:1.914511489361E-1,(((148[&rate=5.211391882402561E-4]:5.691186968353E-1,143[&rate=5.211391882402561E-4]:5.66378970808E-1)[&rate=5.211391882402561E-4]:3.031918942299E-1,(116[&rate=5.211391882402561E-4]:6.310977742504E-1,(111[&rate=5.211391882402561E-4]:2.451231216174E-1,(106[&rate=5.211391882402561E-4]:1.881290718745E-1,139[&rate=5.211391882402561E-4]:3.799098937922E-1)[&rate=5.211391882402561E-4]:4.055569357851E-2)[&rate=5.211391882402561E-4]:4.626869814002E-1)[&rate=5.211391882402561E-4]:2.028566524312E-1)[&rate=5.211391882402561E-4]:1.015139187098E-1,((109[&rate=5.211391882402561E-4]:4.576351260509E-1,(107[&rate=5.211391882402561E-4]:3.693555507039E-1,(108[&rate=5.211391882402561E-4]:3.65870160596E-1,(104[&rate=5.211391882402561E-4]:1.738538869281E-1,114[&rate=5.211391882402561E-4]:1.135799143253E-1)[&rate=5.211391882402561E-4]:1.947559996953E-1)[&rate=5.211391882402561E-4]:7.456640805564E-4)[&rate=5.211391882402561E-4]:6.910149315529E-2)[&rate=5.211391882402561E-4]:4.30488782247E-1,(115[&rate=5.211391882402561E-4]:5.553800765322E-1,(13[&rate=5.211391882402561E-4]:2.239682194232E-1,19[&rate=5.211391882402561E-4]:2.623243838069E-1)[&rate=5.211391882402561E-4]:4.136036379308E-1)[&rate=5.211391882402561E-4]:2.532917769713E-1)[&rate=5.211391882402561E-4]:1.26796491888E-1)[&rate=5.211391882402561E-4]:8.004906393388E-3)[&rate=5.211391882402561E-4]:4.999322618212E-1)[&rate=5.211391882402561E-4]:3.773477584008E-2)[&rate=5.211391882402561E-4]:1.866488695498E-1,((((((((84[&rate=5.211391882402561E-4]:4.394396489952E-2,85[&rate=5.211391882402561E-4]:4.394396489952E-2)[&rate=5.211391882402561E-4]:1.242282877148E-1,(83[&rate=5.211391882402561E-4]:1.614709065548E-1,86[&rate=5.211391882402561E-4]:1.614709065548E-1)[&rate=5.211391882402561E-4]:6.701346059512E-3)[&rate=5.211391882402561E-4]:1.920521015254E-2,93[&rate=5.211391882402561E-4]:2.010760929038E-1)[&rate=5.211391882402561E-4]:2.80994817435E-2,87[&rate=5.211391882402561E-4]:2.154769445103E-1)[&rate=5.211391882402561E-4]:1.743088284496E-2,(92[&rate=5.211391882402561E-4]:2.057290435318E-1,(90[&rate=5.211391882402561E-4]:6.063513218816E-2,91[&rate=5.211391882402561E-4]:6.063513218816E-2)[&rate=5.211391882402561E-4]:1.450939113436E-1)[&rate=5.211391882402561E-4]:4.087741396048E-2)[&rate=5.211391882402561E-4]:4.661781395096E-1,(88[&rate=5.211391882402561E-4]:1.674905926083E-1,89[&rate=5.211391882402561E-4]:1.811892227453E-1)[&rate=5.211391882402561E-4]:5.315953742566E-1)[&rate=5.211391882402561E-4]:5.860897822267E-1,3[&rate=5.211391882402561E-4]:7.454497216944E-1)[&rate=5.211391882402561E-4]:6.460403363753E-1,((10[&rate=5.211391882402561E-4]:2.84945669825E-1,15[&rate=5.211391882402561E-4]:3.233018342084E-1)[&rate=5.211391882402561E-4]:5.295079200329E-1,(18[&rate=5.211391882402561E-4]:6.792931303389E-1,6[&rate=5.211391882402561E-4]:6.162794317088E-1)[&rate=5.211391882402561E-4]:1.817358019847E-1)[&rate=5.211391882402561E-4]:6.455296188968E-1)[&rate=5.211391882402561E-4]:2.81778552981E-1)[&rate=5.211391882402561E-4]:7.339251802509E-1,101[&rate=5.211391882402561E-4]:1.404454065274E0)[&rate=5.211391882402561E-4]:1.239900366098E-1)[&rate=5.211391882402561E-4]:5.540358090254E-2,(((16[&rate=5.211391882402561E-4]:2.442135662643E0,97[&rate=5.211391882402561E-4]:2.856044851599E-1)[&rate=5.211391882402561E-4]:1.715791231314E-1,(((146[&rate=5.211391882402561E-4]:4.882483738672E-1,(2[&rate=5.211391882402561E-4]:7.940314347451E-1,(((7[&rate=5.211391882402561E-4]:2.995995763072E-1,8[&rate=5.211391882402561E-4]:2.995995763072E-1)[&rate=5.211391882402561E-4]:4.001704306696E-1,26[&rate=5.211391882402561E-4]:8.066193220454E-1)[&rate=5.211391882402561E-4]:8.187419919628E-2,(31[&rate=5.211391882402561E-4]:8.67402954832E-1,(22[&rate=5.211391882402561E-4]:4.084990720682E-1,27[&rate=5.211391882402561E-4]:4.249374282326E-1)[&rate=5.211391882402561E-4]:4.041093622157E-1)[&rate=5.211391882402561E-4]:6.492618284808E-2)[&rate=5.211391882402561E-4]:8.909955733917E-2)[&rate=5.211391882402561E-4]:1.530724162717E0)[&rate=5.211391882402561E-4]:8.433645816926E-2,147[&rate=5.211391882402561E-4]:5.097433019818E-1)[&rate=5.211391882402561E-4]:6.967937904881E-2,40[&rate=5.211391882402561E-4]:5.220456318503E-1)[&rate=5.211391882402561E-4]:6.176227807175E-3)[&rate=5.211391882402561E-4]:2.650407605145E-2,39[&rate=5.211391882402561E-4]:5.547259357089E-1)[&rate=5.211391882402561E-4]:5.595758808374E-2)[&rate=5.211391882402561E-4]:4.518107257798E-1)[&rate=5.211391882402561E-4]:3.374580489681E-1,((121[&rate=5.211391882402561E-4]:2.470251334585E0,((35[&rate=5.211391882402561E-4]:2.46497424819E-1,127[&rate=5.211391882402561E-4]:2.81362071249E0)[&rate=5.211391882402561E-4]:3.551915048329E-2,36[&rate=5.211391882402561E-4]:3.285919177681E-1)[&rate=5.211391882402561E-4]:6.220736202214E-2)[&rate=5.211391882402561E-4]:7.072958500304E-2,((((62[&rate=5.211391882402561E-4]:3.60136639957E-1,60[&rate=5.211391882402561E-4]:1.683558180392E-1)[&rate=5.211391882402561E-4]:7.687016750772E-2,(65[&rate=5.211391882402561E-4]:2.191749255247E-1,64[&rate=5.211391882402561E-4]:3.698598570314E-1)[&rate=5.211391882402561E-4]:2.605106002225E-2)[&rate=5.211391882402561E-4]:2.887579710926E-1,(63[&rate=5.211391882402561E-4]:3.723787371652E-1,61[&rate=5.211391882402561E-4]:4.134746275763E-1)[&rate=5.211391882402561E-4]:3.12290150981E-1)[&rate=5.211391882402561E-4]:1.299919445576E0,(((((46[&rate=5.211391882402561E-4]:4.71601229653E-1,43[&rate=5.211391882402561E-4]:4.71601229653E-1)[&rate=5.211391882402561E-4]:1.053100217481E-1,(41[&rate=5.211391882402561E-4]:4.865730149282E-1,(42[&rate=5.211391882402561E-4]:4.853577708976E-2,48[&rate=5.211391882402561E-4]:8.678714320998E-2)[&rate=5.211391882402561E-4]:4.435017187127E-1)[&rate=5.211391882402561E-4]:3.569342772992E-2)[&rate=5.211391882402561E-4]:5.783424790777E-2,((51[&rate=5.211391882402561E-4]:5.455983235929E-1,47[&rate=5.211391882402561E-4]:5.729207279644E-1)[&rate=5.211391882402561E-4]:4.987320262564E-2,((49[&rate=5.211391882402561E-4]:5.289351225116E-1,50[&rate=5.211391882402561E-4]:5.289351225116E-1)[&rate=5.211391882402561E-4]:4.957294089847E-2,44[&rate=5.211391882402561E-4]:6.058304677816E-1)[&rate=5.211391882402561E-4]:1.149898193417E-2)[&rate=5.211391882402561E-4]:1.195156871883E-2)[&rate=5.211391882402561E-4]:3.400327233105E-2,45[&rate=5.211391882402561E-4]:6.605520503285E-1)[&rate=5.211391882402561E-4]:4.239013292469E-1,(128[&rate=5.211391882402561E-4]:1.8299710423E0,((118[&rate=5.211391882402561E-4]:7.088059837456E-1,69[&rate=5.211391882402561E-4]:7.197648878553E-1)[&rate=5.211391882402561E-4]:3.183242701106E-1,(((131[&rate=5.211391882402561E-4]:1.323967399598E-1,130[&rate=5.211391882402561E-4]:1.296570139324E-1)[&rate=5.211391882402561E-4]:1.135933573029E-1,132[&rate=5.211391882402561E-4]:2.459900972626E-1)[&rate=5.211391882402561E-4]:6.981390170628E-2,129[&rate=5.211391882402561E-4]:3.130642729416E-1)[&rate=5.211391882402561E-4]:5.770796795447E-1)[&rate=5.211391882402561E-4]:9.425668158406E-1)[&rate=5.211391882402561E-4]:2.787854956725E-2)[&rate=5.211391882402561E-4]:2.810860486966E-2)[&rate=5.211391882402561E-4]:5.776244887876E-2)[&rate=5.211391882402561E-4]:3.143273187686E-1)[&rate=5.211391882402561E-4]:1.376706645058E-1,(((68[&rate=5.211391882402561E-4]:8.4804853463E-1,(57[&rate=5.211391882402561E-4]:4.538109150231E-1,((59[&rate=5.211391882402561E-4]:3.124940186778E-1,(56[&rate=5.211391882402561E-4]:2.912530255909E-1,55[&rate=5.211391882402561E-4]:2.912530255909E-1)[&rate=5.211391882402561E-4]:1.304427177522E-2)[&rate=5.211391882402561E-4]:7.60013817846E-2,(37[&rate=5.211391882402561E-4]:3.250281837374E-1,(54[&rate=5.211391882402561E-4]:8.932605812976E-2,58[&rate=5.211391882402561E-4]:1.467031073101E-1)[&rate=5.211391882402561E-4]:1.591993933672E-1)[&rate=5.211391882402561E-4]:1.017185828452E-1)[&rate=5.211391882402561E-4]:6.258327412363E-2)[&rate=5.211391882402561E-4]:4.461501879129E-1)[&rate=5.211391882402561E-4]:2.14595815105E-1,((((((((12[&rate=5.211391882402561E-4]:2.843691759217E-1,5[&rate=5.211391882402561E-4]:2.460130115383E-1)[&rate=5.211391882402561E-4]:3.494856256578E-1,29[&rate=5.211391882402561E-4]:7.40704116648E-1)[&rate=5.211391882402561E-4]:2.146965831357E-1,103[&rate=5.211391882402561E-4]:7.225239874549E-1)[&rate=5.211391882402561E-4]:1.421676805039E0,52[&rate=5.211391882402561E-4]:4.799070579328E-1)[&rate=5.211391882402561E-4]:2.496544042073E-1,(((71[&rate=5.211391882402561E-4]:3.639783587548E-1,77[&rate=5.211391882402561E-4]:4.269920573849E-1)[&rate=5.211391882402561E-4]:3.884699029728E-2,(((79[&rate=5.211391882402561E-4]:3.791362429818E-1,(72[&rate=5.211391882402561E-4]:3.789149580907E-2,78[&rate=5.211391882402561E-4]:5.980930402839E-2)[&rate=5.211391882402561E-4]:3.193269389534E-1)[&rate=5.211391882402561E-4]:2.029364930566E-3,82[&rate=5.211391882402561E-4]:3.893847859944E-1)[&rate=5.211391882402561E-4]:2.312556915209E-2,(73[&rate=5.211391882402561E-4]:4.427633419995E-1,(81[&rate=5.211391882402561E-4]:9.242287637261E-2,80[&rate=5.211391882402561E-4]:9.242287637261E-2)[&rate=5.211391882402561E-4]:3.010253971338E-1)[&rate=5.211391882402561E-4]:2.623725475742E-3)[&rate=5.211391882402561E-4]:2.593143226167E-2)[&rate=5.211391882402561E-4]:3.580378142626E-1,(75[&rate=5.211391882402561E-4]:5.752335724435E-1,((76[&rate=5.211391882402561E-4]:4.16406835787E-1,70[&rate=5.211391882402561E-4]:3.780506714035E-1)[&rate=5.211391882402561E-4]:5.594556463056E-2,74[&rate=5.211391882402561E-4]:4.723524004175E-1)[&rate=5.211391882402561E-4]:1.02881172026E-1)[&rate=5.211391882402561E-4]:2.54122741556E-1)[&rate=5.211391882402561E-4]:6.384714854413E-1)[&rate=5.211391882402561E-4]:1.650054710207E-2,53[&rate=5.211391882402561E-4]:7.378652879307E-1)[&rate=5.211391882402561E-4]:8.714959133376E-2,(137[&rate=5.211391882402561E-4]:5.365799838039E-1,(134[&rate=5.211391882402561E-4]:3.534907208089E-1,133[&rate=5.211391882402561E-4]:3.836277071101E-1)[&rate=5.211391882402561E-4]:1.118563862828E-1)[&rate=5.211391882402561E-4]:1.11161028284E0)[&rate=5.211391882402561E-4]:3.542312042502E-1,125[&rate=5.211391882402561E-4]:9.688635698534E-1)[&rate=5.211391882402561E-4]:2.604474465483E-1)[&rate=5.211391882402561E-4]:3.452917592784E-1,((66[&rate=5.211391882402561E-4]:4.564198582485E-1,(((120[&rate=5.211391882402561E-4]:9.373340507524E-1,(135[&rate=5.211391882402561E-4]:3.465159085873E-1,(138[&rate=5.211391882402561E-4]:1.626748133359E-1,136[&rate=5.211391882402561E-4]:3.116796402065E-2)[&rate=5.211391882402561E-4]:3.838410952515E-1)[&rate=5.211391882402561E-4]:3.387633476446E-1)[&rate=5.211391882402561E-4]:7.0133987035E-1,126[&rate=5.211391882402561E-4]:9.488618094175E-1)[&rate=5.211391882402561E-4]:6.874388851342E-1,119[&rate=5.211391882402561E-4]:2.422003217195E0)[&rate=5.211391882402561E-4]:6.72933533818E-2)[&rate=5.211391882402561E-4]:5.007635689675E-2,(67[&rate=5.211391882402561E-4]:3.743446164805E-1,(122[&rate=5.211391882402561E-4]:4.146643372486E-1,(124[&rate=5.211391882402561E-4]:3.176080313266E-1,123[&rate=5.211391882402561E-4]:3.203402717637E-1)[&rate=5.211391882402561E-4]:9.43240654849E-2)[&rate=5.211391882402561E-4]:4.609528295726E-1)[&rate=5.211391882402561E-4]:1.321515986647E-1)[&rate=5.211391882402561E-4]:3.537192560959E-1)[&rate=5.211391882402561E-4]:6.736034360778E-3)[&rate=5.211391882402561E-4]:2.024780525804E-3,34[&rate=5.211391882402561E-4]:5.962587497619E-3)[&rate=5.211391882402561E-4]:1.597073883338E-2)[&rate=5.211391882402561E-4]:6.701702795157E-3,33[&rate=5.211391882402561E-4]:1.219667296179E-2);
tree STATE_2700000 [&joint=-20991.051413015823,lnP=-20991.051413015823] = [&R] (((((38[&rate=5.318119367292148E-4]:8.228239626172E-1,((((((99[&rate=5.318119367292148E-4]:6.262891132309E-1,96[&rate=5.318119367292148E-4]:5.90769987548E-1)[&rate=5.318119367292148E-4]:4.146689950848E-2,98[&rate=5.318119367292148E-4]:6.458980892421E-1)[&rate=5.318119367292148E-4]:2.326863102096E-2,((94[&rate=5.318119367292148E-4]:2.924413929827E-1,100[&rate=5.318119367292148E-4]:2.924413929827E-1)[&rate=5.318119367292148E-4]:1.423680955538E-1,95[&rate=5.318119367292148E-4]:5.195089420886E-1)[&rate=5.318119367292148E-4]:1.605867399233E-1)[&rate=5.318119367292148E-4]:2.941370113575E-2,146[&rate=5.318119367292148E-4]:6.903837000875E-1)[&rate=5.318119367292148E-4]:1.021431586068E-2,147[&rate=5.318119367292148E-4]:6.377564858935E-1)[&rate=5.318119367292148E-4]:6.105823277352E-2,(40[&rate=5.318119367292148E-4]:6.344934543277E-1,((16[&rate=5.318119367292148E-4]:2.614797134657E0,((2[&rate=5.318119367292148E-4]:9.017038375103E-1,((31[&rate=5.318119367292148E-4]:7.722534844177E-1,((7[&rate=5.318119367292148E-4]:1.435722714982E-1,8[&rate=5.318119367292148E-4]:1.435722714982E-1)[&rate=5.318119367292148E-4]:2.083035484486E-1,26[&rate=5.318119367292148E-4]:4.587251350154E-1)[&rate=5.318119367292148E-4]:2.696927329639E-1)[&rate=5.318119367292148E-4]:2.191112579885E-1,(22[&rate=5.318119367292148E-4]:4.847535734193E-1,27[&rate=5.318119367292148E-4]:5.011919295837E-1)[&rate=5.318119367292148E-4]:4.518166484388E-1)[&rate=5.318119367292148E-4]:1.377363553781E-1)[&rate=5.318119367292148E-4]:1.317607277866E0,(((((88[&rate=5.318119367292148E-4]:1.023105220148E-1,89[&rate=5.318119367292148E-4]:1.160091521518E-1)[&rate=5.318119367292148E-4]:3.542631338308E-1,((87[&rate=5.318119367292148E-4]:1.973038022988E-1,((83[&rate=5.318119367292148E-4]:1.667697521978E-1,86[&rate=5.318119367292148E-4]:1.667697521978E-1)[&rate=5.318119367292148E-4]:5.672946186934E-3,(85[&rate=5.318119367292148E-4]:1.60132467468E-1,(84[&rate=5.318119367292148E-4]:6.414167746231E-2,93[&rate=5.318119367292148E-4]:7.784030759932E-2)[&rate=5.318119367292148E-4]:9.59907900057E-2)[&rate=5.318119367292148E-4]:1.231023091668E-2)[&rate=5.318119367292148E-4]:2.486110391411E-2)[&rate=5.318119367292148E-4]:3.813108915444E-2,((90[&rate=5.318119367292148E-4]:1.759492713097E-1,91[&rate=5.318119367292148E-4]:1.759492713097E-1)[&rate=5.318119367292148E-4]:7.565216505761E-3,92[&rate=5.318119367292148E-4]:1.835144878154E-1)[&rate=5.318119367292148E-4]:6.561903377485E-2)[&rate=5.318119367292148E-4]:2.211387643923E-1)[&rate=5.318119367292148E-4]:9.28987408316E-1,((6[&rate=5.318119367292148E-4]:5.316557182799E-1,(18[&rate=5.318119367292148E-4]:5.236587724814E-1,3[&rate=5.318119367292148E-4]:4.085902793308E-1)[&rate=5.318119367292148E-4]:7.101064442856E-2)[&rate=5.318119367292148E-4]:7.169035466046E-2,(10[&rate=5.318119367292148E-4]:3.679201374781E-1,15[&rate=5.318119367292148E-4]:4.062763018616E-1)[&rate=5.318119367292148E-4]:2.518642916266E-1)[&rate=5.318119367292148E-4]:2.945437583445E-1)[&rate=5.318119367292148E-4]:7.589125924029E-1,((142[&rate=5.318119367292148E-4]:8.523635427507E-1,(144[&rate=5.318119367292148E-4]:6.401032978058E-1,(141[&rate=5.318119367292148E-4]:2.970434684621E-2,145[&rate=5.318119367292148E-4]:3.24440728738E-2)[&rate=5.318119367292148E-4]:6.131386769869E-1)[&rate=5.318119367292148E-4]:2.067807928899E-1)[&rate=5.318119367292148E-4]:8.451118873702E-1,((((((139[&rate=5.318119367292148E-4]:7.093947238372E-1,(111[&rate=5.318119367292148E-4]:4.805800811028E-1,106[&rate=5.318119367292148E-4]:4.641417249384E-1)[&rate=5.318119367292148E-4]:5.347217698102E-2)[&rate=5.318119367292148E-4]:2.670211222514E-1,116[&rate=5.318119367292148E-4]:7.243610515681E-1)[&rate=5.318119367292148E-4]:1.57726478218E-2,(148[&rate=5.318119367292148E-4]:3.16930669801E-1,143[&rate=5.318119367292148E-4]:3.141909437736E-1)[&rate=5.318119367292148E-4]:4.615591939726E-1)[&rate=5.318119367292148E-4]:3.689768147539E-1,((115[&rate=5.318119367292148E-4]:6.727577488302E-1,(109[&rate=5.318119367292148E-4]:4.553951782446E-1,((104[&rate=5.318119367292148E-4]:6.6490808439E-2,114[&rate=5.318119367292148E-4]:6.216835836226E-3)[&rate=5.318119367292148E-4]:3.111673580112E-1,(108[&rate=5.318119367292148E-4]:2.011601191068E-1,107[&rate=5.318119367292148E-4]:2.038998451341E-1)[&rate=5.318119367292148E-4]:1.737583213161E-1)[&rate=5.318119367292148E-4]:5.855892960271E-2)[&rate=5.318119367292148E-4]:2.9681462538E-1)[&rate=5.318119367292148E-4]:1.920814985067E-1,(13[&rate=5.318119367292148E-4]:4.575766458207E-1,19[&rate=5.318119367292148E-4]:4.959328102044E-1)[&rate=5.318119367292148E-4]:4.894543823381E-1)[&rate=5.318119367292148E-4]:2.44271266807E-1)[&rate=5.318119367292148E-4]:1.11911350396E-1,((((117[&rate=5.318119367292148E-4]:7.44922478394E-1,105[&rate=5.318119367292148E-4]:7.147854920926E-1)[&rate=5.318119367292148E-4]:4.489168792391E-3,110[&rate=5.318119367292148E-4]:7.411924691041E-1)[&rate=5.318119367292148E-4]:9.632009079783E-2,(14[&rate=5.318119367292148E-4]:5.480463256898E-1,17[&rate=5.318119367292148E-4]:5.864024900735E-1)[&rate=5.318119367292148E-4]:2.949456862669E-1)[&rate=5.318119367292148E-4]:1.527093912108E-2,(((113[&rate=5.318119367292148E-4]:3.478126988902E-1,(30[&rate=5.318119367292148E-4]:1.969764400987E-1,4[&rate=5.318119367292148E-4]:2.437370037272E-2)[&rate=5.318119367292148E-4]:2.659047519423E-1)[&rate=5.318119367292148E-4]:8.273505347411E-2,9[&rate=5.318119367292148E-4]:4.223285742822E-1)[&rate=5.318119367292148E-4]:7.650399607602E-2,112[&rate=5.318119367292148E-4]:5.070517484403E-1)[&rate=5.318119367292148E-4]:3.512112026374E-1)[&rate=5.318119367292148E-4]:4.449506942839E-1)[&rate=5.318119367292148E-4]:1.719502100783E-1,(102[&rate=5.318119367292148E-4]:1.626860803126E-1,((((21[&rate=5.318119367292148E-4]:8.515773914882E-1,28[&rate=5.318119367292148E-4]:8.762349257346E-1)[&rate=5.318119367292148E-4]:6.57324005984E-2,1[&rate=5.318119367292148E-4]:1.556659564701E-1)[&rate=5.318119367292148E-4]:6.648120926329E-2,24[&rate=5.318119367292148E-4]:1.002969083542E0)[&rate=5.318119367292148E-4]:2.563080913255E-1,((140[&rate=5.318119367292148E-4]:3.515812386463E-1,11[&rate=5.318119367292148E-4]:3.70759320838E-1)[&rate=5.318119367292148E-4]:3.300982647849E-1,(23[&rate=5.318119367292148E-4]:5.766051045614E-1,(25[&rate=5.318119367292148E-4]:4.627365462822E-1,20[&rate=5.318119367292148E-4]:4.435584640904E-1)[&rate=5.318119367292148E-4]:1.248274623889E-1)[&rate=5.318119367292148E-4]:2.091839879107E-1)[&rate=5.318119367292148E-4]:4.625291782853E-1)[&rate=5.318119367292148E-4]:6.505274106185E-2)[&rate=5.318119367292148E-4]:2.385051723878E-1)[&rate=5.318119367292148E-4]:4.970883495461E-2)[&rate=5.318119367292148E-4]:1.565872675396E-1)[&rate=5.318119367292148E-4]:3.359279682877E-1,101[&rate=5.318119367292148E-4]:9.379358714274E-1)[&rate=5.318119367292148E-4]:2.978136001128E-1)[&rate=5.318119367292148E-4]:2.667188959936E-1)[&rate=5.318119367292148E-4]:6.25754086883E-2,(39[&rate=5.318119367292148E-4]:5.458033624193E-1,97[&rate=5.318119367292148E-4]:4.747651110531E-1)[&rate=5.318119367292148E-4]:4.607625480893E-2)[&rate=5.318119367292148E-4]:4.261383709939E-2)[&rate=5.318119367292148E-4]:6.944215159083E-3)[&rate=5.318119367292148E-4]:2.496923040595E-1)[&rate=5.318119367292148E-4]:3.199460965823E-1,((((((((64[&rate=5.318119367292148E-4]:1.92002411109E-1,62[&rate=5.318119367292148E-4]:2.330983015201E-1)[&rate=5.318119367292148E-4]:2.012786218545E-1,65[&rate=5.318119367292148E-4]:2.425961014569E-1)[&rate=5.318119367292148E-4]:6.366632304815E-2,60[&rate=5.318119367292148E-4]:3.06262424505E-1)[&rate=5.318119367292148E-4]:1.528731989857E-1,(63[&rate=5.318119367292148E-4]:1.853897280717E-1,61[&rate=5.318119367292148E-4]:2.264856184828E-1)[&rate=5.318119367292148E-4]:4.244308269257E-1)[&rate=5.318119367292148E-4]:1.001774607012E0,(((118[&rate=5.318119367292148E-4]:5.240177848691E-1,69[&rate=5.318119367292148E-4]:5.349766889787E-1)[&rate=5.318119367292148E-4]:1.679326410161E-2,(129[&rate=5.318119367292148E-4]:2.40175406431E-1,((131[&rate=5.318119367292148E-4]:1.153014500034E-1,130[&rate=5.318119367292148E-4]:1.125617239761E-1)[&rate=5.318119367292148E-4]:1.22103598203E-1,132[&rate=5.318119367292148E-4]:2.374050482064E-1)[&rate=5.318119367292148E-4]:5.510084252001E-3)[&rate=5.318119367292148E-4]:1.636493411697E-1)[&rate=5.318119367292148E-4]:1.074135226893E0,128[&rate=5.318119367292148E-4]:1.475220248466E0)[&rate=5.318119367292148E-4]:3.774477655637E-2)[&rate=5.318119367292148E-4]:2.029372449562E-1,(45[&rate=5.318119367292148E-4]:7.544797872579E-1,(((44[&rate=5.318119367292148E-4]:3.739179414708E-1,(51[&rate=5.318119367292148E-4]:1.801282476344E-1,47[&rate=5.318119367292148E-4]:2.074506520059E-1)[&rate=5.318119367292148E-4]:1.719317703391E-1)[&rate=5.318119367292148E-4]:2.734430401917E-1,(50[&rate=5.318119367292148E-4]:4.823032755023E-1,49[&rate=5.318119367292148E-4]:4.823032755023E-1)[&rate=5.318119367292148E-4]:1.377353017887E-1)[&rate=5.318119367292148E-4]:6.311224482531E-2,(((42[&rate=5.318119367292148E-4]:2.59417942161E-1,(48[&rate=5.318119367292148E-4]:2.915625590131E-1,41[&rate=5.318119367292148E-4]:2.478467120186E-1)[&rate=5.318119367292148E-4]:6.106749268171E-3)[&rate=5.318119367292148E-4]:1.577284183633E-1,46[&rate=5.318119367292148E-4]:4.66326688393E-1)[&rate=5.318119367292148E-4]:1.45569458642E-1,43[&rate=5.318119367292148E-4]:6.11896147035E-1)[&rate=5.318119367292148E-4]:1.040415603269E-1)[&rate=5.318119367292148E-4]:4.673880120728E-2)[&rate=5.318119367292148E-4]:1.880262704297E-1)[&rate=5.318119367292148E-4]:1.037931717298E-1,(36[&rate=5.318119367292148E-4]:2.176283967194E-1,35[&rate=5.318119367292148E-4]:1.710530542536E-1)[&rate=5.318119367292148E-4]:1.198752641674E-1)[&rate=5.318119367292148E-4]:1.282209377151E-1,(121[&rate=5.318119367292148E-4]:2.029584569043E0,127[&rate=5.318119367292148E-4]:2.470680459454E0)[&rate=5.318119367292148E-4]:5.155920843529E-1)[&rate=5.318119367292148E-4]:1.212553565479E-1)[&rate=5.318119367292148E-4]:4.090264597724E-1,((68[&rate=5.318119367292148E-4]:4.939031232062E-1,(((59[&rate=5.318119367292148E-4]:1.883537288934E-1,(56[&rate=5.318119367292148E-4]:1.102497219735E-1,55[&rate=5.318119367292148E-4]:1.102497219735E-1)[&rate=5.318119367292148E-4]:6.990728560833E-2)[&rate=5.318119367292148E-4]:2.770809901887E-2,(58[&rate=5.318119367292148E-4]:1.375070326113E-1,(54[&rate=5.318119367292148E-4]:6.996626655251E-2,37[&rate=5.318119367292148E-4]:1.464689987929E-1)[&rate=5.318119367292148E-4]:1.016371687846E-2)[&rate=5.318119367292148E-4]:9.768047836111E-2)[&rate=5.318119367292148E-4]:1.888616147608E-1,57[&rate=5.318119367292148E-4]:4.076556831102E-1)[&rate=5.318119367292148E-4]:1.381600084021E-1)[&rate=5.318119367292148E-4]:2.848122323E-1,(((((((137[&rate=5.318119367292148E-4]:4.501721219383E-1,134[&rate=5.318119367292148E-4]:3.789392452261E-1)[&rate=5.318119367292148E-4]:1.235967651136E-1,133[&rate=5.318119367292148E-4]:5.326729966408E-1)[&rate=5.318119367292148E-4]:6.879480587909E-1,(((12[&rate=5.318119367292148E-4]:2.963770997054E-1,5[&rate=5.318119367292148E-4]:2.580209353219E-1)[&rate=5.318119367292148E-4]:2.617889748536E-1,29[&rate=5.318119367292148E-4]:6.650153896275E-1)[&rate=5.318119367292148E-4]:1.874441974881E-1,103[&rate=5.318119367292148E-4]:6.195828747868E-1)[&rate=5.318119367292148E-4]:1.491449139549E0)[&rate=5.318119367292148E-4]:4.026028642493E-2,52[&rate=5.318119367292148E-4]:4.869985661998E-1)[&rate=5.318119367292148E-4]:2.350119115673E-1,53[&rate=5.318119367292148E-4]:7.138137564557E-1)[&rate=5.318119367292148E-4]:3.415987374594E-2,(((((82[&rate=5.318119367292148E-4]:2.937915404936E-1,(79[&rate=5.318119367292148E-4]:2.334630272573E-1,(72[&rate=5.318119367292148E-4]:4.068262306698E-2,78[&rate=5.318119367292148E-4]:6.260043128629E-2)[&rate=5.318119367292148E-4]:1.70862595971E-1)[&rate=5.318119367292148E-4]:5.210933515423E-2)[&rate=5.318119367292148E-4]:5.585159053073E-3,71[&rate=5.318119367292148E-4]:2.637602611906E-1)[&rate=5.318119367292148E-4]:1.395550401559E-1,73[&rate=5.318119367292148E-4]:4.718084520313E-1)[&rate=5.318119367292148E-4]:5.954875372613E-2,((81[&rate=5.318119367292148E-4]:3.995022215965E-2,80[&rate=5.318119367292148E-4]:3.995022215965E-2)[&rate=5.318119367292148E-4]:3.56909377218E-1,77[&rate=5.318119367292148E-4]:4.406952158161E-1)[&rate=5.318119367292148E-4]:8.518253788665E-2)[&rate=5.318119367292148E-4]:4.589529808808E-1,(75[&rate=5.318119367292148E-4]:6.605008713274E-1,((74[&rate=5.318119367292148E-4]:4.625729752915E-1,70[&rate=5.318119367292148E-4]:4.24216810908E-1)[&rate=5.318119367292148E-4]:4.094911044975E-2,76[&rate=5.318119367292148E-4]:5.035220857413E-1)[&rate=5.318119367292148E-4]:1.569787855862E-1)[&rate=5.318119367292148E-4]:3.298093153109E-1)[&rate=5.318119367292148E-4]:5.041265021755E-1)[&rate=5.318119367292148E-4]:3.696493608065E-1,125[&rate=5.318119367292148E-4]:9.07240477347E-1)[&rate=5.318119367292148E-4]:3.814154482592E-2)[&rate=5.318119367292148E-4]:7.184363547225E-1)[&rate=5.318119367292148E-4]:4.803292329388E-2,((66[&rate=5.318119367292148E-4]:3.403100078457E-1,((126[&rate=5.318119367292148E-4]:5.563785826767E-1,120[&rate=5.318119367292148E-4]:1.246190694362E0)[&rate=5.318119367292148E-4]:5.385730366085E-1,(119[&rate=5.318119367292148E-4]:1.804824099468E0,(135[&rate=5.318119367292148E-4]:5.74354549543E-1,(138[&rate=5.318119367292148E-4]:1.8599593834E-1,136[&rate=5.318119367292148E-4]:5.448908902478E-2)[&rate=5.318119367292148E-4]:5.883586112031E-1)[&rate=5.318119367292148E-4]:8.825243444461E-1)[&rate=5.318119367292148E-4]:7.583004246044E-2)[&rate=5.318119367292148E-4]:4.925325782455E-1)[&rate=5.318119367292148E-4]:8.626704307535E-2,(67[&rate=5.318119367292148E-4]:3.714291852796E-1,(122[&rate=5.318119367292148E-4]:3.942823405769E-1,(124[&rate=5.318119367292148E-4]:3.56255843048E-1,123[&rate=5.318119367292148E-4]:3.589880834852E-1)[&rate=5.318119367292148E-4]:3.529425709177E-2)[&rate=5.318119367292148E-4]:4.784193950433E-1)[&rate=5.318119367292148E-4]:5.514786564143E-2)[&rate=5.318119367292148E-4]:5.708869448293E-1)[&rate=5.318119367292148E-4]:1.611183065822E-2,(32[&rate=5.318119367292148E-4]:9.668031589748E-2,(33[&rate=5.318119367292148E-4]:2.887660417016E-2,34[&rate=5.318119367292148E-4]:4.531496033453E-2)[&rate=5.318119367292148E-4]:7.328316378203E-2)[&rate=5.318119367292148E-4]:3.196400366187E-2);
tree STATE_2790000 [&joint=-20962.435364589564,lnP=-20962.435364589564] = [&R] (33[&rate=5.450808744754781E-4]:8.410800846343E-2,((((((66[&rate=5.450808744754781E-4]:1.285327853633E-2,120[&rate=5.450808744754781E-4]:1.949839579906E0)[&rate=5.450808744754781E-4]:1.788105245132E-1,(119[&rate=5.450808744754781E-4]:2.220686609004E0,126[&rate=5.450808744754781E-4]:1.43498408636E0)[&rate=5.450808744754781E-4]:3.853906374406E-3)[&rate=5.450808744754781E-4]:5.49009690328E-2,((67[&rate=5.450808744754781E-4]:1.822798019976E-1,(122[&rate=5.450808744754781E-4]:4.406141368316E-1,(124[&rate=5.450808744754781E-4]:8.834570946389E-2,123[&rate=5.450808744754781E-4]:9.107794990102E-2)[&rate=5.450808744754781E-4]:3.495361869306E-1)[&rate=5.450808744754781E-4]:2.429382155067E-1)[&rate=5.450808744754781E-4]:1.302932101352E-2,(135[&rate=5.450808744754781E-4]:6.261344982325E-1,(138[&rate=5.450808744754781E-4]:1.597983458493E-1,136[&rate=5.450808744754781E-4]:2.829149653408E-2)[&rate=5.450808744754781E-4]:6.663361523832E-1)[&rate=5.450808744754781E-4]:1.254106131628E0)[&rate=5.450808744754781E-4]:5.125564907113E-2)[&rate=5.450808744754781E-4]:5.850601910776E-1,(((68[&rate=5.450808744754781E-4]:3.049447443425E-1,(59[&rate=5.450808744754781E-4]:3.040516531516E-1,((54[&rate=5.450808744754781E-4]:1.606996469975E-1,(57[&rate=5.450808744754781E-4]:1.955513170445E-1,37[&rate=5.450808744754781E-4]:2.310704427276E-1)[&rate=5.450808744754781E-4]:6.131936510416E-3)[&rate=5.450808744754781E-4]:5.542654607136E-2,((55[&rate=5.450808744754781E-4]:2.006581507398E-1,56[&rate=5.450808744754781E-4]:2.006581507398E-1)[&rate=5.450808744754781E-4]:2.582220272703E-2,58[&rate=5.450808744754781E-4]:2.538027578386E-1)[&rate=5.450808744754781E-4]:1.970048441065E-2)[&rate=5.450808744754781E-4]:4.96740939625E-2)[&rate=5.450808744754781E-4]:5.007341905985E-2)[&rate=5.450808744754781E-4]:5.802312707859E-1,(((52[&rate=5.450808744754781E-4]:5.040239967872E-1,(((12[&rate=5.450808744754781E-4]:1.401738726098E-1,5[&rate=5.450808744754781E-4]:1.018177082263E-1)[&rate=5.450808744754781E-4]:8.18649701687E-2,29[&rate=5.450808744754781E-4]:3.28888157847E-1)[&rate=5.450808744754781E-4]:7.824329248173E-1,103[&rate=5.450808744754781E-4]:8.784443703355E-1)[&rate=5.450808744754781E-4]:1.289873361013E0)[&rate=5.450808744754781E-4]:3.937451610026E-1,(((((((82[&rate=5.450808744754781E-4]:1.511960307266E-1,79[&rate=5.450808744754781E-4]:1.429768526446E-1)[&rate=5.450808744754781E-4]:2.146341606974E-1,(71[&rate=5.450808744754781E-4]:1.823179049031E-1,(78[&rate=5.450808744754781E-4]:5.920346329661E-2,72[&rate=5.450808744754781E-4]:3.72856550773E-2)[&rate=5.450808744754781E-4]:1.505117018805E-1)[&rate=5.450808744754781E-4]:1.478958481648E-1)[&rate=5.450808744754781E-4]:1.054753195196E-1,(77[&rate=5.450808744754781E-4]:3.887108268401E-1,73[&rate=5.450808744754781E-4]:3.941902788948E-1)[&rate=5.450808744754781E-4]:1.099919443775E-1)[&rate=5.450808744754781E-4]:1.005316515724E-1,(81[&rate=5.450808744754781E-4]:2.164295951546E-1,80[&rate=5.450808744754781E-4]:2.164295951546E-1)[&rate=5.450808744754781E-4]:3.389692111971E-1)[&rate=5.450808744754781E-4]:2.34166726216E-1,(75[&rate=5.450808744754781E-4]:4.731745156798E-1,((76[&rate=5.450808744754781E-4]:3.57317498012E-1,74[&rate=5.450808744754781E-4]:3.57317498012E-1)[&rate=5.450808744754781E-4]:5.349184951155E-2,70[&rate=5.450808744754781E-4]:3.724531831401E-1)[&rate=5.450808744754781E-4]:6.23651681562E-2)[&rate=5.450808744754781E-4]:3.65706085381E-1)[&rate=5.450808744754781E-4]:7.854046154326E-1,53[&rate=5.450808744754781E-4]:8.778221578812E-1)[&rate=5.450808744754781E-4]:7.178258974E-3,(137[&rate=5.450808744754781E-4]:5.925689567E-1,(133[&rate=5.450808744754781E-4]:4.733767177483E-1,134[&rate=5.450808744754781E-4]:4.432397314471E-1)[&rate=5.450808744754781E-4]:7.809634854069E-2)[&rate=5.450808744754781E-4]:1.115606847534E0)[&rate=5.450808744754781E-4]:4.572019623184E-3)[&rate=5.450808744754781E-4]:2.40541972651E-1,125[&rate=5.450808744754781E-4]:9.197318954682E-1)[&rate=5.450808744754781E-4]:1.32110786327E-1)[&rate=5.450808744754781E-4]:3.290210201624E-1,((38[&rate=5.450808744754781E-4]:8.396623808822E-1,((((((((7[&rate=5.450808744754781E-4]:2.130828995494E-1,8[&rate=5.450808744754781E-4]:2.130828995494E-1)[&rate=5.450808744754781E-4]:3.735620391983E-1,26[&rate=5.450808744754781E-4]:6.934942538162E-1)[&rate=5.450808744754781E-4]:2.239271991005E-1,(31[&rate=5.450808744754781E-4]:8.663703866674E-1,(22[&rate=5.450808744754781E-4]:2.191216231988E-1,27[&rate=5.450808744754781E-4]:2.355599793632E-1)[&rate=5.450808744754781E-4]:5.924542429205E-1)[&rate=5.450808744754781E-4]:9.488668268773E-2)[&rate=5.450808744754781E-4]:1.939485539842E-1,2[&rate=5.450808744754781E-4]:9.278083630652E-1)[&rate=5.450808744754781E-4]:1.654778089251E0,16[&rate=5.450808744754781E-4]:2.711353575604E0)[&rate=5.450808744754781E-4]:1.853021872011E-2,(39[&rate=5.450808744754781E-4]:6.286809969618E-1,(40[&rate=5.450808744754781E-4]:6.044292363867E-1,147[&rate=5.450808744754781E-4]:6.618062855671E-1)[&rate=5.450808744754781E-4]:2.42517605751E-2)[&rate=5.450808744754781E-4]:1.570987124457E-2)[&rate=5.450808744754781E-4]:2.911183322365E-3,(146[&rate=5.450808744754781E-4]:4.605351090709E-1,((((((((93[&rate=5.450808744754781E-4]:1.837925589326E-2,84[&rate=5.450808744754781E-4]:4.680625756242E-3)[&rate=5.450808744754781E-4]:1.102041497172E-1,((83[&rate=5.450808744754781E-4]:8.751479824634E-2,85[&rate=5.450808744754781E-4]:8.751479824634E-2)[&rate=5.450808744754781E-4]:1.072630456143E-2,86[&rate=5.450808744754781E-4]:9.824110280777E-2)[&rate=5.450808744754781E-4]:1.664367266564E-2)[&rate=5.450808744754781E-4]:5.674789019768E-2,(((90[&rate=5.450808744754781E-4]:6.455083766491E-2,91[&rate=5.450808744754781E-4]:6.455083766491E-2)[&rate=5.450808744754781E-4]:2.255356161311E-2,92[&rate=5.450808744754781E-4]:8.710439927802E-2)[&rate=5.450808744754781E-4]:4.209306356523E-2,87[&rate=5.450808744754781E-4]:1.154988327062E-1)[&rate=5.450808744754781E-4]:5.613383296485E-2)[&rate=5.450808744754781E-4]:1.424650905531E-1,(88[&rate=5.450808744754781E-4]:1.58134592324E-1,89[&rate=5.450808744754781E-4]:1.71833222461E-1)[&rate=5.450808744754781E-4]:1.559631639003E-1)[&rate=5.450808744754781E-4]:7.288601266777E-1,3[&rate=5.450808744754781E-4]:5.032318555048E-1)[&rate=5.450808744754781E-4]:7.7610204509E-2,(((10[&rate=5.450808744754781E-4]:1.875307239906E-1,15[&rate=5.450808744754781E-4]:2.25886888374E-1)[&rate=5.450808744754781E-4]:3.681448619703E-1,6[&rate=5.450808744754781E-4]:5.392372297965E-1)[&rate=5.450808744754781E-4]:6.303374856604E-3,18[&rate=5.450808744754781E-4]:6.085543032832E-1)[&rate=5.450808744754781E-4]:8.735624988118E-2)[&rate=5.450808744754781E-4]:5.842667152686E-1,(((((23[&rate=5.450808744754781E-4]:5.308008765779E-1,(20[&rate=5.450808744754781E-4]:2.511356173797E-1,25[&rate=5.450808744754781E-4]:2.703136995714E-1)[&rate=5.450808744754781E-4]:2.714460811161E-1)[&rate=5.450808744754781E-4]:2.924421317287E-1,(11[&rate=5.450808744754781E-4]:5.52333121217E-1,140[&rate=5.450808744754781E-4]:5.331550390253E-1)[&rate=5.450808744754781E-4]:1.859783802404E-1)[&rate=5.450808744754781E-4]:3.334172067907E-1,(((21[&rate=5.450808744754781E-4]:5.61227239827E-1,28[&rate=5.450808744754781E-4]:5.858847740735E-1)[&rate=5.450808744754781E-4]:3.167749784319E-1,1[&rate=5.450808744754781E-4]:1.163583826425E-1)[&rate=5.450808744754781E-4]:1.115059729247E-1,24[&rate=5.450808744754781E-4]:1.008686273375E0)[&rate=5.450808744754781E-4]:1.589328458316E-1)[&rate=5.450808744754781E-4]:2.859680179958E-2,102[&rate=5.450808744754781E-4]:3.457208539019E-2)[&rate=5.450808744754781E-4]:3.302176605027E-2,((142[&rate=5.450808744754781E-4]:5.282764945549E-1,(144[&rate=5.450808744754781E-4]:4.175512023863E-1,(145[&rate=5.450808744754781E-4]:1.092130273018E-1,141[&rate=5.450808744754781E-4]:1.064733012742E-1)[&rate=5.450808744754781E-4]:3.138176271394E-1)[&rate=5.450808744754781E-4]:1.052458401137E-1)[&rate=5.450808744754781E-4]:6.619064251216E-1,(((((13[&rate=5.450808744754781E-4]:4.740800929849E-1,19[&rate=5.450808744754781E-4]:5.124362573685E-1)[&rate=5.450808744754781E-4]:2.031283159815E-1,115[&rate=5.450808744754781E-4]:5.950166281445E-1)[&rate=5.450808744754781E-4]:2.969797959519E-2,(109[&rate=5.450808744754781E-4]:5.892049265661E-1,((108[&rate=5.450808744754781E-4]:2.150998324977E-1,107[&rate=5.450808744754781E-4]:2.178395585251E-1)[&rate=5.450808744754781E-4]:8.602285911293E-2,(104[&rate=5.450808744754781E-4]:1.420796676492E-1,114[&rate=5.450808744754781E-4]:8.180569504646E-2)[&rate=5.450808744754781E-4]:1.617827499888E-1)[&rate=5.450808744754781E-4]:2.661644267364E-1)[&rate=5.450808744754781E-4]:1.14961735968E-1)[&rate=5.450808744754781E-4]:7.524543761362E-2,(((139[&rate=5.450808744754781E-4]:3.510703500493E-1,(111[&rate=5.450808744754781E-4]:1.480437046687E-1,106[&rate=5.450808744754781E-4]:1.316053485043E-1)[&rate=5.450808744754781E-4]:2.768417962726E-2)[&rate=5.450808744754781E-4]:3.373926032315E-1,116[&rate=5.450808744754781E-4]:4.364081587603E-1)[&rate=5.450808744754781E-4]:1.608849234736E-1,(148[&rate=5.450808744754781E-4]:1.264873280544E-1,143[&rate=5.450808744754781E-4]:1.23747602027E-1)[&rate=5.450808744754781E-4]:5.091619185633E-1)[&rate=5.450808744754781E-4]:1.026669631193E-1)[&rate=5.450808744754781E-4]:1.328304665042E-1,((105[&rate=5.450808744754781E-4]:6.65685125157E-1,110[&rate=5.450808744754781E-4]:6.876029333761E-1)[&rate=5.450808744754781E-4]:2.378386819501E-2,((30[&rate=5.450808744754781E-4]:3.676394508016E-1,4[&rate=5.450808744754781E-4]:1.950367110755E-1)[&rate=5.450808744754781E-4]:4.303621101965E-1,((112[&rate=5.450808744754781E-4]:3.010411939194E-1,117[&rate=5.450808744754781E-4]:3.03780919947E-1)[&rate=5.450808744754781E-4]:2.864757590465E-1,((14[&rate=5.450808744754781E-4]:4.96410299803E-1,17[&rate=5.450808744754781E-4]:5.347664641867E-1)[&rate=5.450808744754781E-4]:7.897551305471E-2,(113[&rate=5.450808744754781E-4]:4.703789211677E-1,9[&rate=5.450808744754781E-4]:4.621597430857E-1)[&rate=5.450808744754781E-4]:1.0500689169E-1)[&rate=5.450808744754781E-4]:1.213114010821E-2)[&rate=5.450808744754781E-4]:9.541611488131E-2)[&rate=5.450808744754781E-4]:3.39331857786E-2)[&rate=5.450808744754781E-4]:1.981160390535E-1)[&rate=5.450808744754781E-4]:1.025978872709E-1)[&rate=5.450808744754781E-4]:1.239862742298E-1)[&rate=5.450808744754781E-4]:1.002546498693E-1)[&rate=5.450808744754781E-4]:5.51903037762E-1,101[&rate=5.450808744754781E-4]:7.142720870168E-1)[&rate=5.450808744754781E-4]:5.99208601813E-1)[&rate=5.450808744754781E-4]:3.069855216928E-1)[&rate=5.450808744754781E-4]:1.556139793935E-2,((99[&rate=5.450808744754781E-4]:6.290136787167E-1,96[&rate=5.450808744754781E-4]:5.934945530339E-1)[&rate=5.450808744754781E-4]:1.653877001146E-1,((95[&rate=5.450808744754781E-4]:4.654231034518E-1,(100[&rate=5.450808744754781E-4]:3.033488809771E-1,94[&rate=5.450808744754781E-4]:3.033488809771E-1)[&rate=5.450808744754781E-4]:7.737476892269E-2)[&rate=5.450808744754781E-4]:2.750207237649E-1,(97[&rate=5.450808744754781E-4]:2.290277297661E-1,98[&rate=5.450808744754781E-4]:4.284812816786E-1)[&rate=5.450808744754781E-4]:3.010335837894E-1)[&rate=5.450808744754781E-4]:4.30285898661E-2)[&rate=5.450808744754781E-4]:1.873529468034E-2)[&rate=5.450808744754781E-4]:2.451049423432E-1)[&rate=5.450808744754781E-4]:9.771658830548E-2,(((((65[&rate=5.450808744754781E-4]:1.69816809057E-1,(60[&rate=5.450808744754781E-4]:1.297216636349E-1,(64[&rate=5.450808744754781E-4]:2.176540323063E-1,62[&rate=5.450808744754781E-4]:2.587499227174E-1)[&rate=5.450808744754781E-4]:6.275256283526E-2)[&rate=5.450808744754781E-4]:4.009514542211E-2)[&rate=5.450808744754781E-4]:3.633499014415E-1,(63[&rate=5.450808744754781E-4]:1.492948659669E-2,61[&rate=5.450808744754781E-4]:5.602537700773E-2)[&rate=5.450808744754781E-4]:6.689221554085E-1)[&rate=5.450808744754781E-4]:1.13859867404E0,(((69[&rate=5.450808744754781E-4]:1.305919644213E0,(118[&rate=5.450808744754781E-4]:1.195779063139E0,(131[&rate=5.450808744754781E-4]:5.9051281666E-1,((132[&rate=5.450808744754781E-4]:1.218466150482E-1,129[&rate=5.450808744754781E-4]:1.191068890208E-1)[&rate=5.450808744754781E-4]:2.270599196631E-1,130[&rate=5.450808744754781E-4]:3.461668086839E-1)[&rate=5.450808744754781E-4]:2.416062819487E-1)[&rate=5.450808744754781E-4]:4.710196711369E-1)[&rate=5.450808744754781E-4]:9.918167696424E-2)[&rate=5.450808744754781E-4]:5.605029890875E-1,(45[&rate=5.450808744754781E-4]:7.558418064565E-1,(((44[&rate=5.450808744754781E-4]:4.217503139487E-1,(51[&rate=5.450808744754781E-4]:3.341637468523E-1,47[&rate=5.450808744754781E-4]:3.614861512237E-1)[&rate=5.450808744754781E-4]:6.57286435992E-2)[&rate=5.450808744754781E-4]:2.900179203017E-1,((46[&rate=5.450808744754781E-4]:5.441767627778E-1,43[&rate=5.450808744754781E-4]:5.441767627778E-1)[&rate=5.450808744754781E-4]:6.37021351083E-2,(41[&rate=5.450808744754781E-4]:3.097505593259E-1,(42[&rate=5.450808744754781E-4]:2.847920815651E-1,48[&rate=5.450808744754781E-4]:3.230434476854E-1)[&rate=5.450808744754781E-4]:3.0422958635E-2)[&rate=5.450808744754781E-4]:2.434835298173E-1)[&rate=5.450808744754781E-4]:1.093538172385E-1)[&rate=5.450808744754781E-4]:3.350292689759E-2,(49[&rate=5.450808744754781E-4]:3.355208599518E-1,50[&rate=5.450808744754781E-4]:3.355208599518E-1)[&rate=5.450808744754781E-4]:3.824278968247E-1)[&rate=5.450808744754781E-4]:1.330288574564E-2)[&rate=5.450808744754781E-4]:1.864996830461E-1)[&rate=5.450808744754781E-4]:5.44596106401E-3,128[&rate=5.450808744754781E-4]:1.721183662858E0)[&rate=5.450808744754781E-4]:2.636516200982E-3)[&rate=5.450808744754781E-4]:4.719871884951E-2,(36[&rate=5.450808744754781E-4]:2.757634518441E-1,(121[&rate=5.450808744754781E-4]:2.308573938227E0,127[&rate=5.450808744754781E-4]:2.749669828638E0)[&rate=5.450808744754781E-4]:4.66415684112E-2)[&rate=5.450808744754781E-4]:1.306366524236E-2)[&rate=5.450808744754781E-4]:2.016308086845E-2,35[&rate=5.450808744754781E-4]:2.624148554892E-1)[&rate=5.450808744754781E-4]:7.259866718307E-2)[&rate=5.450808744754781E-4]:3.314628748463E-1)[&rate=5.450808744754781E-4]:1.651485656413E-1)[&rate=5.450808744754781E-4]:5.131272293161E-2,34[&rate=5.450808744754781E-4]:1.992398746142E-2)[&rate=5.450808744754781E-4]:8.40694844783E-3,32[&rate=5.450808744754781E-4]:6.413127690168E-3)[&rate=5.450808744754781E-4]:7.221542871855E-2);
tree STATE_2880000 [&joint=-20987.038821837894,lnP=-20987.038821837894] = [&R] (((38[&rate=5.343500875220081E-4]:9.739525390642E-1,((40[&rate=5.343500875220081E-4]:7.885369322791E-1,(((95[&rate=5.343500875220081E-4]:5.107639062833E-1,(100[&rate=5.343500875220081E-4]:2.398626234081E-1,94[&rate=5.343500875220081E-4]:2.398626234081E-1)[&rate=5.343500875220081E-4]:1.862018293232E-1)[&rate=5.343500875220081E-4]:2.074001423547E-1,(96[&rate=5.343500875220081E-4]:4.80289705726E-1,99[&rate=5.343500875220081E-4]:5.158088314088E-1)[&rate=5.343500875220081E-4]:2.132841789777E-1)[&rate=5.343500875220081E-4]:1.078081563925E-1,98[&rate=5.343500875220081E-4]:8.150432432818E-1)[&rate=5.343500875220081E-4]:1.019089895436E-1)[&rate=5.343500875220081E-4]:1.037835731747E-1,((39[&rate=5.343500875220081E-4]:5.600921272924E-1,146[&rate=5.343500875220081E-4]:6.803107065273E-1)[&rate=5.343500875220081E-4]:1.47370346925E-1,(147[&rate=5.343500875220081E-4]:6.662133188508E-1,(((2[&rate=5.343500875220081E-4]:9.158202199359E-1,((22[&rate=5.343500875220081E-4]:5.672670808765E-1,27[&rate=5.343500875220081E-4]:5.837054370409E-1)[&rate=5.343500875220081E-4]:4.561646974238E-1,(31[&rate=5.343500875220081E-4]:1.009367508051E0,((7[&rate=5.343500875220081E-4]:3.833505443995E-1,8[&rate=5.343500875220081E-4]:3.833505443995E-1)[&rate=5.343500875220081E-4]:4.561181534503E-1,26[&rate=5.343500875220081E-4]:9.463180129183E-1)[&rate=5.343500875220081E-4]:1.921387869401E-2)[&rate=5.343500875220081E-4]:6.885879079764E-2)[&rate=5.343500875220081E-4]:6.499118136156E-2)[&rate=5.343500875220081E-4]:1.413174609233E0,97[&rate=5.343500875220081E-4]:3.01230774973E-1)[&rate=5.343500875220081E-4]:1.635743354862E-1,(16[&rate=5.343500875220081E-4]:2.360357555423E0,(((((((((84[&rate=5.343500875220081E-4]:1.784763649628E-1,93[&rate=5.343500875220081E-4]:1.921749950998E-1)[&rate=5.343500875220081E-4]:1.693655768703E-2,((86[&rate=5.343500875220081E-4]:9.337877435236E-2,83[&rate=5.343500875220081E-4]:9.337877435236E-2)[&rate=5.343500875220081E-4]:9.202245668351E-2,85[&rate=5.343500875220081E-4]:1.854012310359E-1)[&rate=5.343500875220081E-4]:1.001169161391E-2)[&rate=5.343500875220081E-4]:1.143942730557E-2,87[&rate=5.343500875220081E-4]:2.068523499554E-1)[&rate=5.343500875220081E-4]:9.899640356523E-2,((90[&rate=5.343500875220081E-4]:1.06771915395E-1,91[&rate=5.343500875220081E-4]:1.06771915395E-1)[&rate=5.343500875220081E-4]:1.076533930032E-1,92[&rate=5.343500875220081E-4]:2.144253083982E-1)[&rate=5.343500875220081E-4]:1.051220752594E-1)[&rate=5.343500875220081E-4]:3.692381081937E-1,(88[&rate=5.343500875220081E-4]:9.645396718389E-2,89[&rate=5.343500875220081E-4]:1.101525973209E-1)[&rate=5.343500875220081E-4]:5.786328945304E-1)[&rate=5.343500875220081E-4]:6.801312088816E-1,3[&rate=5.343500875220081E-4]:8.154920431987E-1)[&rate=5.343500875220081E-4]:1.453188995222E-1,((10[&rate=5.343500875220081E-4]:4.736065725947E-1,15[&rate=5.343500875220081E-4]:5.119627369782E-1)[&rate=5.343500875220081E-4]:2.970851178638E-1,(18[&rate=5.343500875220081E-4]:5.623236396447E-1,6[&rate=5.343500875220081E-4]:4.993099410146E-1)[&rate=5.343500875220081E-4]:2.549433932796E-1)[&rate=5.343500875220081E-4]:2.586124029472E-1)[&rate=5.343500875220081E-4]:4.359488846276E-1,(((102[&rate=5.343500875220081E-4]:9.175366904389E-2,((140[&rate=5.343500875220081E-4]:8.54812738301E-1,11[&rate=5.343500875220081E-4]:8.739908204927E-1)[&rate=5.343500875220081E-4]:7.473361824081E-2,(23[&rate=5.343500875220081E-4]:7.111553846372E-1,(20[&rate=5.343500875220081E-4]:4.413044600161E-1,25[&rate=5.343500875220081E-4]:4.604825422078E-1)[&rate=5.343500875220081E-4]:2.616317465391E-1)[&rate=5.343500875220081E-4]:3.225005609455E-1)[&rate=5.343500875220081E-4]:2.087826549679E-1)[&rate=5.343500875220081E-4]:1.664073319913E-1,((((((111[&rate=5.343500875220081E-4]:4.678119594093E-1,(106[&rate=5.343500875220081E-4]:2.642092359538E-1,139[&rate=5.343500875220081E-4]:4.559900578715E-1)[&rate=5.343500875220081E-4]:1.871643672911E-1)[&rate=5.343500875220081E-4]:3.694911938563E-1,116[&rate=5.343500875220081E-4]:7.605908244984E-1)[&rate=5.343500875220081E-4]:7.271368976432E-2,(148[&rate=5.343500875220081E-4]:2.671625010684E-1,143[&rate=5.343500875220081E-4]:2.64422775041E-1)[&rate=5.343500875220081E-4]:6.044981775781E-1)[&rate=5.343500875220081E-4]:4.533462491923E-3,((19[&rate=5.343500875220081E-4]:5.134991890239E-1,13[&rate=5.343500875220081E-4]:4.751430246402E-1)[&rate=5.343500875220081E-4]:3.028219502194E-1,((109[&rate=5.343500875220081E-4]:5.143361433777E-1,(107[&rate=5.343500875220081E-4]:4.893373087361E-1,(108[&rate=5.343500875220081E-4]:4.625671895742E-1,(104[&rate=5.343500875220081E-4]:1.592978469122E-1,114[&rate=5.343500875220081E-4]:9.902387430947E-2)[&rate=5.343500875220081E-4]:3.060090686893E-1)[&rate=5.343500875220081E-4]:2.403039313461E-2)[&rate=5.343500875220081E-4]:5.820752449853E-3)[&rate=5.343500875220081E-4]:2.109321508E-1,115[&rate=5.343500875220081E-4]:6.458162393832E-1)[&rate=5.343500875220081E-4]:4.995695465455E-2)[&rate=5.343500875220081E-4]:1.420647827169E-1)[&rate=5.343500875220081E-4]:3.226243444623E-1,((14[&rate=5.343500875220081E-4]:3.862890805228E-1,17[&rate=5.343500875220081E-4]:4.246452449064E-1)[&rate=5.343500875220081E-4]:5.214976465786E-1,((110[&rate=5.343500875220081E-4]:5.562701895737E-1,(117[&rate=5.343500875220081E-4]:1.419734242431E-1,105[&rate=5.343500875220081E-4]:1.118364379417E-1)[&rate=5.343500875220081E-4]:4.22515943413E-1)[&rate=5.343500875220081E-4]:3.199987704831E-1,(((30[&rate=5.343500875220081E-4]:1.916546162865E-1,4[&rate=5.343500875220081E-4]:1.905187656045E-2)[&rate=5.343500875220081E-4]:4.779100974055E-1,(9[&rate=5.343500875220081E-4]:5.398380735964E-1,113[&rate=5.343500875220081E-4]:5.480572516785E-1)[&rate=5.343500875220081E-4]:6.43896886266E-3)[&rate=5.343500875220081E-4]:1.450498005317E-1,112[&rate=5.343500875220081E-4]:6.995460210729E-1)[&rate=5.343500875220081E-4]:1.822023910387E-1)[&rate=5.343500875220081E-4]:2.603831498988E-2)[&rate=5.343500875220081E-4]:3.348673749374E-1)[&rate=5.343500875220081E-4]:7.703351212656E-2,(142[&rate=5.343500875220081E-4]:5.777712582723E-1,(145[&rate=5.343500875220081E-4]:3.159046800923E-1,(141[&rate=5.343500875220081E-4]:2.50602430589E-1,144[&rate=5.343500875220081E-4]:2.478627045617E-1)[&rate=5.343500875220081E-4]:6.256252347569E-2)[&rate=5.343500875220081E-4]:2.618665781799E-1)[&rate=5.343500875220081E-4]:9.145190956194E-1)[&rate=5.343500875220081E-4]:1.244598960939E-2)[&rate=5.343500875220081E-4]:6.61789830572E-3,((28[&rate=5.343500875220081E-4]:5.68976751655E-1,21[&rate=5.343500875220081E-4]:5.443192174085E-1)[&rate=5.343500875220081E-4]:4.470877352875E-1,(24[&rate=5.343500875220081E-4]:9.859119105939E-1,1[&rate=5.343500875220081E-4]:2.050899927856E-1)[&rate=5.343500875220081E-4]:2.467312429388E-2)[&rate=5.343500875220081E-4]:4.158377000695E-1)[&rate=5.343500875220081E-4]:1.347206540349E-1)[&rate=5.343500875220081E-4]:3.09559938259E-1,101[&rate=5.343500875220081E-4]:7.035800395799E-1)[&rate=5.343500875220081E-4]:5.444487487193E-1)[&rate=5.343500875220081E-4]:2.6097873252E-1)[&rate=5.343500875220081E-4]:7.299290784508E-2)[&rate=5.343500875220081E-4]:9.862620454693E-2)[&rate=5.343500875220081E-4]:1.848580312364E-1)[&rate=5.343500875220081E-4]:1.499380445394E-1)[&rate=5.343500875220081E-4]:4.74240956369E-1,((127[&rate=5.343500875220081E-4]:2.660883775979E0,(35[&rate=5.343500875220081E-4]:3.964126105217E-2,121[&rate=5.343500875220081E-4]:2.165668658312E0)[&rate=5.343500875220081E-4]:5.411922725541E-2)[&rate=5.343500875220081E-4]:2.641599443492E-1,(((45[&rate=5.343500875220081E-4]:7.793605278885E-1,(51[&rate=5.343500875220081E-4]:6.324487519801E-1,(((47[&rate=5.343500875220081E-4]:4.392544951611E-1,(49[&rate=5.343500875220081E-4]:3.029423638879E-1,50[&rate=5.343500875220081E-4]:3.029423638879E-1)[&rate=5.343500875220081E-4]:1.035252460275E-1)[&rate=5.343500875220081E-4]:5.830846530969E-2,44[&rate=5.343500875220081E-4]:4.920984795966E-1)[&rate=5.343500875220081E-4]:1.366381156199E-1,((46[&rate=5.343500875220081E-4]:4.408723658701E-1,43[&rate=5.343500875220081E-4]:4.408723658701E-1)[&rate=5.343500875220081E-4]:3.289468078338E-2,((42[&rate=5.343500875220081E-4]:1.264736835713E-1,41[&rate=5.343500875220081E-4]:1.210092026971E-1)[&rate=5.343500875220081E-4]:1.287859226593E-2,48[&rate=5.343500875220081E-4]:1.776036419575E-1)[&rate=5.343500875220081E-4]:2.852344429475E-1)[&rate=5.343500875220081E-4]:1.604340294373E-1)[&rate=5.343500875220081E-4]:2.557008026088E-2)[&rate=5.343500875220081E-4]:1.277860928482E-1)[&rate=5.343500875220081E-4]:2.065088605628E-1,((((131[&rate=5.343500875220081E-4]:2.23378831266E-1,130[&rate=5.343500875220081E-4]:2.206391052387E-1)[&rate=5.343500875220081E-4]:5.465252754749E-2,(132[&rate=5.343500875220081E-4]:2.991595767168E-2,129[&rate=5.343500875220081E-4]:2.717623164432E-2)[&rate=5.343500875220081E-4]:2.481154011418E-1)[&rate=5.343500875220081E-4]:4.161002004803E-1,(69[&rate=5.343500875220081E-4]:8.256076455811E-1,118[&rate=5.343500875220081E-4]:8.146487414715E-1)[&rate=5.343500875220081E-4]:1.372939316492E-2)[&rate=5.343500875220081E-4]:1.03266728086E0,(128[&rate=5.343500875220081E-4]:1.565378272125E0,(((65[&rate=5.343500875220081E-4]:1.898206158831E-1,(64[&rate=5.343500875220081E-4]:2.28754226512E-1,60[&rate=5.343500875220081E-4]:7.806929500525E-2)[&rate=5.343500875220081E-4]:1.117513208779E-1)[&rate=5.343500875220081E-4]:1.091442935334E-1,62[&rate=5.343500875220081E-4]:4.907457313343E-1)[&rate=5.343500875220081E-4]:1.691722701141E-1,(63[&rate=5.343500875220081E-4]:1.467366440735E-1,61[&rate=5.343500875220081E-4]:1.878325344846E-1)[&rate=5.343500875220081E-4]:4.720854669638E-1)[&rate=5.343500875220081E-4]:1.045186298074E0)[&rate=5.343500875220081E-4]:1.55941115974E-1)[&rate=5.343500875220081E-4]:3.794621264319E-2)[&rate=5.343500875220081E-4]:1.255159963233E-1,36[&rate=5.343500875220081E-4]:4.02589816244E-1)[&rate=5.343500875220081E-4]:1.905958878588E-3)[&rate=5.343500875220081E-4]:4.879076162609E-1)[&rate=5.343500875220081E-4]:1.291914954465E-1,(33[&rate=5.343500875220081E-4]:4.508480893044E-2,(32[&rate=5.343500875220081E-4]:1.119698814622E-2,((((66[&rate=5.343500875220081E-4]:2.198576054827E-1,(67[&rate=5.343500875220081E-4]:1.649028972756E-1,((123[&rate=5.343500875220081E-4]:2.242897285706E-1,124[&rate=5.343500875220081E-4]:2.215574881335E-1)[&rate=5.343500875220081E-4]:6.358603490143E-2,122[&rate=5.343500875220081E-4]:2.87875763472E-1)[&rate=5.343500875220081E-4]:3.782996841443E-1)[&rate=5.343500875220081E-4]:5.495470820702E-2)[&rate=5.343500875220081E-4]:7.82226389255E-3,((135[&rate=5.343500875220081E-4]:8.520681064997E-1,(138[&rate=5.343500875220081E-4]:1.504601516387E-1,136[&rate=5.343500875220081E-4]:1.895330232346E-2)[&rate=5.343500875220081E-4]:9.01607954861E-1)[&rate=5.343500875220081E-4]:8.333378478481E-1,((119[&rate=5.343500875220081E-4]:1.000181238442E0,120[&rate=5.343500875220081E-4]:9.042908274829E-1)[&rate=5.343500875220081E-4]:9.462393084269E-1,126[&rate=5.343500875220081E-4]:1.160718024225E0)[&rate=5.343500875220081E-4]:8.693061295849E-2)[&rate=5.343500875220081E-4]:2.272054218768E-1)[&rate=5.343500875220081E-4]:1.764666373661E-1,((68[&rate=5.343500875220081E-4]:4.05029147531E-1,(((55[&rate=5.343500875220081E-4]:1.809736789458E-1,56[&rate=5.343500875220081E-4]:1.809736789458E-1)[&rate=5.343500875220081E-4]:9.724679553968E-2,((58[&rate=5.343500875220081E-4]:1.508228392011E-1,(57[&rate=5.343500875220081E-4]:1.126416383414E-1,54[&rate=5.343500875220081E-4]:7.165803178409E-2)[&rate=5.343500875220081E-4]:2.178775823665E-2)[&rate=5.343500875220081E-4]:1.041418261084E-1,37[&rate=5.343500875220081E-4]:2.740903483696E-1)[&rate=5.343500875220081E-4]:5.057821354775E-2)[&rate=5.343500875220081E-4]:1.325641671612E-2,59[&rate=5.343500875220081E-4]:2.996736125132E-1)[&rate=5.343500875220081E-4]:1.545358628868E-1)[&rate=5.343500875220081E-4]:2.223693742194E-1,(((((133[&rate=5.343500875220081E-4]:6.463093445766E-1,(137[&rate=5.343500875220081E-4]:4.00201129714E-1,134[&rate=5.343500875220081E-4]:3.289682530017E-1)[&rate=5.343500875220081E-4]:2.872041052737E-1)[&rate=5.343500875220081E-4]:7.664401609361E-1,(((((71[&rate=5.343500875220081E-4]:1.439402203828E-1,73[&rate=5.343500875220081E-4]:2.124333710676E-1)[&rate=5.343500875220081E-4]:2.616729592455E-1,((72[&rate=5.343500875220081E-4]:3.537264074834E-2,78[&rate=5.343500875220081E-4]:5.729044896765E-2)[&rate=5.343500875220081E-4]:2.874665551337E-1,(79[&rate=5.343500875220081E-4]:3.103665956735E-1,82[&rate=5.343500875220081E-4]:3.185857737555E-1)[&rate=5.343500875220081E-4]:3.43904084279E-2)[&rate=5.343500875220081E-4]:8.825343580089E-2)[&rate=5.343500875220081E-4]:5.223293027551E-2,77[&rate=5.343500875220081E-4]:5.208598085339E-1)[&rate=5.343500875220081E-4]:1.288615358029E-1,(81[&rate=5.343500875220081E-4]:3.214363319432E-1,80[&rate=5.343500875220081E-4]:3.214363319432E-1)[&rate=5.343500875220081E-4]:2.844493959551E-1)[&rate=5.343500875220081E-4]:6.550147266879E-2,(75[&rate=5.343500875220081E-4]:3.981540276957E-1,((74[&rate=5.343500875220081E-4]:2.294842506294E-1,70[&rate=5.343500875220081E-4]:1.911280862459E-1)[&rate=5.343500875220081E-4]:1.686674075115E-2,76[&rate=5.343500875220081E-4]:2.463509913805E-1)[&rate=5.343500875220081E-4]:1.518030363151E-1)[&rate=5.343500875220081E-4]:3.225482413646E-1)[&rate=5.343500875220081E-4]:6.564307980963E-1)[&rate=5.343500875220081E-4]:7.296486969317E-3,53[&rate=5.343500875220081E-4]:6.379664955138E-1)[&rate=5.343500875220081E-4]:9.567865817666E-3,((((12[&rate=5.343500875220081E-4]:1.199898683811E-1,5[&rate=5.343500875220081E-4]:8.163370399767E-2)[&rate=5.343500875220081E-4]:2.582019521974E-1,29[&rate=5.343500875220081E-4]:4.85041135647E-1)[&rate=5.343500875220081E-4]:5.481601466922E-1,103[&rate=5.343500875220081E-4]:8.003245700104E-1)[&rate=5.343500875220081E-4]:1.256050982873E0,52[&rate=5.343500875220081E-4]:3.920818183228E-1)[&rate=5.343500875220081E-4]:2.636492643201E-1)[&rate=5.343500875220081E-4]:2.035624238292E-1,125[&rate=5.343500875220081E-4]:6.407142714994E-1)[&rate=5.343500875220081E-4]:1.533509169178E-1)[&rate=5.343500875220081E-4]:3.244686227632E-1)[&rate=5.343500875220081E-4]:4.866649731772E-1,34[&rate=5.343500875220081E-4]:2.779778128837E-2)[&rate=5.343500875220081E-4]:5.317015076937E-3)[&rate=5.343500875220081E-4]:2.840836872951E-2)[&rate=5.343500875220081E-4]:5.048268063927E-2);
tree STATE_2970000 [&joint=-20976.194038549686,lnP=-20976.194038549686] = [&R] ((34[&rate=5.853671654592204E-4]:9.082188053767E-2,((((38[&rate=5.853671654592204E-4]:7.324364889232E-1,((((95[&rate=5.853671654592204E-4]:5.402972860612E-1,(100[&rate=5.853671654592204E-4]:1.968232214495E-1,94[&rate=5.853671654592204E-4]:1.968232214495E-1)[&rate=5.853671654592204E-4]:2.587746110596E-1)[&rate=5.853671654592204E-4]:1.580881363218E-1,98[&rate=5.853671654592204E-4]:6.874564606342E-1)[&rate=5.853671654592204E-4]:3.030664389297E-2,((99[&rate=5.853671654592204E-4]:4.726834245359E-1,96[&rate=5.853671654592204E-4]:4.371642988531E-1)[&rate=5.853671654592204E-4]:6.27475143663E-2,97[&rate=5.853671654592204E-4]:3.141194634925E-1)[&rate=5.853671654592204E-4]:2.041900891222E-1)[&rate=5.853671654592204E-4]:8.72937142006E-2,(40[&rate=5.853671654592204E-4]:5.767686931995E-1,(((146[&rate=5.853671654592204E-4]:4.675274598405E-1,147[&rate=5.853671654592204E-4]:4.046859297859E-1)[&rate=5.853671654592204E-4]:1.895975832183E-2,(((((87[&rate=5.853671654592204E-4]:4.045357665346E-1,((((90[&rate=5.853671654592204E-4]:2.717583161276E-2,91[&rate=5.853671654592204E-4]:2.717583161276E-2)[&rate=5.853671654592204E-4]:1.47721048484E-1,92[&rate=5.853671654592204E-4]:1.748968800967E-1)[&rate=5.853671654592204E-4]:1.258618351186E-1,(85[&rate=5.853671654592204E-4]:1.811085889744E-1,((93[&rate=5.853671654592204E-4]:6.276745261967E-2,86[&rate=5.853671654592204E-4]:4.906882248266E-2)[&rate=5.853671654592204E-4]:1.241925486601E-1,84[&rate=5.853671654592204E-4]:1.732613711428E-1)[&rate=5.853671654592204E-4]:7.847217831689E-3)[&rate=5.853671654592204E-4]:1.059514961039E-1)[&rate=5.853671654592204E-4]:2.843133557392E-2,((88[&rate=5.853671654592204E-4]:4.937720380371E-2,89[&rate=5.853671654592204E-4]:6.307583394072E-2)[&rate=5.853671654592204E-4]:8.985880055717E-2,83[&rate=5.853671654592204E-4]:1.392360043609E-1)[&rate=5.853671654592204E-4]:1.762554162913E-1)[&rate=5.853671654592204E-4]:8.904434588237E-2)[&rate=5.853671654592204E-4]:1.258969111074E0,((10[&rate=5.853671654592204E-4]:3.793629925263E-1,15[&rate=5.853671654592204E-4]:4.177191569098E-1)[&rate=5.853671654592204E-4]:1.996709051642E-1,(6[&rate=5.853671654592204E-4]:5.083695173617E-1,(3[&rate=5.853671654592204E-4]:3.188729762357E-1,18[&rate=5.853671654592204E-4]:4.339414693863E-1)[&rate=5.853671654592204E-4]:1.374417466055E-1)[&rate=5.853671654592204E-4]:5.422602416444E-2)[&rate=5.853671654592204E-4]:6.13238103206E-1)[&rate=5.853671654592204E-4]:1.451651699298E-1,(((((23[&rate=5.853671654592204E-4]:5.618891221716E-1,(25[&rate=5.853671654592204E-4]:5.497276932632E-1,20[&rate=5.853671654592204E-4]:5.305496110714E-1)[&rate=5.853671654592204E-4]:2.312033301813E-2)[&rate=5.853671654592204E-4]:1.970639050671E-1,(140[&rate=5.853671654592204E-4]:5.777119406485E-1,11[&rate=5.853671654592204E-4]:5.968900228403E-1)[&rate=5.853671654592204E-4]:7.713149754924E-2)[&rate=5.853671654592204E-4]:5.241606823859E-1,((1[&rate=5.853671654592204E-4]:4.657908183985E-2,((28[&rate=5.853671654592204E-4]:7.199852199178E-1,21[&rate=5.853671654592204E-4]:6.953276856713E-1)[&rate=5.853671654592204E-4]:1.016140107535E-1,24[&rate=5.853671654592204E-4]:8.161197786166E-1)[&rate=5.853671654592204E-4]:1.128122103151E-2)[&rate=5.853671654592204E-4]:3.93281667304E-1,102[&rate=5.853671654592204E-4]:5.903883133568E-2)[&rate=5.853671654592204E-4]:7.338994678225E-2)[&rate=5.853671654592204E-4]:5.306941570198E-2,((((((107[&rate=5.853671654592204E-4]:1.188310270099E-1,108[&rate=5.853671654592204E-4]:1.160913009826E-1)[&rate=5.853671654592204E-4]:2.831503198667E-1,(104[&rate=5.853671654592204E-4]:1.193090423936E-1,114[&rate=5.853671654592204E-4]:5.903506979087E-2)[&rate=5.853671654592204E-4]:2.82672304483E-1)[&rate=5.853671654592204E-4]:7.525479597195E-2,109[&rate=5.853671654592204E-4]:4.964142250403E-1)[&rate=5.853671654592204E-4]:2.524717031892E-1,((19[&rate=5.853671654592204E-4]:5.819727539086E-1,13[&rate=5.853671654592204E-4]:5.436165895249E-1)[&rate=5.853671654592204E-4]:1.290045619581E-1,115[&rate=5.853671654592204E-4]:5.904293706611E-1)[&rate=5.853671654592204E-4]:7.900450277396E-2)[&rate=5.853671654592204E-4]:2.859178615055E-1,((148[&rate=5.853671654592204E-4]:3.26212198839E-1,143[&rate=5.853671654592204E-4]:3.234724728116E-1)[&rate=5.853671654592204E-4]:3.856893774926E-1,(116[&rate=5.853671654592204E-4]:5.331923393803E-1,((139[&rate=5.853671654592204E-4]:2.19926075717E-1,111[&rate=5.853671654592204E-4]:4.458360996362E-2)[&rate=5.853671654592204E-4]:4.299383242444E-1,106[&rate=5.853671654592204E-4]:4.580835780436E-1)[&rate=5.853671654592204E-4]:1.353827339394E-1)[&rate=5.853671654592204E-4]:1.403530725676E-1)[&rate=5.853671654592204E-4]:2.818063229926E-1)[&rate=5.853671654592204E-4]:1.119958471391E-1,(((14[&rate=5.853671654592204E-4]:4.144670234886E-1,17[&rate=5.853671654592204E-4]:4.528231878723E-1)[&rate=5.853671654592204E-4]:3.14196178414E-1,((113[&rate=5.853671654592204E-4]:5.599494590732E-1,105[&rate=5.853671654592204E-4]:5.325521987994E-1)[&rate=5.853671654592204E-4]:4.98073610897E-3,(117[&rate=5.853671654592204E-4]:4.83157060814E-1,110[&rate=5.853671654592204E-4]:4.749378827317E-1)[&rate=5.853671654592204E-4]:8.451286039577E-2)[&rate=5.853671654592204E-4]:1.637330067205E-1)[&rate=5.853671654592204E-4]:9.144479012505E-2,(112[&rate=5.853671654592204E-4]:6.771197048564E-1,((30[&rate=5.853671654592204E-4]:2.832351352092E-1,4[&rate=5.853671654592204E-4]:1.106323954832E-1)[&rate=5.853671654592204E-4]:3.583186182157E-1,9[&rate=5.853671654592204E-4]:5.18266082192E-1)[&rate=5.853671654592204E-4]:1.506344445824E-1)[&rate=5.853671654592204E-4]:1.429882871713E-1)[&rate=5.853671654592204E-4]:3.294313708738E-1)[&rate=5.853671654592204E-4]:1.09931433658E-1)[&rate=5.853671654592204E-4]:2.302374844767E-2,(142[&rate=5.853671654592204E-4]:5.581224961244E-1,(144[&rate=5.853671654592204E-4]:3.016426773698E-1,(141[&rate=5.853671654592204E-4]:1.877089621725E-1,145[&rate=5.853671654592204E-4]:1.904486882001E-1)[&rate=5.853671654592204E-4]:1.166734412247E-1)[&rate=5.853671654592204E-4]:2.510003666996E-1)[&rate=5.853671654592204E-4]:8.96974788609E-1)[&rate=5.853671654592204E-4]:6.316180390131E-2)[&rate=5.853671654592204E-4]:3.685749752177E-1,101[&rate=5.853671654592204E-4]:6.347792693317E-1)[&rate=5.853671654592204E-4]:6.090347388552E-1,((((22[&rate=5.853671654592204E-4]:1.869664739999E-1,27[&rate=5.853671654592204E-4]:2.034048301643E-1)[&rate=5.853671654592204E-4]:3.185015077469E-1,(31[&rate=5.853671654592204E-4]:5.168021498212E-1,2[&rate=5.853671654592204E-4]:2.894048895471E-1)[&rate=5.853671654592204E-4]:4.346035247369E-2)[&rate=5.853671654592204E-4]:4.187978363547E-1,((7[&rate=5.853671654592204E-4]:3.540199620869E-1,8[&rate=5.853671654592204E-4]:3.540199620869E-1)[&rate=5.853671654592204E-4]:3.36763561846E-1,26[&rate=5.853671654592204E-4]:7.976328390015E-1)[&rate=5.853671654592204E-4]:1.375918832097E-1)[&rate=5.853671654592204E-4]:1.442835056671E0,39[&rate=5.853671654592204E-4]:2.37772332217E-1)[&rate=5.853671654592204E-4]:3.287751697605E-2)[&rate=5.853671654592204E-4]:9.561878973437E-2)[&rate=5.853671654592204E-4]:1.508799675941E-2,16[&rate=5.853671654592204E-4]:2.466849561804E0)[&rate=5.853671654592204E-4]:1.954120575126E-1)[&rate=5.853671654592204E-4]:9.987282498202E-2)[&rate=5.853671654592204E-4]:1.241009816707E-1)[&rate=5.853671654592204E-4]:4.79967865996E-1,(121[&rate=5.853671654592204E-4]:2.402797520573E0,(((35[&rate=5.853671654592204E-4]:2.511779321517E-2,36[&rate=5.853671654592204E-4]:7.169313568093E-2)[&rate=5.853671654592204E-4]:1.163069051081E-1,127[&rate=5.853671654592204E-4]:2.708547985994E0)[&rate=5.853671654592204E-4]:4.657230501115E-2,(((((130[&rate=5.853671654592204E-4]:1.785452118627E-1,131[&rate=5.853671654592204E-4]:1.812849378901E-1)[&rate=5.853671654592204E-4]:1.023230021644E-1,(132[&rate=5.853671654592204E-4]:1.839290340665E-1,129[&rate=5.853671654592204E-4]:1.811893080391E-1)[&rate=5.853671654592204E-4]:9.967890598795E-2)[&rate=5.853671654592204E-4]:2.857058167218E-1,(118[&rate=5.853671654592204E-4]:5.823713791217E-1,69[&rate=5.853671654592204E-4]:5.933302832313E-1)[&rate=5.853671654592204E-4]:1.211889529971E-1)[&rate=5.853671654592204E-4]:6.829661132891E-1,((((65[&rate=5.853671654592204E-4]:6.016063859344E-2,(60[&rate=5.853671654592204E-4]:7.035731858464E-3,64[&rate=5.853671654592204E-4]:1.577206633652E-1)[&rate=5.853671654592204E-4]:5.312490673498E-2)[&rate=5.853671654592204E-4]:4.874119691132E-2,62[&rate=5.853671654592204E-4]:3.006826574225E-1)[&rate=5.853671654592204E-4]:1.930835149306E-1,(63[&rate=5.853671654592204E-4]:1.236678608437E-1,61[&rate=5.853671654592204E-4]:1.647637512547E-1)[&rate=5.853671654592204E-4]:3.290024210984E-1)[&rate=5.853671654592204E-4]:8.180648167446E-1,128[&rate=5.853671654592204E-4]:1.172104961701E0)[&rate=5.853671654592204E-4]:7.469545631013E-2)[&rate=5.853671654592204E-4]:3.862357903682E-1,(45[&rate=5.853671654592204E-4]:5.145232744533E-1,(((48[&rate=5.853671654592204E-4]:2.188147101904E-1,(41[&rate=5.853671654592204E-4]:1.670248377666E-1,42[&rate=5.853671654592204E-4]:1.724893186408E-1)[&rate=5.853671654592204E-4]:8.074025429382E-3)[&rate=5.853671654592204E-4]:2.15278691223E-1,(46[&rate=5.853671654592204E-4]:2.320099794402E-1,43[&rate=5.853671654592204E-4]:2.320099794402E-1)[&rate=5.853671654592204E-4]:2.130123837218E-1)[&rate=5.853671654592204E-4]:3.121765048624E-2,(47[&rate=5.853671654592204E-4]:4.607574427006E-1,((50[&rate=5.853671654592204E-4]:3.259947652809E-1,49[&rate=5.853671654592204E-4]:3.259947652809E-1)[&rate=5.853671654592204E-4]:1.008520837897E-1,(51[&rate=5.853671654592204E-4]:3.209984897507E-1,44[&rate=5.853671654592204E-4]:3.42856413248E-1)[&rate=5.853671654592204E-4]:1.113128401941E-1)[&rate=5.853671654592204E-4]:1.123708384233E-3)[&rate=5.853671654592204E-4]:1.548257094764E-2)[&rate=5.853671654592204E-4]:4.647998211647E-2)[&rate=5.853671654592204E-4]:3.451167216342E-1)[&rate=5.853671654592204E-4]:8.372791824337E-2)[&rate=5.853671654592204E-4]:8.87731199781E-2)[&rate=5.853671654592204E-4]:3.332687850911E-1)[&rate=5.853671654592204E-4]:1.516755709208E-1,((68[&rate=5.853671654592204E-4]:6.844159151857E-1,((((59[&rate=5.853671654592204E-4]:2.42256742717E-1,37[&rate=5.853671654592204E-4]:2.805081088372E-1)[&rate=5.853671654592204E-4]:3.539812925855E-2,(56[&rate=5.853671654592204E-4]:1.403416336986E-1,55[&rate=5.853671654592204E-4]:1.403416336986E-1)[&rate=5.853671654592204E-4]:1.291165169653E-1)[&rate=5.853671654592204E-4]:3.233306809486E-2,(54[&rate=5.853671654592204E-4]:1.821234668553E-1,58[&rate=5.853671654592204E-4]:2.395005160356E-1)[&rate=5.853671654592204E-4]:8.96131070949E-2)[&rate=5.853671654592204E-4]:4.048102337235E-2,57[&rate=5.853671654592204E-4]:3.532012038799E-1)[&rate=5.853671654592204E-4]:3.831272796119E-1)[&rate=5.853671654592204E-4]:4.771929189732E-1,((53[&rate=5.853671654592204E-4]:6.687179985882E-1,(((137[&rate=5.853671654592204E-4]:7.198588846421E-1,133[&rate=5.853671654592204E-4]:6.787629942311E-1)[&rate=5.853671654592204E-4]:8.92603781664E-2,134[&rate=5.853671654592204E-4]:7.378863860963E-1)[&rate=5.853671654592204E-4]:6.310973340689E-1,(((((73[&rate=5.853671654592204E-4]:4.977093875491E-1,77[&rate=5.853671654592204E-4]:4.922299354944E-1)[&rate=5.853671654592204E-4]:6.252217816263E-2,(71[&rate=5.853671654592204E-4]:3.98541522293E-1,(81[&rate=5.853671654592204E-4]:7.284814743101E-2,80[&rate=5.853671654592204E-4]:7.284814743101E-2)[&rate=5.853671654592204E-4]:3.448714570537E-1)[&rate=5.853671654592204E-4]:9.319689273395E-2)[&rate=5.853671654592204E-4]:4.344571329641E-2,((82[&rate=5.853671654592204E-4]:1.13903737859E-1,(72[&rate=5.853671654592204E-4]:3.714647471786E-2,78[&rate=5.853671654592204E-4]:5.906428293717E-2)[&rate=5.853671654592204E-4]:4.662027683972E-2)[&rate=5.853671654592204E-4]:3.26221218689E-2,79[&rate=5.853671654592204E-4]:1.383066816458E-1)[&rate=5.853671654592204E-4]:4.242747069516E-1)[&rate=5.853671654592204E-4]:1.262277067446E-1,(75[&rate=5.853671654592204E-4]:5.495368732522E-1,(70[&rate=5.853671654592204E-4]:4.152081924602E-1,(76[&rate=5.853671654592204E-4]:3.089398979543E-1,74[&rate=5.853671654592204E-4]:3.089398979543E-1)[&rate=5.853671654592204E-4]:1.446244588894E-1)[&rate=5.853671654592204E-4]:9.597251640848E-2)[&rate=5.853671654592204E-4]:1.803681125006E-1)[&rate=5.853671654592204E-4]:6.235397567661E-1,((((12[&rate=5.853671654592204E-4]:2.718034495841E-1,5[&rate=5.853671654592204E-4]:2.334472852006E-1)[&rate=5.853671654592204E-4]:8.415246353821E-2,29[&rate=5.853671654592204E-4]:4.628052281908E-1)[&rate=5.853671654592204E-4]:3.52123971149E-2,103[&rate=5.853671654592204E-4]:2.651409129769E-1)[&rate=5.853671654592204E-4]:1.954967678426E0,52[&rate=5.853671654592204E-4]:5.558148568424E-1)[&rate=5.853671654592204E-4]:5.93635483757E-2)[&rate=5.853671654592204E-4]:1.005952559142E-2)[&rate=5.853671654592204E-4]:5.167678909006E-2)[&rate=5.853671654592204E-4]:1.884669257369E-1,125[&rate=5.853671654592204E-4]:6.46802410664E-1)[&rate=5.853671654592204E-4]:6.814730901617E-1)[&rate=5.853671654592204E-4]:1.478262829378E-1)[&rate=5.853671654592204E-4]:1.27180782954E-1,(((126[&rate=5.853671654592204E-4]:1.253859887494E0,(135[&rate=5.853671654592204E-4]:6.918513891626E-1,(138[&rate=5.853671654592204E-4]:3.718228987896E-1,136[&rate=5.853671654592204E-4]:2.403160494744E-1)[&rate=5.853671654592204E-4]:5.20028490373E-1)[&rate=5.853671654592204E-4]:9.997658154956E-1)[&rate=5.853671654592204E-4]:2.026586698112E-2,(120[&rate=5.853671654592204E-4]:1.634288103099E0,119[&rate=5.853671654592204E-4]:1.730178514057E0)[&rate=5.853671654592204E-4]:3.296497630613E-1)[&rate=5.853671654592204E-4]:6.774898952865E-1,((67[&rate=5.853671654592204E-4]:2.236064618524E-1,((123[&rate=5.853671654592204E-4]:1.036251803586E-1,124[&rate=5.853671654592204E-4]:1.008929399215E-1)[&rate=5.853671654592204E-4]:1.042253170532E-1,122[&rate=5.853671654592204E-4]:2.078504974118E-1)[&rate=5.853671654592204E-4]:5.170285147813E-1)[&rate=5.853671654592204E-4]:1.798116454136E-1,66[&rate=5.853671654592204E-4]:4.034181072661E-1)[&rate=5.853671654592204E-4]:3.010233528103E-1)[&rate=5.853671654592204E-4]:1.844538022022E-1)[&rate=5.853671654592204E-4]:6.494031688922E-2)[&rate=5.853671654592204E-4]:3.614852872033E-2,(33[&rate=5.853671654592204E-4]:8.174154891884E-2,32[&rate=5.853671654592204E-4]:7.626209686412E-2)[&rate=5.853671654592204E-4]:2.879050417479E-2);
tree STATE_3060000 [&joint=-20965.750211522885,lnP=-20965.750211522885] = [&R] (33[&rate=5.53550221591911E-4]:9.852866877205E-2,((34[&rate=5.53550221591911E-4]:1.603249904388E-2,((((((39[&rate=5.53550221591911E-4]:6.635949810166E-1,(146[&rate=5.53550221591911E-4]:7.103750674758E-1,((((((((7[&rate=5.53550221591911E-4]:3.741277310437E-1,8[&rate=5.53550221591911E-4]:3.741277310437E-1)[&rate=5.53550221591911E-4]:1.94816022948E-1,26[&rate=5.53550221591911E-4]:6.757930690602E-1)[&rate=5.53550221591911E-4]:1.287262561123E-1,(22[&rate=5.53550221591911E-4]:2.885676474912E-1,27[&rate=5.53550221591911E-4]:3.050060036556E-1)[&rate=5.53550221591911E-4]:5.049927735716E-1)[&rate=5.53550221591911E-4]:1.694379002799E-3,31[&rate=5.53550221591911E-4]:8.500493206137E-1)[&rate=5.53550221591911E-4]:4.663530511625E-1,2[&rate=5.53550221591911E-4]:1.089005111502E0)[&rate=5.53550221591911E-4]:1.093339435821E0,16[&rate=5.53550221591911E-4]:2.311111670611E0)[&rate=5.53550221591911E-4]:1.970375211884E-1,(147[&rate=5.53550221591911E-4]:4.436804915961E-1,40[&rate=5.53550221591911E-4]:3.863034424157E-1)[&rate=5.53550221591911E-4]:3.635282326613E-2)[&rate=5.53550221591911E-4]:1.134075026346E-1,((((((88[&rate=5.53550221591911E-4]:1.207896012451E-1,89[&rate=5.53550221591911E-4]:1.344882313821E-1)[&rate=5.53550221591911E-4]:1.120136450859E-1,83[&rate=5.53550221591911E-4]:2.32803246331E-1)[&rate=5.53550221591911E-4]:4.476157488821E-1,((87[&rate=5.53550221591911E-4]:1.449022897132E-1,((90[&rate=5.53550221591911E-4]:6.872102309917E-2,91[&rate=5.53550221591911E-4]:6.872102309917E-2)[&rate=5.53550221591911E-4]:4.990753467761E-2,92[&rate=5.53550221591911E-4]:1.186285577768E-1)[&rate=5.53550221591911E-4]:3.997236207343E-2)[&rate=5.53550221591911E-4]:8.512605065812E-2,(((93[&rate=5.53550221591911E-4]:6.498705567643E-2,84[&rate=5.53550221591911E-4]:5.128842553941E-2)[&rate=5.53550221591911E-4]:4.823014706765E-2,85[&rate=5.53550221591911E-4]:9.951857260707E-2)[&rate=5.53550221591911E-4]:4.021962665669E-2,86[&rate=5.53550221591911E-4]:1.397381992638E-1)[&rate=5.53550221591911E-4]:9.029014110757E-2)[&rate=5.53550221591911E-4]:4.503906548418E-1)[&rate=5.53550221591911E-4]:1.135439104669E0,(((6[&rate=5.53550221591911E-4]:3.693580201558E-1,18[&rate=5.53550221591911E-4]:4.32371718786E-1)[&rate=5.53550221591911E-4]:7.643037522026E-2,(10[&rate=5.53550221591911E-4]:2.317219670023E-1,15[&rate=5.53550221591911E-4]:2.700781313858E-1)[&rate=5.53550221591911E-4]:2.305047845382E-1)[&rate=5.53550221591911E-4]:1.499295058251E-1,3[&rate=5.53550221591911E-4]:5.436631066807E-1)[&rate=5.53550221591911E-4]:7.324689658046E-1)[&rate=5.53550221591911E-4]:1.448294065522E-1,(((142[&rate=5.53550221591911E-4]:4.90842221842E-1,((145[&rate=5.53550221591911E-4]:9.101490087558E-2,141[&rate=5.53550221591911E-4]:8.8275174848E-2)[&rate=5.53550221591911E-4]:2.525555339217E-1,144[&rate=5.53550221591911E-4]:3.380909827424E-1)[&rate=5.53550221591911E-4]:1.472717870447E-1)[&rate=5.53550221591911E-4]:9.425373957909E-1,(((117[&rate=5.53550221591911E-4]:5.50951439143E-1,((30[&rate=5.53550221591911E-4]:1.942454298993E-1,4[&rate=5.53550221591911E-4]:2.164269017329E-2)[&rate=5.53550221591911E-4]:4.264344825504E-1,(112[&rate=5.53550221591911E-4]:3.92143040067E-1,9[&rate=5.53550221591911E-4]:3.83923861985E-1)[&rate=5.53550221591911E-4]:1.134683792318E-1)[&rate=5.53550221591911E-4]:4.260029381658E-2)[&rate=5.53550221591911E-4]:1.841517839625E-1,(((105[&rate=5.53550221591911E-4]:5.267484479572E-1,110[&rate=5.53550221591911E-4]:5.486662561763E-1)[&rate=5.53550221591911E-4]:7.332997542421E-2,113[&rate=5.53550221591911E-4]:6.274756836552E-1)[&rate=5.53550221591911E-4]:8.571729367323E-2,(14[&rate=5.53550221591911E-4]:6.011120650269E-1,17[&rate=5.53550221591911E-4]:6.394682294106E-1)[&rate=5.53550221591911E-4]:1.120809123016E-1)[&rate=5.53550221591911E-4]:1.917051974945E-2)[&rate=5.53550221591911E-4]:2.801335463392E-1,((((148[&rate=5.53550221591911E-4]:3.36859062997E-1,143[&rate=5.53550221591911E-4]:3.341193369696E-1)[&rate=5.53550221591911E-4]:3.373022808095E-1,((111[&rate=5.53550221591911E-4]:1.81671119802E-2,139[&rate=5.53550221591911E-4]:1.935095777336E-1)[&rate=5.53550221591911E-4]:3.325377312859E-2,106[&rate=5.53550221591911E-4]:3.498252894441E-2)[&rate=5.53550221591911E-4]:6.610966230811E-1)[&rate=5.53550221591911E-4]:5.892265669826E-2,((115[&rate=5.53550221591911E-4]:4.644794526155E-1,(19[&rate=5.53550221591911E-4]:4.614117379391E-1,13[&rate=5.53550221591911E-4]:4.230555735554E-1)[&rate=5.53550221591911E-4]:1.236156598819E-1)[&rate=5.53550221591911E-4]:1.608632308718E-1,(((108[&rate=5.53550221591911E-4]:1.177465089181E-1,107[&rate=5.53550221591911E-4]:1.204862349455E-1)[&rate=5.53550221591911E-4]:2.970423365547E-1,(104[&rate=5.53550221591911E-4]:1.001997441486E-1,114[&rate=5.53550221591911E-4]:3.992577154579E-2)[&rate=5.53550221591911E-4]:3.173288273517E-1)[&rate=5.53550221591911E-4]:3.257785138256E-2,109[&rate=5.53550221591911E-4]:4.692845050745E-1)[&rate=5.53550221591911E-4]:2.355102332072E-1)[&rate=5.53550221591911E-4]:6.938515263377E-2)[&rate=5.53550221591911E-4]:1.348529930289E-2,116[&rate=5.53550221591911E-4]:7.082131354239E-1)[&rate=5.53550221591911E-4]:2.220921271714E-1)[&rate=5.53550221591911E-4]:2.482798344895E-1)[&rate=5.53550221591911E-4]:3.994542231811E-2,((102[&rate=5.53550221591911E-4]:1.264844955667E-1,(24[&rate=5.53550221591911E-4]:9.796405129183E-1,(1[&rate=5.53550221591911E-4]:8.352860001183E-2,(28[&rate=5.53550221591911E-4]:8.235976939163E-1,21[&rate=5.53550221591911E-4]:7.989401596698E-1)[&rate=5.53550221591911E-4]:4.623227595848E-2)[&rate=5.53550221591911E-4]:1.152899950982E-1)[&rate=5.53550221591911E-4]:3.084878182647E-1)[&rate=5.53550221591911E-4]:4.0592777966E-2,((23[&rate=5.53550221591911E-4]:6.276553544745E-1,(25[&rate=5.53550221591911E-4]:2.863852858077E-1,20[&rate=5.53550221591911E-4]:2.67207203616E-1)[&rate=5.53550221591911E-4]:3.522289727764E-1)[&rate=5.53550221591911E-4]:1.999254695739E-1,(11[&rate=5.53550221591911E-4]:5.685914173976E-1,140[&rate=5.53550221591911E-4]:5.494133352058E-1)[&rate=5.53550221591911E-4]:1.740578998016E-1)[&rate=5.53550221591911E-4]:4.90181380991E-1)[&rate=5.53550221591911E-4]:5.967242395257E-2)[&rate=5.53550221591911E-4]:1.969515075796E-1)[&rate=5.53550221591911E-4]:4.200304264858E-1,101[&rate=5.53550221591911E-4]:8.382521794957E-1)[&rate=5.53550221591911E-4]:6.709757478145E-1)[&rate=5.53550221591911E-4]:5.409271992448E-2)[&rate=5.53550221591911E-4]:7.343849277565E-2)[&rate=5.53550221591911E-4]:7.650452143532E-3,97[&rate=5.53550221591911E-4]:6.002071817939E-1)[&rate=5.53550221591911E-4]:1.923937074559E-3,(((94[&rate=5.53550221591911E-4]:1.522136826246E-1,100[&rate=5.53550221591911E-4]:1.522136826246E-1)[&rate=5.53550221591911E-4]:3.008471785425E-1,95[&rate=5.53550221591911E-4]:5.377603147192E-1)[&rate=5.53550221591911E-4]:1.182621158928E-1,((96[&rate=5.53550221591911E-4]:3.982597163766E-1,99[&rate=5.53550221591911E-4]:4.337788420595E-1)[&rate=5.53550221591911E-4]:8.010788981083E-2,98[&rate=5.53550221591911E-4]:4.920288083731E-1)[&rate=5.53550221591911E-4]:1.530646604902E-1)[&rate=5.53550221591911E-4]:1.564912019177E-1)[&rate=5.53550221591911E-4]:8.400496836516E-2,38[&rate=5.53550221591911E-4]:6.888683276708E-1)[&rate=5.53550221591911E-4]:3.526662144913E-1,((121[&rate=5.53550221591911E-4]:2.416999761368E0,(((((65[&rate=5.53550221591911E-4]:3.889282332564E-1,((64[&rate=5.53550221591911E-4]:1.638194564923E-1,60[&rate=5.53550221591911E-4]:1.313452498558E-2)[&rate=5.53550221591911E-4]:1.808414058238E-1,62[&rate=5.53550221591911E-4]:3.857567527271E-1)[&rate=5.53550221591911E-4]:1.949523024471E-1)[&rate=5.53550221591911E-4]:2.871686852351E-1,(63[&rate=5.53550221591911E-4]:2.397243358729E-1,61[&rate=5.53550221591911E-4]:2.80820226284E-1)[&rate=5.53550221591911E-4]:5.870575141253E-1)[&rate=5.53550221591911E-4]:8.914594727917E-1,(((118[&rate=5.53550221591911E-4]:5.064047335629E-1,69[&rate=5.53550221591911E-4]:5.173636376726E-1)[&rate=5.53550221591911E-4]:1.910462952627E-1,((129[&rate=5.53550221591911E-4]:2.350633482249E-1,132[&rate=5.53550221591911E-4]:2.378030742523E-1)[&rate=5.53550221591911E-4]:3.440163263711E-2,(131[&rate=5.53550221591911E-4]:5.396994241587E-2,130[&rate=5.53550221591911E-4]:5.123021638851E-2)[&rate=5.53550221591911E-4]:2.182347644735E-1)[&rate=5.53550221591911E-4]:2.909997465936E-1)[&rate=5.53550221591911E-4]:8.257339186745E-1,128[&rate=5.53550221591911E-4]:1.383458920103E0)[&rate=5.53550221591911E-4]:2.361522657009E-1)[&rate=5.53550221591911E-4]:7.427164764631E-2,((((((48[&rate=5.53550221591911E-4]:3.66062010444E-1,42[&rate=5.53550221591911E-4]:3.278106443238E-1)[&rate=5.53550221591911E-4]:9.87959722933E-2,41[&rate=5.53550221591911E-4]:4.211421357428E-1)[&rate=5.53550221591911E-4]:5.371722291885E-2,43[&rate=5.53550221591911E-4]:5.295041674046E-1)[&rate=5.53550221591911E-4]:3.203483657348E-2,46[&rate=5.53550221591911E-4]:5.615390039781E-1)[&rate=5.53550221591911E-4]:1.636953471658E-1,(((47[&rate=5.53550221591911E-4]:4.100639260973E-1,51[&rate=5.53550221591911E-4]:3.827415217258E-1)[&rate=5.53550221591911E-4]:9.962898690503E-2,(50[&rate=5.53550221591911E-4]:2.55927448446E-1,49[&rate=5.53550221591911E-4]:2.55927448446E-1)[&rate=5.53550221591911E-4]:2.209785793106E-1)[&rate=5.53550221591911E-4]:1.332400612678E-1,44[&rate=5.53550221591911E-4]:6.374684933959E-1)[&rate=5.53550221591911E-4]:8.230137687383E-2)[&rate=5.53550221591911E-4]:1.004879790526E-1,45[&rate=5.53550221591911E-4]:8.175256088852E-1)[&rate=5.53550221591911E-4]:1.029610122735E-1)[&rate=5.53550221591911E-4]:1.022526688685E-1,(35[&rate=5.53550221591911E-4]:2.198620853044E-1,36[&rate=5.53550221591911E-4]:2.664374277702E-1)[&rate=5.53550221591911E-4]:4.750629372635E-2)[&rate=5.53550221591911E-4]:2.360398507665E-2)[&rate=5.53550221591911E-4]:3.748210488768E-4,127[&rate=5.53550221591911E-4]:2.858470472827E0)[&rate=5.53550221591911E-4]:1.478219104903E-1)[&rate=5.53550221591911E-4]:2.765602189448E-1,(((66[&rate=5.53550221591911E-4]:2.777357615524E-1,((119[&rate=5.53550221591911E-4]:1.722748726346E0,126[&rate=5.53550221591911E-4]:9.370462037022E-1)[&rate=5.53550221591911E-4]:7.994308525711E-2,(((138[&rate=5.53550221591911E-4]:2.558967312189E-1,136[&rate=5.53550221591911E-4]:1.243898819037E-1)[&rate=5.53550221591911E-4]:3.488240898776E-1,135[&rate=5.53550221591911E-4]:4.047208210964E-1)[&rate=5.53550221591911E-4]:1.03369745889E0,120[&rate=5.53550221591911E-4]:1.690473074507E0)[&rate=5.53550221591911E-4]:1.632832613759E-2)[&rate=5.53550221591911E-4]:5.07920662278E-1)[&rate=5.53550221591911E-4]:3.46417627922E-2,((122[&rate=5.53550221591911E-4]:4.087259734954E-1,(123[&rate=5.53550221591911E-4]:1.826010776677E-1,124[&rate=5.53550221591911E-4]:1.798688372305E-1)[&rate=5.53550221591911E-4]:2.261248958278E-1)[&rate=5.53550221591911E-4]:3.101495189433E-1,67[&rate=5.53550221591911E-4]:2.17602942098E-1)[&rate=5.53550221591911E-4]:9.477458224652E-2)[&rate=5.53550221591911E-4]:1.00093685222E-1,((68[&rate=5.53550221591911E-4]:6.80224029364E-1,(59[&rate=5.53550221591911E-4]:5.624785909448E-1,((56[&rate=5.53550221591911E-4]:2.70617872572E-1,55[&rate=5.53550221591911E-4]:2.70617872572E-1)[&rate=5.53550221591911E-4]:1.117961170392E-1,((57[&rate=5.53550221591911E-4]:1.924446786179E-1,58[&rate=5.53550221591911E-4]:2.088381212409E-1)[&rate=5.53550221591911E-4]:8.561598986663E-2,(37[&rate=5.53550221591911E-4]:2.240259382317E-1,54[&rate=5.53550221591911E-4]:1.475232059913E-1)[&rate=5.53550221591911E-4]:8.955385593592E-2)[&rate=5.53550221591911E-4]:1.152822828754E-1)[&rate=5.53550221591911E-4]:1.71867880022E-1)[&rate=5.53550221591911E-4]:1.669257662882E-1)[&rate=5.53550221591911E-4]:2.240411569516E-1,((((((81[&rate=5.53550221591911E-4]:1.489841261358E-1,80[&rate=5.53550221591911E-4]:1.489841261358E-1)[&rate=5.53550221591911E-4]:3.071701793575E-1,(77[&rate=5.53550221591911E-4]:1.45715589109E-1,(73[&rate=5.53550221591911E-4]:8.713037255571E-2,71[&rate=5.53550221591911E-4]:1.863722187087E-2)[&rate=5.53550221591911E-4]:6.406466860797E-2)[&rate=5.53550221591911E-4]:3.542743328227E-1)[&rate=5.53550221591911E-4]:1.370426763072E-2,(82[&rate=5.53550221591911E-4]:3.27520972821E-1,(79[&rate=5.53550221591911E-4]:2.958857393685E-1,(78[&rate=5.53550221591911E-4]:3.063090650909E-2,72[&rate=5.53550221591911E-4]:8.713098289775E-3)[&rate=5.53550221591911E-4]:2.652548328594E-1)[&rate=5.53550221591911E-4]:2.341605537035E-2)[&rate=5.53550221591911E-4]:1.587759564674E-1)[&rate=5.53550221591911E-4]:2.49101459203E-1,(75[&rate=5.53550221591911E-4]:6.185500036085E-1,((74[&rate=5.53550221591911E-4]:4.458093039245E-1,76[&rate=5.53550221591911E-4]:4.458093039245E-1)[&rate=5.53550221591911E-4]:1.433227505118E-1,70[&rate=5.53550221591911E-4]:5.507758900528E-1)[&rate=5.53550221591911E-4]:2.941794917222E-2)[&rate=5.53550221591911E-4]:1.497250972116E-1)[&rate=5.53550221591911E-4]:6.797684803001E-1,((134[&rate=5.53550221591911E-4]:4.972493843999E-1,(137[&rate=5.53550221591911E-4]:4.611281126627E-1,133[&rate=5.53550221591911E-4]:4.200322222516E-1)[&rate=5.53550221591911E-4]:1.073541484494E-1)[&rate=5.53550221591911E-4]:8.81111290719E-1,((52[&rate=5.53550221591911E-4]:2.570999876644E-1,(((12[&rate=5.53550221591911E-4]:1.170736875699E-1,5[&rate=5.53550221591911E-4]:7.871752318646E-2)[&rate=5.53550221591911E-4]:1.348303559221E-1,29[&rate=5.53550221591911E-4]:3.587533585605E-1)[&rate=5.53550221591911E-4]:4.947703480288E-1,103[&rate=5.53550221591911E-4]:6.206469942606E-1)[&rate=5.53550221591911E-4]:1.300746727965E0)[&rate=5.53550221591911E-4]:2.683995547663E-1,53[&rate=5.53550221591911E-4]:5.173028211193E-1)[&rate=5.53550221591911E-4]:1.091153433326E-1)[&rate=5.53550221591911E-4]:7.516235805622E-2)[&rate=5.53550221591911E-4]:3.295155361206E-1,125[&rate=5.53550221591911E-4]:8.207135449674E-1)[&rate=5.53550221591911E-4]:2.502183080149E-1)[&rate=5.53550221591911E-4]:5.592666102319E-2)[&rate=5.53550221591911E-4]:3.032581050249E-1)[&rate=5.53550221591911E-4]:1.633168830826E-1)[&rate=5.53550221591911E-4]:3.398278751132E-2,32[&rate=5.53550221591911E-4]:2.809747833612E-2)[&rate=5.53550221591911E-4]:6.495173838122E-2);
tree STATE_3150000 [&joint=-20968.251243768605,lnP=-20968.251243768605] = [&R] ((32[&rate=5.86965155635649E-4]:1.829666112103E-4,(34[&rate=5.86965155635649E-4]:1.80428309693E-3,((((((40[&rate=5.86965155635649E-4]:5.150913658672E-1,((((((((7[&rate=5.86965155635649E-4]:2.263119662428E-1,8[&rate=5.86965155635649E-4]:2.263119662428E-1)[&rate=5.86965155635649E-4]:2.393555784314E-1,26[&rate=5.86965155635649E-4]:5.725168597427E-1)[&rate=5.86965155635649E-4]:2.427716233076E-2,(22[&rate=5.86965155635649E-4]:9.451759501359E-2,27[&rate=5.86965155635649E-4]:1.10955951178E-1)[&rate=5.86965155635649E-4]:4.913175229502E-1)[&rate=5.86965155635649E-4]:7.142551833683E-2,31[&rate=5.86965155635649E-4]:7.120551568487E-1)[&rate=5.86965155635649E-4]:1.484533212052E-1,2[&rate=5.86965155635649E-4]:6.331112177799E-1)[&rate=5.86965155635649E-4]:1.789042731873E0,(97[&rate=5.86965155635649E-4]:2.565984886476E-1,39[&rate=5.86965155635649E-4]:3.276367400138E-1)[&rate=5.86965155635649E-4]:1.377914068094E-1)[&rate=5.86965155635649E-4]:1.221334288335E-2,146[&rate=5.86965155635649E-4]:5.978600689415E-1)[&rate=5.86965155635649E-4]:1.096996543642E-2,((98[&rate=5.86965155635649E-4]:5.450687734366E-1,(96[&rate=5.86965155635649E-4]:3.769986475917E-1,99[&rate=5.86965155635649E-4]:4.125177732746E-1)[&rate=5.86965155635649E-4]:1.544089236593E-1)[&rate=5.86965155635649E-4]:5.716197996779E-3,(95[&rate=5.86965155635649E-4]:4.98499539771E-1,(94[&rate=5.86965155635649E-4]:2.81565990269E-1,100[&rate=5.86965155635649E-4]:2.81565990269E-1)[&rate=5.86965155635649E-4]:1.322340959499E-1)[&rate=5.86965155635649E-4]:6.321439341119E-2)[&rate=5.86965155635649E-4]:6.624178425584E-2)[&rate=5.86965155635649E-4]:2.64799107242E-2)[&rate=5.86965155635649E-4]:4.927498721693E-2,(147[&rate=5.86965155635649E-4]:5.972985228057E-1,16[&rate=5.86965155635649E-4]:2.625414399743E0)[&rate=5.86965155635649E-4]:2.444487945871E-2)[&rate=5.86965155635649E-4]:3.546491818922E-2,((((((87[&rate=5.86965155635649E-4]:1.824211135949E-1,(83[&rate=5.86965155635649E-4]:1.173372276574E-1,(88[&rate=5.86965155635649E-4]:5.590473918374E-2,89[&rate=5.86965155635649E-4]:6.960336932075E-2)[&rate=5.86965155635649E-4]:6.143248847364E-2)[&rate=5.86965155635649E-4]:6.508388593754E-2)[&rate=5.86965155635649E-4]:7.690393478591E-2,(((90[&rate=5.86965155635649E-4]:2.780494437073E-2,91[&rate=5.86965155635649E-4]:2.780494437073E-2)[&rate=5.86965155635649E-4]:4.385190884266E-2,92[&rate=5.86965155635649E-4]:7.165685321339E-2)[&rate=5.86965155635649E-4]:1.341765612334E-1,(86[&rate=5.86965155635649E-4]:9.301940324263E-2,(93[&rate=5.86965155635649E-4]:3.053032358311E-2,(84[&rate=5.86965155635649E-4]:1.452206008567E-2,85[&rate=5.86965155635649E-4]:1.452206008567E-2)[&rate=5.86965155635649E-4]:2.309633360427E-3)[&rate=5.86965155635649E-4]:7.618770979653E-2)[&rate=5.86965155635649E-4]:9.911538106717E-2)[&rate=5.86965155635649E-4]:6.719026407103E-2)[&rate=5.86965155635649E-4]:8.695958502954E-1,3[&rate=5.86965155635649E-4]:5.891948712791E-1)[&rate=5.86965155635649E-4]:2.734538145359E-1,(6[&rate=5.86965155635649E-4]:6.153577830243E-1,(18[&rate=5.86965155635649E-4]:5.006403487589E-1,(10[&rate=5.86965155635649E-4]:2.739778890179E-1,15[&rate=5.86965155635649E-4]:3.123340534013E-1)[&rate=5.86965155635649E-4]:1.800871172752E-1)[&rate=5.86965155635649E-4]:1.777311328955E-1)[&rate=5.86965155635649E-4]:2.993456973112E-1)[&rate=5.86965155635649E-4]:5.472314176563E-1,((((((20[&rate=5.86965155635649E-4]:4.213699470058E-1,25[&rate=5.86965155635649E-4]:4.405480291976E-1)[&rate=5.86965155635649E-4]:1.047265198684E-1,23[&rate=5.86965155635649E-4]:5.343156449563E-1)[&rate=5.86965155635649E-4]:8.293234373837E-2,(11[&rate=5.86965155635649E-4]:4.956068249951E-1,140[&rate=5.86965155635649E-4]:4.764287428033E-1)[&rate=5.86965155635649E-4]:3.670965685037E-2)[&rate=5.86965155635649E-4]:4.128262703381E-1,(24[&rate=5.86965155635649E-4]:1.002675954617E0,(1[&rate=5.86965155635649E-4]:5.83193687441E-2,(28[&rate=5.86965155635649E-4]:7.060957521522E-1,21[&rate=5.86965155635649E-4]:6.814382179058E-1)[&rate=5.86965155635649E-4]:1.385249864548E-1)[&rate=5.86965155635649E-4]:1.635346680648E-1)[&rate=5.86965155635649E-4]:3.835720852522E-2)[&rate=5.86965155635649E-4]:1.214902663113E-1,102[&rate=5.86965155635649E-4]:8.795938372959E-4)[&rate=5.86965155635649E-4]:3.879701708549E-2,((142[&rate=5.86965155635649E-4]:6.267882736574E-1,(145[&rate=5.86965155635649E-4]:5.679707042231E-1,(144[&rate=5.86965155635649E-4]:1.872344212811E-1,141[&rate=5.86965155635649E-4]:1.899741473084E-1)[&rate=5.86965155635649E-4]:3.752568308871E-1)[&rate=5.86965155635649E-4]:5.881756943428E-2)[&rate=5.86965155635649E-4]:5.624505591999E-1,(((105[&rate=5.86965155635649E-4]:5.210981713963E-1,110[&rate=5.86965155635649E-4]:5.430159796154E-1)[&rate=5.86965155635649E-4]:8.919425406894E-2,((((112[&rate=5.86965155635649E-4]:5.14930428109E-1,(117[&rate=5.86965155635649E-4]:3.833123463646E-1,9[&rate=5.86965155635649E-4]:3.723534422549E-1)[&rate=5.86965155635649E-4]:1.34357807772E-1)[&rate=5.86965155635649E-4]:4.685832925249E-2,(14[&rate=5.86965155635649E-4]:4.685836318522E-1,17[&rate=5.86965155635649E-4]:5.069397962359E-1)[&rate=5.86965155635649E-4]:9.320512550926E-2)[&rate=5.86965155635649E-4]:3.662115504761E-2,113[&rate=5.86965155635649E-4]:5.984099124091E-1)[&rate=5.86965155635649E-4]:2.576109887914E-2,(30[&rate=5.86965155635649E-4]:4.380455965871E-1,4[&rate=5.86965155635649E-4]:2.654428568611E-1)[&rate=5.86965155635649E-4]:3.01193907852E-1)[&rate=5.86965155635649E-4]:1.351867445083E-2)[&rate=5.86965155635649E-4]:3.546969398415E-1,(((19[&rate=5.86965155635649E-4]:6.884503202693E-1,13[&rate=5.86965155635649E-4]:6.500941558856E-1)[&rate=5.86965155635649E-4]:1.304318703542E-1,(((108[&rate=5.86965155635649E-4]:4.483329943557E-1,(104[&rate=5.86965155635649E-4]:8.341928115297E-2,114[&rate=5.86965155635649E-4]:2.31453085502E-2)[&rate=5.86965155635649E-4]:3.676534392301E-1)[&rate=5.86965155635649E-4]:6.953827472429E-2,(107[&rate=5.86965155635649E-4]:5.161813535879E-1,109[&rate=5.86965155635649E-4]:5.353594357796E-1)[&rate=5.86965155635649E-4]:4.429641519513E-3)[&rate=5.86965155635649E-4]:1.985640684243E-1,115[&rate=5.86965155635649E-4]:6.589010909289E-1)[&rate=5.86965155635649E-4]:3.943315448909E-2)[&rate=5.86965155635649E-4]:4.501196219773E-2,(116[&rate=5.86965155635649E-4]:6.956632906181E-1,((148[&rate=5.86965155635649E-4]:1.787427407775E-1,143[&rate=5.86965155635649E-4]:1.760030147501E-1)[&rate=5.86965155635649E-4]:4.080065808698E-1,((106[&rate=5.86965155635649E-4]:2.779454081924E-1,111[&rate=5.86965155635649E-4]:2.943837643568E-1)[&rate=5.86965155635649E-4]:6.727307959007E-4,139[&rate=5.86965155635649E-4]:4.703989609061E-1)[&rate=5.86965155635649E-4]:3.30048990878E-1)[&rate=5.86965155635649E-4]:1.472701333545E-1)[&rate=5.86965155635649E-4]:4.768291699758E-2)[&rate=5.86965155635649E-4]:1.66848637143E-1)[&rate=5.86965155635649E-4]:2.424946755042E-2)[&rate=5.86965155635649E-4]:9.701312053135E-2)[&rate=5.86965155635649E-4]:3.729432185758E-1)[&rate=5.86965155635649E-4]:4.896131018456E-1,101[&rate=5.86965155635649E-4]:8.967534792892E-1)[&rate=5.86965155635649E-4]:6.762419509778E-1)[&rate=5.86965155635649E-4]:1.543759210777E-1,38[&rate=5.86965155635649E-4]:6.859011814219E-1)[&rate=5.86965155635649E-4]:3.164272299662E-1,(35[&rate=5.86965155635649E-4]:1.715659801371E-1,(((36[&rate=5.86965155635649E-4]:5.480882702351E-2,121[&rate=5.86965155635649E-4]:2.134260881818E0)[&rate=5.86965155635649E-4]:7.153137429561E-2,127[&rate=5.86965155635649E-4]:2.646888146525E0)[&rate=5.86965155635649E-4]:3.474679153018E-2,(((((132[&rate=5.86965155635649E-4]:3.754010119492E-1,((131[&rate=5.86965155635649E-4]:3.234867284745E-1,130[&rate=5.86965155635649E-4]:3.207470024472E-1)[&rate=5.86965155635649E-4]:4.240631250271E-2,129[&rate=5.86965155635649E-4]:3.631533149499E-1)[&rate=5.86965155635649E-4]:9.507970971952E-3)[&rate=5.86965155635649E-4]:7.102786567374E-2,69[&rate=5.86965155635649E-4]:5.916343570751E-1)[&rate=5.86965155635649E-4]:2.549527242634E-2,118[&rate=5.86965155635649E-4]:6.061707253918E-1)[&rate=5.86965155635649E-4]:7.153217594351E-1,128[&rate=5.86965155635649E-4]:1.18176645743E0)[&rate=5.86965155635649E-4]:4.379285026558E-1,(((45[&rate=5.86965155635649E-4]:5.725530189701E-1,((46[&rate=5.86965155635649E-4]:5.049528671854E-1,(43[&rate=5.86965155635649E-4]:3.761483329623E-1,((41[&rate=5.86965155635649E-4]:8.173854346284E-2,48[&rate=5.86965155635649E-4]:1.254543904573E-1)[&rate=5.86965155635649E-4]:1.3876334723E-1,42[&rate=5.86965155635649E-4]:2.25966371567E-1)[&rate=5.86965155635649E-4]:1.010016335265E-1)[&rate=5.86965155635649E-4]:1.288045342231E-1)[&rate=5.86965155635649E-4]:5.350847173414E-2,(51[&rate=5.86965155635649E-4]:5.058054872256E-1,(50[&rate=5.86965155635649E-4]:3.133317774378E-1,49[&rate=5.86965155635649E-4]:3.133317774378E-1)[&rate=5.86965155635649E-4]:1.870092289136E-1)[&rate=5.86965155635649E-4]:2.533344732242E-2)[&rate=5.86965155635649E-4]:2.228840136195E-2)[&rate=5.86965155635649E-4]:6.619851487399E-4,(44[&rate=5.86965155635649E-4]:5.263918882978E-2,47[&rate=5.86965155635649E-4]:5.810366970403E-2)[&rate=5.86965155635649E-4]:5.233080557262E-1)[&rate=5.86965155635649E-4]:2.097475319208E-1,(((60[&rate=5.86965155635649E-4]:3.529957065212E-1,(64[&rate=5.86965155635649E-4]:2.924477211534E-1,65[&rate=5.86965155635649E-4]:1.417627896467E-1)[&rate=5.86965155635649E-4]:2.112329168745E-1)[&rate=5.86965155635649E-4]:2.669018494766E-2,62[&rate=5.86965155635649E-4]:5.714667133866E-1)[&rate=5.86965155635649E-4]:3.461063281258E-1,(63[&rate=5.86965155635649E-4]:9.492823037923E-2,61[&rate=5.86965155635649E-4]:1.360241207903E-1)[&rate=5.86965155635649E-4]:7.815489207221E-1)[&rate=5.86965155635649E-4]:7.785117342158E-1)[&rate=5.86965155635649E-4]:6.333621175456E-2)[&rate=5.86965155635649E-4]:2.358381358574E-2)[&rate=5.86965155635649E-4]:5.705432975357E-2)[&rate=5.86965155635649E-4]:2.283969847355E-1)[&rate=5.86965155635649E-4]:2.588293259405E-1,(((66[&rate=5.86965155635649E-4]:1.930666071452E-1,((122[&rate=5.86965155635649E-4]:2.751854839327E-1,(124[&rate=5.86965155635649E-4]:2.206734552434E-1,123[&rate=5.86965155635649E-4]:2.234056956805E-1)[&rate=5.86965155635649E-4]:5.177978825218E-2)[&rate=5.86965155635649E-4]:3.434573400551E-1,67[&rate=5.86965155635649E-4]:1.173702736471E-1)[&rate=5.86965155635649E-4]:7.569633349806E-2)[&rate=5.86965155635649E-4]:1.197731883958E-2,(119[&rate=5.86965155635649E-4]:1.948531772834E0,(126[&rate=5.86965155635649E-4]:1.052185351623E0,(120[&rate=5.86965155635649E-4]:1.688759299266E0,((138[&rate=5.86965155635649E-4]:2.627579416262E-1,136[&rate=5.86965155635649E-4]:1.31251092311E-1)[&rate=5.86965155635649E-4]:4.589599796102E-1,135[&rate=5.86965155635649E-4]:5.217179212364E-1)[&rate=5.86965155635649E-4]:9.149865835095E-1)[&rate=5.86965155635649E-4]:5.323816404106E-2)[&rate=5.86965155635649E-4]:1.106438985679E-1)[&rate=5.86965155635649E-4]:2.893888654794E-1)[&rate=5.86965155635649E-4]:3.371376885041E-1,((68[&rate=5.86965155635649E-4]:6.779822716128E-1,(57[&rate=5.86965155635649E-4]:5.287631891175E-1,((((37[&rate=5.86965155635649E-4]:1.016925221363E-1,59[&rate=5.86965155635649E-4]:6.344115601613E-2)[&rate=5.86965155635649E-4]:2.236638509828E-1,58[&rate=5.86965155635649E-4]:3.062306900591E-1)[&rate=5.86965155635649E-4]:7.547172684203E-2,(56[&rate=5.86965155635649E-4]:2.343338668118E-1,55[&rate=5.86965155635649E-4]:2.343338668118E-1)[&rate=5.86965155635649E-4]:1.200461457176E-1)[&rate=5.86965155635649E-4]:1.290446030446E-2,54[&rate=5.86965155635649E-4]:3.372298280252E-1)[&rate=5.86965155635649E-4]:1.50549754535E-1)[&rate=5.86965155635649E-4]:2.011316508013E-1)[&rate=5.86965155635649E-4]:1.561270093215E-1,(((((137[&rate=5.86965155635649E-4]:5.52759614806E-1,133[&rate=5.86965155635649E-4]:5.116637243949E-1)[&rate=5.86965155635649E-4]:2.969890866158E-1,134[&rate=5.86965155635649E-4]:7.785158247096E-1)[&rate=5.86965155635649E-4]:5.881696437509E-1,(53[&rate=5.86965155635649E-4]:5.829978533441E-1,(((77[&rate=5.86965155635649E-4]:4.182895240711E-1,(81[&rate=5.86965155635649E-4]:8.392461146592E-2,80[&rate=5.86965155635649E-4]:8.392461146592E-2)[&rate=5.86965155635649E-4]:2.905292961667E-1)[&rate=5.86965155635649E-4]:9.467330639819E-2,(73[&rate=5.86965155635649E-4]:5.159418429673E-1,((72[&rate=5.86965155635649E-4]:5.765511100529E-2,78[&rate=5.86965155635649E-4]:7.95729192246E-2)[&rate=5.86965155635649E-4]:3.434255669837E-1,((71[&rate=5.86965155635649E-4]:1.438244517361E-2,79[&rate=5.86965155635649E-4]:4.177970544764E-2)[&rate=5.86965155635649E-4]:3.489807020337E-1,82[&rate=5.86965155635649E-4]:3.989795855635E-1)[&rate=5.86965155635649E-4]:3.223807872686E-2)[&rate=5.86965155635649E-4]:5.184746634824E-2)[&rate=5.86965155635649E-4]:2.500439556651E-3)[&rate=5.86965155635649E-4]:1.934935486244E-1,(((74[&rate=5.86965155635649E-4]:5.041498695261E-1,70[&rate=5.86965155635649E-4]:4.657937051426E-1)[&rate=5.86965155635649E-4]:3.441567031303E-3,76[&rate=5.86965155635649E-4]:5.075914365574E-1)[&rate=5.86965155635649E-4]:1.199667705363E-1,75[&rate=5.86965155635649E-4]:6.275582070937E-1)[&rate=5.86965155635649E-4]:8.437762405471E-2)[&rate=5.86965155635649E-4]:6.175250808078E-1)[&rate=5.86965155635649E-4]:3.174510444938E-2)[&rate=5.86965155635649E-4]:1.139426067782E-1,(52[&rate=5.86965155635649E-4]:4.421746636692E-1,(((12[&rate=5.86965155635649E-4]:2.646233013528E-1,5[&rate=5.86965155635649E-4]:2.262671369694E-1)[&rate=5.86965155635649E-4]:8.855924585507E-2,29[&rate=5.86965155635649E-4]:4.600318622764E-1)[&rate=5.86965155635649E-4]:2.663253078354E-1,103[&rate=5.86965155635649E-4]:4.93480457783E-1)[&rate=5.86965155635649E-4]:1.612987940447E0)[&rate=5.86965155635649E-4]:2.947076222139E-1)[&rate=5.86965155635649E-4]:1.406785611566E-1,125[&rate=5.86965155635649E-4]:6.589816120671E-1)[&rate=5.86965155635649E-4]:3.417943355339E-1)[&rate=5.86965155635649E-4]:2.557929713269E-1)[&rate=5.86965155635649E-4]:1.166106763243E-1)[&rate=5.86965155635649E-4]:2.060256909138E-1)[&rate=5.86965155635649E-4]:2.029649173337E-2)[&rate=5.86965155635649E-4]:1.982415582784E-2,33[&rate=5.86965155635649E-4]:2.548657449377E-2);
tree STATE_3240000 [&joint=-20953.06347336026,lnP=-20953.06347336026] = [&R] (32[&rate=5.919114834221491E-4]:9.173495838838E-2,(33[&rate=5.919114834221491E-4]:3.236340344231E-2,(34[&rate=5.919114834221491E-4]:2.405922054184E-2,(((((147[&rate=5.919114834221491E-4]:6.63950434183E-1,(40[&rate=5.919114834221491E-4]:5.8768761033E-1,(16[&rate=5.919114834221491E-4]:2.507679188766E0,((146[&rate=5.919114834221491E-4]:5.345882267241E-1,39[&rate=5.919114834221491E-4]:4.143696474892E-1)[&rate=5.919114834221491E-4]:2.404148096728E-3,((2[&rate=5.919114834221491E-4]:6.044928129594E-1,((31[&rate=5.919114834221491E-4]:7.02982598239E-1,(26[&rate=5.919114834221491E-4]:4.233169012947E-1,(7[&rate=5.919114834221491E-4]:1.746557799989E-1,8[&rate=5.919114834221491E-4]:1.746557799989E-1)[&rate=5.919114834221491E-4]:1.418118062273E-1)[&rate=5.919114834221491E-4]:2.358300805059E-1)[&rate=5.919114834221491E-4]:7.931478862499E-3,(22[&rate=5.919114834221491E-4]:3.151401006755E-1,27[&rate=5.919114834221491E-4]:3.315784568398E-1)[&rate=5.919114834221491E-4]:3.40979455878E-1)[&rate=5.919114834221491E-4]:1.20975996132E-1)[&rate=5.919114834221491E-4]:1.699959202174E0,97[&rate=5.919114834221491E-4]:2.766879609378E-1)[&rate=5.919114834221491E-4]:6.90475832819E-2)[&rate=5.919114834221491E-4]:5.412467063032E-3)[&rate=5.919114834221491E-4]:1.655013476811E-1)[&rate=5.919114834221491E-4]:1.888577467265E-2)[&rate=5.919114834221491E-4]:1.415977311254E-1,((((((((6[&rate=5.919114834221491E-4]:3.443816546514E-1,(10[&rate=5.919114834221491E-4]:2.288033785808E-1,15[&rate=5.919114834221491E-4]:2.671595429643E-1)[&rate=5.919114834221491E-4]:1.320166322349E-1)[&rate=5.919114834221491E-4]:7.428236765461E-2,(18[&rate=5.919114834221491E-4]:3.955640114038E-1,3[&rate=5.919114834221491E-4]:2.804955182532E-1)[&rate=5.919114834221491E-4]:8.611370953231E-2)[&rate=5.919114834221491E-4]:7.161948809876E-1,((88[&rate=5.919114834221491E-4]:9.046843746474E-2,89[&rate=5.919114834221491E-4]:1.041670676018E-1)[&rate=5.919114834221491E-4]:7.766510813734E-1,(((84[&rate=5.919114834221491E-4]:1.564480888381E-1,83[&rate=5.919114834221491E-4]:1.564480888381E-1)[&rate=5.919114834221491E-4]:5.65564017949E-2,((85[&rate=5.919114834221491E-4]:1.956074132837E-1,93[&rate=5.919114834221491E-4]:2.093060434207E-1)[&rate=5.919114834221491E-4]:8.733068281909E-3,86[&rate=5.919114834221491E-4]:2.043404815656E-1)[&rate=5.919114834221491E-4]:8.664009067392E-3)[&rate=5.919114834221491E-4]:3.659635478399E-3,(((90[&rate=5.919114834221491E-4]:8.156244714521E-3,91[&rate=5.919114834221491E-4]:8.156244714521E-3)[&rate=5.919114834221491E-4]:9.457428580555E-2,92[&rate=5.919114834221491E-4]:1.027305305201E-1)[&rate=5.919114834221491E-4]:1.086675923256E-1,87[&rate=5.919114834221491E-4]:1.976994927086E-1)[&rate=5.919114834221491E-4]:1.896463340278E-2)[&rate=5.919114834221491E-4]:6.504553927268E-1)[&rate=5.919114834221491E-4]:7.554106173321E-1)[&rate=5.919114834221491E-4]:4.115291599368E-1,(((((14[&rate=5.919114834221491E-4]:3.758451348401E-1,17[&rate=5.919114834221491E-4]:4.142012992238E-1)[&rate=5.919114834221491E-4]:3.370519907819E-1,(112[&rate=5.919114834221491E-4]:6.788833743465E-1,(9[&rate=5.919114834221491E-4]:5.581891337312E-1,((30[&rate=5.919114834221491E-4]:3.213188135486E-1,4[&rate=5.919114834221491E-4]:1.487160738226E-1)[&rate=5.919114834221491E-4]:3.15147744276E-1,117[&rate=5.919114834221491E-4]:5.241377907013E-1)[&rate=5.919114834221491E-4]:4.50102471395E-2)[&rate=5.919114834221491E-4]:1.124750625332E-1)[&rate=5.919114834221491E-4]:3.401375127555E-2)[&rate=5.919114834221491E-4]:2.230635882971E-1,((105[&rate=5.919114834221491E-4]:5.771524076809E-1,110[&rate=5.919114834221491E-4]:5.990702159E-1)[&rate=5.919114834221491E-4]:1.465212969518E-2,113[&rate=5.919114834221491E-4]:6.192017976499E-1)[&rate=5.919114834221491E-4]:3.167589162692E-1)[&rate=5.919114834221491E-4]:2.584901768503E-1,((((108[&rate=5.919114834221491E-4]:3.679241381711E-1,((104[&rate=5.919114834221491E-4]:1.407042020633E-1,114[&rate=5.919114834221491E-4]:8.043022946052E-2)[&rate=5.919114834221491E-4]:2.12245053268E-1,107[&rate=5.919114834221491E-4]:3.529492553313E-1)[&rate=5.919114834221491E-4]:1.771460886711E-2)[&rate=5.919114834221491E-4]:2.968757725481E-1,109[&rate=5.919114834221491E-4]:6.867177189382E-1)[&rate=5.919114834221491E-4]:2.208199533821E-1,((19[&rate=5.919114834221491E-4]:5.280519749945E-1,13[&rate=5.919114834221491E-4]:4.896958106108E-1)[&rate=5.919114834221491E-4]:2.100929596716E-1,115[&rate=5.919114834221491E-4]:6.175969894605E-1)[&rate=5.919114834221491E-4]:2.104886280653E-1)[&rate=5.919114834221491E-4]:2.664482868526E-1,((148[&rate=5.919114834221491E-4]:3.25575373595E-1,143[&rate=5.919114834221491E-4]:3.228356475676E-1)[&rate=5.919114834221491E-4]:5.851166341215E-1,(116[&rate=5.919114834221491E-4]:5.376819112298E-1,(139[&rate=5.919114834221491E-4]:5.402649585065E-1,(106[&rate=5.919114834221491E-4]:3.697567195634E-2,111[&rate=5.919114834221491E-4]:5.341402812072E-2)[&rate=5.919114834221491E-4]:3.115084646324E-1)[&rate=5.919114834221491E-4]:2.494717472438E-1)[&rate=5.919114834221491E-4]:3.34653932103E-1)[&rate=5.919114834221491E-4]:2.221980610457E-1)[&rate=5.919114834221491E-4]:1.772520556911E-2)[&rate=5.919114834221491E-4]:2.513595721046E-1,(((((1[&rate=5.919114834221491E-4]:5.093041716531E-2,(28[&rate=5.919114834221491E-4]:7.39648465229E-1,21[&rate=5.919114834221491E-4]:7.149909309825E-1)[&rate=5.919114834221491E-4]:9.758332179929E-2)[&rate=5.919114834221491E-4]:1.45670017113E-1,24[&rate=5.919114834221491E-4]:9.774223520865E-1)[&rate=5.919114834221491E-4]:3.019157408972E-1,102[&rate=5.919114834221491E-4]:1.176942573673E-1)[&rate=5.919114834221491E-4]:7.751324786841E-2,((23[&rate=5.919114834221491E-4]:6.160519581091E-1,(20[&rate=5.919114834221491E-4]:4.801207155033E-1,25[&rate=5.919114834221491E-4]:4.992987976951E-1)[&rate=5.919114834221491E-4]:1.277120645237E-1)[&rate=5.919114834221491E-4]:8.586124136609E-2,(11[&rate=5.919114834221491E-4]:3.874696395029E-1,140[&rate=5.919114834221491E-4]:3.682915573112E-1)[&rate=5.919114834221491E-4]:2.29512053123E-1)[&rate=5.919114834221491E-4]:6.439792372673E-1)[&rate=5.919114834221491E-4]:1.328109804341E-1,(142[&rate=5.919114834221491E-4]:5.600541765547E-1,(144[&rate=5.919114834221491E-4]:2.376375322734E-1,(141[&rate=5.919114834221491E-4]:2.24723057633E-1,145[&rate=5.919114834221491E-4]:2.274627836606E-1)[&rate=5.919114834221491E-4]:1.565420066775E-2)[&rate=5.919114834221491E-4]:3.169371922264E-1)[&rate=5.919114834221491E-4]:1.014539651581E0)[&rate=5.919114834221491E-4]:4.381937446463E-2)[&rate=5.919114834221491E-4]:1.252351346028E-1)[&rate=5.919114834221491E-4]:2.281776105042E-1,101[&rate=5.919114834221491E-4]:7.197711531866E-1)[&rate=5.919114834221491E-4]:6.19246376047E-1,(96[&rate=5.919114834221491E-4]:4.282307410472E-1,99[&rate=5.919114834221491E-4]:4.637498667301E-1)[&rate=5.919114834221491E-4]:5.237672755323E-2)[&rate=5.919114834221491E-4]:2.089967396575E-2,98[&rate=5.919114834221491E-4]:5.151683447518E-1)[&rate=5.919114834221491E-4]:3.91536835178E-2,(95[&rate=5.919114834221491E-4]:5.024473169958E-1,(94[&rate=5.919114834221491E-4]:3.375973954291E-1,100[&rate=5.919114834221491E-4]:3.375973954291E-1)[&rate=5.919114834221491E-4]:8.015046801467E-2)[&rate=5.919114834221491E-4]:6.280367302253E-2)[&rate=5.919114834221491E-4]:3.222643884047E-1)[&rate=5.919114834221491E-4]:2.865905823559E-1,38[&rate=5.919114834221491E-4]:9.664556875549E-1)[&rate=5.919114834221491E-4]:2.891083687826E-1,((127[&rate=5.919114834221491E-4]:2.699607407184E0,((((45[&rate=5.919114834221491E-4]:5.059950090854E-1,((50[&rate=5.919114834221491E-4]:4.120024981813E-1,49[&rate=5.919114834221491E-4]:4.120024981813E-1)[&rate=5.919114834221491E-4]:4.542851286259E-2,(((46[&rate=5.919114834221491E-4]:2.603260931686E-1,(42[&rate=5.919114834221491E-4]:9.097549285638E-2,(41[&rate=5.919114834221491E-4]:7.572932790157E-2,48[&rate=5.919114834221491E-4]:1.19445174896E-1)[&rate=5.919114834221491E-4]:9.781684080554E-3)[&rate=5.919114834221491E-4]:1.201702724435E-1)[&rate=5.919114834221491E-4]:2.04991829554E-2,43[&rate=5.919114834221491E-4]:2.80825276124E-1)[&rate=5.919114834221491E-4]:2.046122663258E-1,(51[&rate=5.919114834221491E-4]:4.148892216175E-1,(47[&rate=5.919114834221491E-4]:3.096997250291E-1,44[&rate=5.919114834221491E-4]:3.042352441548E-1)[&rate=5.919114834221491E-4]:1.325119009599E-1)[&rate=5.919114834221491E-4]:4.322591646081E-2)[&rate=5.919114834221491E-4]:4.780353839815E-3)[&rate=5.919114834221491E-4]:2.397383410715E-2)[&rate=5.919114834221491E-4]:2.266372580158E-1,(((62[&rate=5.919114834221491E-4]:3.085016506192E-1,(64[&rate=5.919114834221491E-4]:2.239638776244E-1,(60[&rate=5.919114834221491E-4]:4.167578342209E-2,65[&rate=5.919114834221491E-4]:4.167578342209E-2)[&rate=5.919114834221491E-4]:3.160316269561E-2)[&rate=5.919114834221491E-4]:4.344188258372E-2)[&rate=5.919114834221491E-4]:3.141911162392E-1,(63[&rate=5.919114834221491E-4]:1.348942281652E-1,61[&rate=5.919114834221491E-4]:1.759901185763E-1)[&rate=5.919114834221491E-4]:4.467026482821E-1)[&rate=5.919114834221491E-4]:7.807558426738E-1,(128[&rate=5.919114834221491E-4]:1.216600295169E0,((69[&rate=5.919114834221491E-4]:7.545422648314E-1,118[&rate=5.919114834221491E-4]:7.435833607218E-1)[&rate=5.919114834221491E-4]:5.237897401146E-3,(131[&rate=5.919114834221491E-4]:1.404976681708E-1,((129[&rate=5.919114834221491E-4]:4.121841404558E-2,132[&rate=5.919114834221491E-4]:4.395814007294E-2)[&rate=5.919114834221491E-4]:7.441905282464E-2,130[&rate=5.919114834221491E-4]:1.156374668702E-1)[&rate=5.919114834221491E-4]:2.21204752732E-2)[&rate=5.919114834221491E-4]:4.740770146096E-1)[&rate=5.919114834221491E-4]:6.075050644437E-1)[&rate=5.919114834221491E-4]:4.712228696553E-2)[&rate=5.919114834221491E-4]:2.423058972576E-1)[&rate=5.919114834221491E-4]:7.098653991164E-2,121[&rate=5.919114834221491E-4]:2.174275293277E0)[&rate=5.919114834221491E-4]:2.389508724121E-2,35[&rate=5.919114834221491E-4]:7.214298325765E-2)[&rate=5.919114834221491E-4]:6.034113625488E-2)[&rate=5.919114834221491E-4]:4.771275509672E-2,36[&rate=5.919114834221491E-4]:2.26772217075E-1)[&rate=5.919114834221491E-4]:4.730017352128E-1)[&rate=5.919114834221491E-4]:1.094729500024E-1,(((66[&rate=5.919114834221491E-4]:1.266467449224E-1,(126[&rate=5.919114834221491E-4]:9.352906558716E-1,((119[&rate=5.919114834221491E-4]:9.088145256389E-1,120[&rate=5.919114834221491E-4]:8.129241146801E-1)[&rate=5.919114834221491E-4]:7.989423035043E-2,((138[&rate=5.919114834221491E-4]:1.822819173068E-1,136[&rate=5.919114834221491E-4]:5.07750679916E-2)[&rate=5.919114834221491E-4]:3.516194591534E-1,135[&rate=5.919114834221491E-4]:3.339013764602E-1)[&rate=5.919114834221491E-4]:3.068621740498E-1)[&rate=5.919114834221491E-4]:7.32284422526E-1)[&rate=5.919114834221491E-4]:4.385302787357E-1)[&rate=5.919114834221491E-4]:3.273533862502E-1,((122[&rate=5.919114834221491E-4]:2.002774010769E-1,(123[&rate=5.919114834221491E-4]:1.069358996174E-1,124[&rate=5.919114834221491E-4]:1.042036591803E-1)[&rate=5.919114834221491E-4]:9.334150145951E-2)[&rate=5.919114834221491E-4]:5.935095338272E-1,67[&rate=5.919114834221491E-4]:2.925143845635E-1)[&rate=5.919114834221491E-4]:1.614857466091E-1)[&rate=5.919114834221491E-4]:2.77966185269E-1,((68[&rate=5.919114834221491E-4]:4.476111402496E-1,(59[&rate=5.919114834221491E-4]:3.380070311449E-1,((58[&rate=5.919114834221491E-4]:2.915162669204E-1,37[&rate=5.919114834221491E-4]:3.106419499805E-1)[&rate=5.919114834221491E-4]:3.111633628481E-2,(57[&rate=5.919114834221491E-4]:2.959551809575E-1,((56[&rate=5.919114834221491E-4]:2.185689948722E-1,54[&rate=5.919114834221491E-4]:1.885143500636E-1)[&rate=5.919114834221491E-4]:6.567451968213E-2,55[&rate=5.919114834221491E-4]:2.842435145543E-1)[&rate=5.919114834221491E-4]:7.827046544158E-4)[&rate=5.919114834221491E-4]:1.028397962473E-2)[&rate=5.919114834221491E-4]:3.450011099983E-2)[&rate=5.919114834221491E-4]:1.587844369736E-1)[&rate=5.919114834221491E-4]:7.5065682843E-1,(((((((((78[&rate=5.919114834221491E-4]:7.767446373759E-2,72[&rate=5.919114834221491E-4]:5.575665551827E-2)[&rate=5.919114834221491E-4]:9.867593477529E-2,79[&rate=5.919114834221491E-4]:1.763503985129E-1)[&rate=5.919114834221491E-4]:1.364316093634E-1,82[&rate=5.919114834221491E-4]:3.210011859584E-1)[&rate=5.919114834221491E-4]:1.494918339823E-1,((81[&rate=5.919114834221491E-4]:8.976634564138E-2,80[&rate=5.919114834221491E-4]:8.976634564138E-2)[&rate=5.919114834221491E-4]:2.752926958837E-1,71[&rate=5.919114834221491E-4]:3.458809593334E-1)[&rate=5.919114834221491E-4]:8.89956222512E-2)[&rate=5.919114834221491E-4]:7.594539529311E-2,(73[&rate=5.919114834221491E-4]:2.530696450601E-1,77[&rate=5.919114834221491E-4]:2.475901930054E-1)[&rate=5.919114834221491E-4]:3.262454825024E-1)[&rate=5.919114834221491E-4]:1.315410098689E-1,(((74[&rate=5.919114834221491E-4]:4.467121295137E-1,70[&rate=5.919114834221491E-4]:4.083559651302E-1)[&rate=5.919114834221491E-4]:3.338057337399E-2,76[&rate=5.919114834221491E-4]:4.800927028876E-1)[&rate=5.919114834221491E-4]:5.07490108698E-2,75[&rate=5.919114834221491E-4]:5.308417137574E-1)[&rate=5.919114834221491E-4]:1.80014423674E-1)[&rate=5.919114834221491E-4]:6.532427791662E-1,53[&rate=5.919114834221491E-4]:6.176358579855E-1)[&rate=5.919114834221491E-4]:4.53294489365E-2,((((133[&rate=5.919114834221491E-4]:4.429804457613E-1,137[&rate=5.919114834221491E-4]:4.840763361724E-1)[&rate=5.919114834221491E-4]:3.03436544656E-2,134[&rate=5.919114834221491E-4]:4.431871139258E-1)[&rate=5.919114834221491E-4]:2.597767275931E-1,(((12[&rate=5.919114834221491E-4]:1.011614923161E-1,5[&rate=5.919114834221491E-4]:6.280532793267E-2)[&rate=5.919114834221491E-4]:2.893949103175E-1,29[&rate=5.919114834221491E-4]:4.974057177021E-1)[&rate=5.919114834221491E-4]:3.72325101822E-1,103[&rate=5.919114834221491E-4]:6.368541071954E-1)[&rate=5.919114834221491E-4]:9.866576795288E-1)[&rate=5.919114834221491E-4]:2.401814336819E-1,52[&rate=5.919114834221491E-4]:1.993994858451E-1)[&rate=5.919114834221491E-4]:4.717625423882E-1)[&rate=5.919114834221491E-4]:5.404327609752E-1,125[&rate=5.919114834221491E-4]:9.930155542359E-1)[&rate=5.919114834221491E-4]:3.719190811104E-1)[&rate=5.919114834221491E-4]:8.141898553421E-2)[&rate=5.919114834221491E-4]:3.070524338296E-2)[&rate=5.919114834221491E-4]:1.244013593475E-1)[&rate=5.919114834221491E-4]:2.474253906484E-2)[&rate=5.919114834221491E-4]:6.485100700079E-2);
tree STATE_3330000 [&joint=-20945.122506276577,lnP=-20945.122506276577] = [&R] (33[&rate=6.743488572124953E-4]:2.167884470417E-1,((32[&rate=6.743488572124953E-4]:1.632730995634E-2,34[&rate=6.743488572124953E-4]:3.824511817542E-2)[&rate=6.743488572124953E-4]:1.994889363811E-2,((((126[&rate=6.743488572124953E-4]:9.24474422043E-1,119[&rate=6.743488572124953E-4]:1.710176944687E0)[&rate=6.743488572124953E-4]:2.906595833463E-2,(((138[&rate=6.743488572124953E-4]:2.338025825146E-1,136[&rate=6.743488572124953E-4]:1.022957331994E-1)[&rate=6.743488572124953E-4]:3.138415974547E-1,135[&rate=6.743488572124953E-4]:3.476441799692E-1)[&rate=6.743488572124953E-4]:3.955969685562E-1,120[&rate=6.743488572124953E-4]:9.95295943046E-1)[&rate=6.743488572124953E-4]:6.480565490165E-1)[&rate=6.743488572124953E-4]:6.214350167981E-1,(66[&rate=6.743488572124953E-4]:2.84900265683E-1,(((123[&rate=6.743488572124953E-4]:1.207539918766E-1,124[&rate=6.743488572124953E-4]:1.180217514395E-1)[&rate=6.743488572124953E-4]:1.996681673469E-1,122[&rate=6.743488572124953E-4]:3.204221592235E-1)[&rate=6.743488572124953E-4]:3.486780939549E-1,67[&rate=6.743488572124953E-4]:1.678277028377E-1)[&rate=6.743488572124953E-4]:1.170725628452E-1)[&rate=6.743488572124953E-4]:4.290094180777E-2)[&rate=6.743488572124953E-4]:3.106284389137E-1,(((68[&rate=6.743488572124953E-4]:5.222101940271E-1,(59[&rate=6.743488572124953E-4]:3.680473145958E-1,((56[&rate=6.743488572124953E-4]:2.090004471517E-1,55[&rate=6.743488572124953E-4]:2.090004471517E-1)[&rate=6.743488572124953E-4]:5.699352373105E-2,((54[&rate=6.743488572124953E-4]:1.804604975162E-1,(57[&rate=6.743488572124953E-4]:1.566610204645E-1,37[&rate=6.743488572124953E-4]:1.921801461476E-1)[&rate=6.743488572124953E-4]:6.478308360903E-2)[&rate=6.743488572124953E-4]:3.437948164977E-2,58[&rate=6.743488572124953E-4]:2.722170283463E-1)[&rate=6.743488572124953E-4]:2.109934690821E-2)[&rate=6.743488572124953E-4]:9.385662240139E-2)[&rate=6.743488572124953E-4]:2.033432073003E-1)[&rate=6.743488572124953E-4]:4.955362945052E-1,(((((((((79[&rate=6.743488572124953E-4]:6.135600293003E-2,71[&rate=6.743488572124953E-4]:3.3958742656E-2)[&rate=6.743488572124953E-4]:1.756427645799E-1,(72[&rate=6.743488572124953E-4]:1.165565040238E-2,78[&rate=6.743488572124953E-4]:3.357345862169E-2)[&rate=6.743488572124953E-4]:2.034253088882E-1)[&rate=6.743488572124953E-4]:6.005754250898E-3,82[&rate=6.743488572124953E-4]:2.512236998429E-1)[&rate=6.743488572124953E-4]:3.084574435818E-1,(77[&rate=6.743488572124953E-4]:4.940850069814E-1,73[&rate=6.743488572124953E-4]:4.995644590361E-1)[&rate=6.743488572124953E-4]:9.299339671735E-2)[&rate=6.743488572124953E-4]:3.261772985197E-3,(81[&rate=6.743488572124953E-4]:6.492909852935E-2,80[&rate=6.743488572124953E-4]:6.492909852935E-2)[&rate=6.743488572124953E-4]:4.815754617162E-1)[&rate=6.743488572124953E-4]:2.149228459117E-1,(75[&rate=6.743488572124953E-4]:6.279024475169E-1,(76[&rate=6.743488572124953E-4]:3.039428753126E-1,(74[&rate=6.743488572124953E-4]:2.738344658334E-1,70[&rate=6.743488572124953E-4]:2.354783014499E-1)[&rate=6.743488572124953E-4]:3.01084094792E-2)[&rate=6.743488572124953E-4]:3.239595722043E-1)[&rate=6.743488572124953E-4]:1.828400271335E-1)[&rate=6.743488572124953E-4]:6.258558278954E-1,(53[&rate=6.743488572124953E-4]:6.864122056669E-1,((((12[&rate=6.743488572124953E-4]:2.380856888632E-1,5[&rate=6.743488572124953E-4]:1.997295244798E-1)[&rate=6.743488572124953E-4]:2.209250340912E-1,29[&rate=6.743488572124953E-4]:5.65860038023E-1)[&rate=6.743488572124953E-4]:3.800413036899E-1,103[&rate=6.743488572124953E-4]:7.130246293841E-1)[&rate=6.743488572124953E-4]:8.563368082404E-1,(133[&rate=6.743488572124953E-4]:3.483616028177E-1,(137[&rate=6.743488572124953E-4]:2.431333831353E-1,134[&rate=6.743488572124953E-4]:1.719005064231E-1)[&rate=6.743488572124953E-4]:1.463241100935E-1)[&rate=6.743488572124953E-4]:3.305888759026E-1)[&rate=6.743488572124953E-4]:7.895412239148E-1)[&rate=6.743488572124953E-4]:3.723038266723E-3)[&rate=6.743488572124953E-4]:7.233581741592E-2,52[&rate=6.743488572124953E-4]:7.706677826609E-1)[&rate=6.743488572124953E-4]:2.486342757091E-1,125[&rate=6.743488572124953E-4]:8.007228233974E-1)[&rate=6.743488572124953E-4]:3.836903318017E-1)[&rate=6.743488572124953E-4]:9.297048926889E-2,(((((98[&rate=6.743488572124953E-4]:4.164962448124E-1,(95[&rate=6.743488572124953E-4]:3.755305465066E-1,(94[&rate=6.743488572124953E-4]:9.644267697036E-2,100[&rate=6.743488572124953E-4]:9.644267697036E-2)[&rate=6.743488572124953E-4]:1.943884159842E-1)[&rate=6.743488572124953E-4]:5.189466005453E-2)[&rate=6.743488572124953E-4]:2.21391689323E-1,((((2[&rate=6.743488572124953E-4]:6.57451281016E-1,((22[&rate=6.743488572124953E-4]:4.911331426367E-1,27[&rate=6.743488572124953E-4]:5.075714988011E-1)[&rate=6.743488572124953E-4]:2.304151465503E-1,((26[&rate=6.743488572124953E-4]:4.663680052208E-1,(7[&rate=6.743488572124953E-4]:1.772472837237E-1,8[&rate=6.743488572124953E-4]:1.772472837237E-1)[&rate=6.743488572124953E-4]:1.822714064286E-1)[&rate=6.743488572124953E-4]:1.572832426618E-2,31[&rate=6.743488572124953E-4]:5.259319459254E-1)[&rate=6.743488572124953E-4]:2.504108638097E-1)[&rate=6.743488572124953E-4]:1.085057315549E-1)[&rate=6.743488572124953E-4]:1.745695466399E0,((146[&rate=6.743488572124953E-4]:5.420257911583E-1,16[&rate=6.743488572124953E-4]:2.507300138041E0)[&rate=6.743488572124953E-4]:1.903698426449E-2,39[&rate=6.743488572124953E-4]:4.408441961878E-1)[&rate=6.743488572124953E-4]:5.576748398168E-3)[&rate=6.743488572124953E-4]:5.552873584001E-2,((96[&rate=6.743488572124953E-4]:4.399345221715E-1,99[&rate=6.743488572124953E-4]:4.754536478544E-1)[&rate=6.743488572124953E-4]:1.650727655737E-1,40[&rate=6.743488572124953E-4]:4.902531893846E-1)[&rate=6.743488572124953E-4]:1.169649104145E-2)[&rate=6.743488572124953E-4]:9.682626492462E-4,(((((18[&rate=6.743488572124953E-4]:4.127769682699E-1,3[&rate=6.743488572124953E-4]:2.977084751193E-1)[&rate=6.743488572124953E-4]:2.684541503213E-1,((10[&rate=6.743488572124953E-4]:4.14161113474E-1,15[&rate=6.743488572124953E-4]:4.525172778574E-1)[&rate=6.743488572124953E-4]:1.676389988658E-1,6[&rate=6.743488572124953E-4]:5.653617561754E-1)[&rate=6.743488572124953E-4]:5.285566378568E-2)[&rate=6.743488572124953E-4]:4.251783848248E-2,((88[&rate=6.743488572124953E-4]:7.468035226156E-2,89[&rate=6.743488572124953E-4]:8.837898239857E-2)[&rate=6.743488572124953E-4]:2.995262056956E-1,(87[&rate=6.743488572124953E-4]:2.209900588033E-1,(((((84[&rate=6.743488572124953E-4]:1.151183830481E-4,93[&rate=6.743488572124953E-4]:1.381374852006E-2)[&rate=6.743488572124953E-4]:5.471009686828E-2,86[&rate=6.743488572124953E-4]:5.482521525133E-2)[&rate=6.743488572124953E-4]:3.721002884218E-3,85[&rate=6.743488572124953E-4]:5.854621813555E-2)[&rate=6.743488572124953E-4]:3.901165450086E-2,83[&rate=6.743488572124953E-4]:9.755787263641E-2)[&rate=6.743488572124953E-4]:7.739891010007E-2,((90[&rate=6.743488572124953E-4]:1.299274618319E-2,91[&rate=6.743488572124953E-4]:1.299274618319E-2)[&rate=6.743488572124953E-4]:8.244871066667E-2,92[&rate=6.743488572124953E-4]:9.544145684986E-2)[&rate=6.743488572124953E-4]:9.321395602364E-2)[&rate=6.743488572124953E-4]:4.603327606683E-2)[&rate=6.743488572124953E-4]:1.532164991538E-1)[&rate=6.743488572124953E-4]:7.741999333631E-1)[&rate=6.743488572124953E-4]:7.793263193435E-1,(((142[&rate=6.743488572124953E-4]:1.615492260553E-1,((145[&rate=6.743488572124953E-4]:1.082993382871E-1,141[&rate=6.743488572124953E-4]:1.055596122595E-1)[&rate=6.743488572124953E-4]:3.277941223924E-2,144[&rate=6.743488572124953E-4]:1.355992984714E-1)[&rate=6.743488572124953E-4]:2.047047552893E-2)[&rate=6.743488572124953E-4]:1.112025724917E0,((((14[&rate=6.743488572124953E-4]:2.810249392947E-1,17[&rate=6.743488572124953E-4]:3.193811036784E-1)[&rate=6.743488572124953E-4]:4.457375963343E-1,(105[&rate=6.743488572124953E-4]:5.412879807446E-1,110[&rate=6.743488572124953E-4]:5.632057889637E-1)[&rate=6.743488572124953E-4]:1.580772946106E-1)[&rate=6.743488572124953E-4]:1.523505269562E-2,((((117[&rate=6.743488572124953E-4]:4.041362977757E-1,(30[&rate=6.743488572124953E-4]:2.335267098629E-1,4[&rate=6.743488572124953E-4]:6.092397013685E-2)[&rate=6.743488572124953E-4]:2.829383550361E-1)[&rate=6.743488572124953E-4]:6.900379640108E-2,9[&rate=6.743488572124953E-4]:4.621811900671E-1)[&rate=6.743488572124953E-4]:3.268347934074E-2,113[&rate=6.743488572124953E-4]:5.0308384749E-1)[&rate=6.743488572124953E-4]:1.332243849898E-1,112[&rate=6.743488572124953E-4]:6.363082324797E-1)[&rate=6.743488572124953E-4]:1.056893558449E-1)[&rate=6.743488572124953E-4]:1.943806063134E-1,(((148[&rate=6.743488572124953E-4]:1.81672992795E-1,143[&rate=6.743488572124953E-4]:1.789332667676E-1)[&rate=6.743488572124953E-4]:4.115680460342E-1,(((139[&rate=6.743488572124953E-4]:2.908044768743E-1,111[&rate=6.743488572124953E-4]:1.15462011121E-1)[&rate=6.743488572124953E-4]:1.236512187839E-1,106[&rate=6.743488572124953E-4]:2.226748737405E-1)[&rate=6.743488572124953E-4]:2.139737390311E-1,116[&rate=6.743488572124953E-4]:3.763746401688E-1)[&rate=6.743488572124953E-4]:1.785102342767E-1)[&rate=6.743488572124953E-4]:5.648986579602E-2,(115[&rate=6.743488572124953E-4]:5.79930755958E-1,((19[&rate=6.743488572124953E-4]:4.417608002012E-1,13[&rate=6.743488572124953E-4]:4.034046358175E-1)[&rate=6.743488572124953E-4]:1.740270136346E-1,(((108[&rate=6.743488572124953E-4]:1.716449143442E-1,(104[&rate=6.743488572124953E-4]:6.183565066524E-2,114[&rate=6.743488572124953E-4]:1.561678062471E-3)[&rate=6.743488572124953E-4]:1.125489897063E-1)[&rate=6.743488572124953E-4]:9.281990702949E-3,107[&rate=6.743488572124953E-4]:1.836666310745E-1)[&rate=6.743488572124953E-4]:2.660872920426E-1,109[&rate=6.743488572124953E-4]:4.689320053087E-1)[&rate=6.743488572124953E-4]:1.05759918116E-1)[&rate=6.743488572124953E-4]:8.469088732785E-2)[&rate=6.743488572124953E-4]:3.144398428347E-2)[&rate=6.743488572124953E-4]:2.428116735746E-1)[&rate=6.743488572124953E-4]:1.645940166077E-1)[&rate=6.743488572124953E-4]:4.974077936826E-2,(102[&rate=6.743488572124953E-4]:5.144852385197E-3,(((11[&rate=6.743488572124953E-4]:4.467156742789E-1,140[&rate=6.743488572124953E-4]:4.275375920872E-1)[&rate=6.743488572124953E-4]:1.97416495182E-1,((25[&rate=6.743488572124953E-4]:3.260239539239E-1,20[&rate=6.743488572124953E-4]:3.068458717322E-1)[&rate=6.743488572124953E-4]:1.958810620472E-1,23[&rate=6.743488572124953E-4]:5.109461118615E-1)[&rate=6.743488572124953E-4]:2.181175644487E-1)[&rate=6.743488572124953E-4]:4.08030499798E-1,(((28[&rate=6.743488572124953E-4]:6.800589911563E-1,21[&rate=6.743488572124953E-4]:6.554014569099E-1)[&rate=6.743488572124953E-4]:1.250926028623E-1,1[&rate=6.743488572124953E-4]:1.885022415569E-2)[&rate=6.743488572124953E-4]:7.168835580318E-2,24[&rate=6.743488572124953E-4]:8.713604977671E-1)[&rate=6.743488572124953E-4]:2.766925824507E-1)[&rate=6.743488572124953E-4]:1.873560778374E-2)[&rate=6.743488572124953E-4]:7.159553548919E-2)[&rate=6.743488572124953E-4]:3.140061214196E-1)[&rate=6.743488572124953E-4]:8.590075509309E-1,101[&rate=6.743488572124953E-4]:1.24427460817E0)[&rate=6.743488572124953E-4]:2.318074938991E-1)[&rate=6.743488572124953E-4]:6.554690513862E-3)[&rate=6.743488572124953E-4]:9.142806798429E-2,(147[&rate=6.743488572124953E-4]:5.447213349952E-1,97[&rate=6.743488572124953E-4]:4.163060344487E-1)[&rate=6.743488572124953E-4]:1.135564157585E-1)[&rate=6.743488572124953E-4]:1.453267017274E-1,38[&rate=6.743488572124953E-4]:6.779213923717E-1)[&rate=6.743488572124953E-4]:4.196052079638E-1,(((121[&rate=6.743488572124953E-4]:2.224714483445E0,127[&rate=6.743488572124953E-4]:2.665810373856E0)[&rate=6.743488572124953E-4]:1.99247945925E-2,(((((((64[&rate=6.743488572124953E-4]:2.469081526139E-1,60[&rate=6.743488572124953E-4]:9.62232211072E-2)[&rate=6.743488572124953E-4]:6.366653792355E-2,65[&rate=6.743488572124953E-4]:1.598897590308E-1)[&rate=6.743488572124953E-4]:2.029871057884E-3,62[&rate=6.743488572124953E-4]:3.537004520064E-1)[&rate=6.743488572124953E-4]:2.723434975945E-1,(63[&rate=6.743488572124953E-4]:1.295628615112E-2,61[&rate=6.743488572124953E-4]:5.405217656217E-2)[&rate=6.743488572124953E-4]:5.719917730387E-1)[&rate=6.743488572124953E-4]:7.16886559893E-1,128[&rate=6.743488572124953E-4]:1.203204482097E0)[&rate=6.743488572124953E-4]:1.189815842642E-1,(69[&rate=6.743488572124953E-4]:6.653775876842E-1,(((130[&rate=6.743488572124953E-4]:4.190385512558E-2,131[&rate=6.743488572124953E-4]:4.464358115294E-2)[&rate=6.743488572124953E-4]:1.187606079329E-1,(132[&rate=6.743488572124953E-4]:3.834924956243E-2,129[&rate=6.743488572124953E-4]:3.560952353507E-2)[&rate=6.743488572124953E-4]:1.250549395234E-1)[&rate=6.743488572124953E-4]:3.161933351369E-1,118[&rate=6.743488572124953E-4]:6.138440995652E-1)[&rate=6.743488572124953E-4]:4.057458400926E-2)[&rate=6.743488572124953E-4]:8.074934101835E-1)[&rate=6.743488572124953E-4]:2.661613309727E-1,((((41[&rate=6.743488572124953E-4]:4.828934324395E-1,(42[&rate=6.743488572124953E-4]:3.686641701371E-1,48[&rate=6.743488572124953E-4]:4.069155362573E-1)[&rate=6.743488572124953E-4]:1.196937431766E-1)[&rate=6.743488572124953E-4]:2.055364058717E-2,(46[&rate=6.743488572124953E-4]:5.520283122939E-1,43[&rate=6.743488572124953E-4]:5.520283122939E-1)[&rate=6.743488572124953E-4]:6.063569475671E-3)[&rate=6.743488572124953E-4]:1.01572333994E-1,((49[&rate=6.743488572124953E-4]:3.866550394852E-1,50[&rate=6.743488572124953E-4]:3.866550394852E-1)[&rate=6.743488572124953E-4]:1.911011656984E-1,((47[&rate=6.743488572124953E-4]:2.706542495506E-1,44[&rate=6.743488572124953E-4]:2.651897686763E-1)[&rate=6.743488572124953E-4]:2.31845454972E-1,51[&rate=6.743488572124953E-4]:4.751773001511E-1)[&rate=6.743488572124953E-4]:1.080433859068E-1)[&rate=6.743488572124953E-4]:4.912112533416E-2)[&rate=6.743488572124953E-4]:8.478028210322E-2,45[&rate=6.743488572124953E-4]:7.362477765554E-1)[&rate=6.743488572124953E-4]:7.870340848673E-2)[&rate=6.743488572124953E-4]:5.903160673164E-2)[&rate=6.743488572124953E-4]:2.231725310933E-2,(35[&rate=6.743488572124953E-4]:5.780147939901E-2,36[&rate=6.743488572124953E-4]:1.043768218648E-1)[&rate=6.743488572124953E-4]:8.312765448773E-2)[&rate=6.743488572124953E-4]:3.542320199333E-1)[&rate=6.743488572124953E-4]:6.78351862089E-2)[&rate=6.743488572124953E-4]:7.543330637547E-2)[&rate=6.743488572124953E-4]:2.827780640392E-1)[&rate=6.743488572124953E-4]:1.750327913925E-1);
tree STATE_3420000 [&joint=-20960.08262954306,lnP=-20960.08262954306] = [&R] ((33[&rate=5.847534241534214E-4]:3.924679175573E-2,(32[&rate=5.847534241534214E-4]:6.25903722796E-3,34[&rate=5.847534241534214E-4]:2.817684544705E-2)[&rate=5.847534241534214E-4]:2.750830247305E-2)[&rate=5.847534241534214E-4]:5.549429878249E-2,((((68[&rate=5.847534241534214E-4]:6.136666923301E-1,((((59[&rate=5.847534241534214E-4]:2.955303190672E-1,(58[&rate=5.847534241534214E-4]:3.063280137216E-1,37[&rate=5.847534241534214E-4]:3.254536967817E-1)[&rate=5.847534241534214E-4]:8.327988405739E-3)[&rate=5.847534241534214E-4]:1.920531825521E-2,54[&rate=5.847534241534214E-4]:2.764842712022E-1)[&rate=5.847534241534214E-4]:1.219840315249E-2,(56[&rate=5.847534241534214E-4]:2.474655448835E-1,55[&rate=5.847534241534214E-4]:2.474655448835E-1)[&rate=5.847534241534214E-4]:7.127177427981E-2)[&rate=5.847534241534214E-4]:7.232383592383E-2,57[&rate=5.847534241534214E-4]:4.019901168359E-1)[&rate=5.847534241534214E-4]:2.635891438003E-1)[&rate=5.847534241534214E-4]:3.638644434044E-1,((53[&rate=5.847534241534214E-4]:7.252208277457E-1,((((((78[&rate=5.847534241534214E-4]:2.921281699716E-2,72[&rate=5.847534241534214E-4]:7.295008777849E-3)[&rate=5.847534241534214E-4]:1.840131333009E-1,(82[&rate=5.847534241534214E-4]:1.877170647783E-1,79[&rate=5.847534241534214E-4]:1.794978866962E-1)[&rate=5.847534241534214E-4]:3.372806360183E-2)[&rate=5.847534241534214E-4]:1.234550243222E-1,(71[&rate=5.847534241534214E-4]:2.842059737513E-1,(77[&rate=5.847534241534214E-4]:2.821566233983E-1,73[&rate=5.847534241534214E-4]:2.87636075453E-1)[&rate=5.847534241534214E-4]:6.506304898312E-2)[&rate=5.847534241534214E-4]:2.507774059491E-2)[&rate=5.847534241534214E-4]:6.78551624884E-2,(80[&rate=5.847534241534214E-4]:1.850400949376E-1,81[&rate=5.847534241534214E-4]:1.850400949376E-1)[&rate=5.847534241534214E-4]:2.112768640887E-1)[&rate=5.847534241534214E-4]:1.812871584189E-1,(((70[&rate=5.847534241534214E-4]:2.390581446084E-1,74[&rate=5.847534241534214E-4]:2.774143089918E-1)[&rate=5.847534241534214E-4]:7.314734895371E-2,76[&rate=5.847534241534214E-4]:3.505616579455E-1)[&rate=5.847534241534214E-4]:3.184909731711E-2,75[&rate=5.847534241534214E-4]:3.824107552626E-1)[&rate=5.847534241534214E-4]:2.445084306757E-1)[&rate=5.847534241534214E-4]:8.251387102075E-1,(((((12[&rate=5.847534241534214E-4]:2.516188024944E-1,5[&rate=5.847534241534214E-4]:2.13262638111E-1)[&rate=5.847534241534214E-4]:2.704317613349E-1,29[&rate=5.847534241534214E-4]:6.288998788979E-1)[&rate=5.847534241534214E-4]:2.613412005044E-1,103[&rate=5.847534241534214E-4]:6.573643670735E-1)[&rate=5.847534241534214E-4]:1.534795914935E0,((133[&rate=5.847534241534214E-4]:3.740561808395E-1,137[&rate=5.847534241534214E-4]:4.151520712506E-1)[&rate=5.847534241534214E-4]:7.586530422994E-3,134[&rate=5.847534241534214E-4]:3.515057249614E-1)[&rate=5.847534241534214E-4]:9.201066118417E-1)[&rate=5.847534241534214E-4]:6.311392063973E-2,52[&rate=5.847534241534214E-4]:5.909804680871E-1)[&rate=5.847534241534214E-4]:1.22811090758E-1)[&rate=5.847534241534214E-4]:1.962599021199E-2)[&rate=5.847534241534214E-4]:3.88391739404E-1,125[&rate=5.847534241534214E-4]:9.032300534885E-1)[&rate=5.847534241534214E-4]:2.409677489127E-1)[&rate=5.847534241534214E-4]:1.972651451374E-1,(((((99[&rate=5.847534241534214E-4]:6.244062902518E-1,96[&rate=5.847534241534214E-4]:5.888871645689E-1)[&rate=5.847534241534214E-4]:4.629707191076E-2,(98[&rate=5.847534241534214E-4]:6.033672602965E-1,(95[&rate=5.847534241534214E-4]:5.819866133754E-1,(94[&rate=5.847534241534214E-4]:4.06704587693E-1,100[&rate=5.847534241534214E-4]:4.06704587693E-1)[&rate=5.847534241534214E-4]:9.058257213042E-2)[&rate=5.847534241534214E-4]:3.230960866979E-2)[&rate=5.847534241534214E-4]:4.547817836879E-2)[&rate=5.847534241534214E-4]:1.322845391589E-1,((16[&rate=5.847534241534214E-4]:2.561652991334E0,((26[&rate=5.847534241534214E-4]:5.717653015302E-1,(7[&rate=5.847534241534214E-4]:1.991262683641E-1,8[&rate=5.847534241534214E-4]:1.991262683641E-1)[&rate=5.847534241534214E-4]:2.657897180976E-1)[&rate=5.847534241534214E-4]:3.628387843124E-1,((22[&rate=5.847534241534214E-4]:2.619179196729E-1,27[&rate=5.847534241534214E-4]:2.783562758373E-1)[&rate=5.847534241534214E-4]:5.638551842076E-1,(2[&rate=5.847534241534214E-4]:4.472022628268E-1,31[&rate=5.847534241534214E-4]:6.745995231009E-1)[&rate=5.847534241534214E-4]:2.059681013277E-1)[&rate=5.847534241534214E-4]:9.787207785246E-2)[&rate=5.847534241534214E-4]:1.681843426039E0)[&rate=5.847534241534214E-4]:1.280806196498E-2,(146[&rate=5.847534241534214E-4]:5.567116875735E-1,((40[&rate=5.847534241534214E-4]:4.093674406067E-1,(147[&rate=5.847534241534214E-4]:3.505397626729E-1,97[&rate=5.847534241534214E-4]:2.221244621264E-1)[&rate=5.847534241534214E-4]:1.162047271141E-1)[&rate=5.847534241534214E-4]:1.004496909994E-2,(((((18[&rate=5.847534241534214E-4]:7.905671307028E-1,((10[&rate=5.847534241534214E-4]:2.536219657319E-1,15[&rate=5.847534241534214E-4]:2.919781301154E-1)[&rate=5.847534241534214E-4]:1.639766034862E-1,6[&rate=5.847534241534214E-4]:4.011602130538E-1)[&rate=5.847534241534214E-4]:3.263932190189E-1)[&rate=5.847534241534214E-4]:6.291721446814E-2,((((86[&rate=5.847534241534214E-4]:1.144858768803E-1,(83[&rate=5.847534241534214E-4]:8.894256547887E-2,((84[&rate=5.847534241534214E-4]:7.376511597733E-2,85[&rate=5.847534241534214E-4]:7.376511597733E-2)[&rate=5.847534241534214E-4]:9.801588151018E-3,93[&rate=5.847534241534214E-4]:9.726533426536E-2)[&rate=5.847534241534214E-4]:5.375861350527E-3)[&rate=5.847534241534214E-4]:2.554331140143E-2)[&rate=5.847534241534214E-4]:2.645746464072E-2,(87[&rate=5.847534241534214E-4]:1.307275729881E-1,((90[&rate=5.847534241534214E-4]:4.224625793018E-2,91[&rate=5.847534241534214E-4]:4.224625793018E-2)[&rate=5.847534241534214E-4]:3.585634497106E-2,92[&rate=5.847534241534214E-4]:7.810260290124E-2)[&rate=5.847534241534214E-4]:6.632360022385E-2)[&rate=5.847534241534214E-4]:1.021576853295E-2)[&rate=5.847534241534214E-4]:6.989660944541E-2,(88[&rate=5.847534241534214E-4]:4.462943389991E-2,89[&rate=5.847534241534214E-4]:5.832806403693E-2)[&rate=5.847534241534214E-4]:1.662105170665E-1)[&rate=5.847534241534214E-4]:1.046777390536E0,3[&rate=5.847534241534214E-4]:7.178913141049E-1)[&rate=5.847534241534214E-4]:2.052453791538E-2)[&rate=5.847534241534214E-4]:6.888325328142E-1,(((((116[&rate=5.847534241534214E-4]:6.544631086133E-1,(148[&rate=5.847534241534214E-4]:3.779546198434E-1,143[&rate=5.847534241534214E-4]:3.75214893816E-1)[&rate=5.847534241534214E-4]:3.148646531536E-1)[&rate=5.847534241534214E-4]:9.908757586536E-2,(111[&rate=5.847534241534214E-4]:4.20588998909E-1,(139[&rate=5.847534241534214E-4]:3.350355707468E-1,106[&rate=5.847534241534214E-4]:1.43254748829E-1)[&rate=5.847534241534214E-4]:2.608958939156E-1)[&rate=5.847534241534214E-4]:4.096740143368E-1)[&rate=5.847534241534214E-4]:1.898380179688E-1,((((107[&rate=5.847534241534214E-4]:2.967724586498E-1,108[&rate=5.847534241534214E-4]:2.940327326224E-1)[&rate=5.847534241534214E-4]:4.621756945325E-2,(104[&rate=5.847534241534214E-4]:8.229236358681E-2,114[&rate=5.847534241534214E-4]:2.201839098403E-2)[&rate=5.847534241534214E-4]:2.606976645162E-1)[&rate=5.847534241534214E-4]:1.920962838982E-1,109[&rate=5.847534241534214E-4]:5.542643941929E-1)[&rate=5.847534241534214E-4]:2.345018647346E-1,(115[&rate=5.847534241534214E-4]:6.367564283706E-1,(19[&rate=5.847534241534214E-4]:4.291472182992E-1,13[&rate=5.847534241534214E-4]:3.907910539155E-1)[&rate=5.847534241534214E-4]:3.28157155277E-1)[&rate=5.847534241534214E-4]:7.255777576238E-2)[&rate=5.847534241534214E-4]:2.340744983144E-1)[&rate=5.847534241534214E-4]:1.803330687327E-1,((117[&rate=5.847534241534214E-4]:8.152849598774E-1,(110[&rate=5.847534241534214E-4]:8.026384422594E-1,105[&rate=5.847534241534214E-4]:7.807206340403E-1)[&rate=5.847534241534214E-4]:4.427339535709E-3)[&rate=5.847534241534214E-4]:1.588479200344E-1,(112[&rate=5.847534241534214E-4]:7.777986608062E-1,((9[&rate=5.847534241534214E-4]:7.301067692957E-1,((14[&rate=5.847534241534214E-4]:4.584040329904E-1,17[&rate=5.847534241534214E-4]:4.967601973741E-1)[&rate=5.847534241534214E-4]:2.32835117264E-1,(30[&rate=5.847534241534214E-4]:3.027172743193E-1,4[&rate=5.847534241534214E-4]:1.301145345933E-1)[&rate=5.847534241534214E-4]:5.035903690859E-1)[&rate=5.847534241534214E-4]:4.708679712334E-2)[&rate=5.847534241534214E-4]:2.692869337823E-2,113[&rate=5.847534241534214E-4]:7.65254640756E-1)[&rate=5.847534241534214E-4]:1.254402005023E-2)[&rate=5.847534241534214E-4]:1.93594493078E-1)[&rate=5.847534241534214E-4]:2.345203981178E-1)[&rate=5.847534241534214E-4]:1.079014005476E-1,((142[&rate=5.847534241534214E-4]:3.264067693851E-1,((141[&rate=5.847534241534214E-4]:7.929670642456E-2,145[&rate=5.847534241534214E-4]:8.203643245214E-2)[&rate=5.847534241534214E-4]:8.018154173132E-2,144[&rate=5.847534241534214E-4]:1.567385221285E-1)[&rate=5.847534241534214E-4]:1.641887952016E-1)[&rate=5.847534241534214E-4]:1.098911155309E0,((((11[&rate=5.847534241534214E-4]:7.003455065945E-1,140[&rate=5.847534241534214E-4]:6.811674244028E-1)[&rate=5.847534241534214E-4]:7.248342022755E-2,((25[&rate=5.847534241534214E-4]:4.614540858185E-1,20[&rate=5.847534241534214E-4]:4.422760036268E-1)[&rate=5.847534241534214E-4]:3.264840940476E-1,23[&rate=5.847534241534214E-4]:7.769792757565E-1)[&rate=5.847534241534214E-4]:8.07811579148E-2)[&rate=5.847534241534214E-4]:2.14769157968E-1,(((28[&rate=5.847534241534214E-4]:4.947953315447E-1,21[&rate=5.847534241534214E-4]:4.701377972982E-1)[&rate=5.847534241534214E-4]:3.32970160361E-1,1[&rate=5.847534241534214E-4]:4.146412204279E-2)[&rate=5.847534241534214E-4]:7.704172822235E-2,24[&rate=5.847534241534214E-4]:8.993277680734E-1)[&rate=5.847534241534214E-4]:1.841607276756E-1)[&rate=5.847534241534214E-4]:1.580088832714E-1,102[&rate=5.847534241534214E-4]:7.985354340396E-2)[&rate=5.847534241534214E-4]:9.888903882426E-2)[&rate=5.847534241534214E-4]:6.109976758182E-2)[&rate=5.847534241534214E-4]:1.901457610518E-1)[&rate=5.847534241534214E-4]:8.516541270706E-1,101[&rate=5.847534241534214E-4]:1.276162785877E0)[&rate=5.847534241534214E-4]:1.031254342163E-1,39[&rate=5.847534241534214E-4]:4.061240611E-1)[&rate=5.847534241534214E-4]:1.32883486066E-2)[&rate=5.847534241534214E-4]:1.7080698632E-2)[&rate=5.847534241534214E-4]:5.247501884266E-2)[&rate=5.847534241534214E-4]:1.637465500966E-1)[&rate=5.847534241534214E-4]:1.386590128948E-1,38[&rate=5.847534241534214E-4]:7.230676792436E-1)[&rate=5.847534241534214E-4]:3.658184377938E-1,((35[&rate=5.847534241534214E-4]:5.279622773041E-2,(36[&rate=5.847534241534214E-4]:7.867156470898E-3,127[&rate=5.847534241534214E-4]:2.528415101676E0)[&rate=5.847534241534214E-4]:9.150441372527E-2)[&rate=5.847534241534214E-4]:5.337188977034E-3,((((46[&rate=5.847534241534214E-4]:5.016881531852E-1,43[&rate=5.847534241534214E-4]:5.016881531852E-1)[&rate=5.847534241534214E-4]:3.80888449278E-2,(41[&rate=5.847534241534214E-4]:4.0380746116E-1,(48[&rate=5.847534241534214E-4]:3.611089472349E-1,42[&rate=5.847534241534214E-4]:3.228575811147E-1)[&rate=5.847534241534214E-4]:8.641436091961E-2)[&rate=5.847534241534214E-4]:8.132472821001E-2)[&rate=5.847534241534214E-4]:8.014309170939E-2,((44[&rate=5.847534241534214E-4]:5.345650117581E-1,((47[&rate=5.847534241534214E-4]:4.72088073123E-1,51[&rate=5.847534241534214E-4]:4.447656687515E-1)[&rate=5.847534241534214E-4]:4.947607643427E-2,45[&rate=5.847534241534214E-4]:5.133674282458E-1)[&rate=5.847534241534214E-4]:1.846534307514E-2)[&rate=5.847534241534214E-4]:1.696372340915E-2,(49[&rate=5.847534241534214E-4]:3.919835973228E-1,50[&rate=5.847534241534214E-4]:3.919835973228E-1)[&rate=5.847534241534214E-4]:1.32222733473E-1)[&rate=5.847534241534214E-4]:6.292687378087E-2)[&rate=5.847534241534214E-4]:9.333505850867E-2,(121[&rate=5.847534241534214E-4]:1.96348299802E0,((((62[&rate=5.847534241534214E-4]:3.563423372175E-1,(64[&rate=5.847534241534214E-4]:3.049013603265E-1,65[&rate=5.847534241534214E-4]:1.542164288198E-1)[&rate=5.847534241534214E-4]:1.034508647997E-2)[&rate=5.847534241534214E-4]:2.215912475662E-2,60[&rate=5.847534241534214E-4]:1.867206400564E-1)[&rate=5.847534241534214E-4]:3.783688648289E-1,(63[&rate=5.847534241534214E-4]:2.34169798036E-1,61[&rate=5.847534241534214E-4]:2.752656884471E-1)[&rate=5.847534241534214E-4]:4.81604638356E-1)[&rate=5.847534241534214E-4]:6.81143241513E-1,(128[&rate=5.847534241534214E-4]:1.199808849014E0,((118[&rate=5.847534241534214E-4]:4.526804463072E-1,((130[&rate=5.847534241534214E-4]:1.255083468145E-1,131[&rate=5.847534241534214E-4]:1.282480728418E-1)[&rate=5.847534241534214E-4]:1.066799536964E-1,(129[&rate=5.847534241534214E-4]:9.864294771065E-2,132[&rate=5.847534241534214E-4]:1.01382673738E-1)[&rate=5.847534241534214E-4]:1.335453528002E-1)[&rate=5.847534241534214E-4]:8.350584442638E-2)[&rate=5.847534241534214E-4]:2.062106878155E-1,69[&rate=5.847534241534214E-4]:6.698500382324E-1)[&rate=5.847534241534214E-4]:6.806437422884E-1)[&rate=5.847534241534214E-4]:9.847869190494E-2)[&rate=5.847534241534214E-4]:6.793518312912E-2)[&rate=5.847534241534214E-4]:1.122319152632E-1)[&rate=5.847534241534214E-4]:1.084459006841E-1)[&rate=5.847534241534214E-4]:4.283872538145E-1)[&rate=5.847534241534214E-4]:1.405549725777E-1)[&rate=5.847534241534214E-4]:1.829761523446E-1,((((122[&rate=5.847534241534214E-4]:2.906596934231E-1,(123[&rate=5.847534241534214E-4]:2.189440844659E-1,124[&rate=5.847534241534214E-4]:2.162118440287E-1)[&rate=5.847534241534214E-4]:7.171560895726E-2)[&rate=5.847534241534214E-4]:5.633890675869E-1,67[&rate=5.847534241534214E-4]:3.527762106694E-1)[&rate=5.847534241534214E-4]:2.529049457948E-1,(126[&rate=5.847534241534214E-4]:1.004764584499E0,(120[&rate=5.847534241534214E-4]:8.005125500421E-1,(119[&rate=5.847534241534214E-4]:6.501508337542E-1,((138[&rate=5.847534241534214E-4]:2.529336470422E-1,136[&rate=5.847534241534214E-4]:1.21426797727E-1)[&rate=5.847534241534214E-4]:2.208778531814E-1,135[&rate=5.847534241534214E-4]:2.738115002236E-1)[&rate=5.847534241534214E-4]:2.839412805123E-2)[&rate=5.847534241534214E-4]:2.462521272468E-1)[&rate=5.847534241534214E-4]:8.940641461415E-1)[&rate=5.847534241534214E-4]:8.480907616503E-1)[&rate=5.847534241534214E-4]:1.192661307762E-2,66[&rate=5.847534241534214E-4]:6.176077695418E-1)[&rate=5.847534241534214E-4]:1.924440259025E-1)[&rate=5.847534241534214E-4]:1.641413498885E-1);
tree STATE_3510000 [&joint=-20976.44246599336,lnP=-20976.44246599336] = [&R] ((32[&rate=5.626912292904014E-4]:5.829071255266E-2,((((((39[&rate=5.626912292904014E-4]:7.040929765046E-1,((((((142[&rate=5.626912292904014E-4]:6.28163720403E-1,(144[&rate=5.626912292904014E-4]:2.535384234304E-1,(145[&rate=5.626912292904014E-4]:5.415962806519E-2,141[&rate=5.626912292904014E-4]:5.14199020376E-2)[&rate=5.626912292904014E-4]:2.048582474202E-1)[&rate=5.626912292904014E-4]:3.691458449176E-1)[&rate=5.626912292904014E-4]:8.813501645738E-1,(((((148[&rate=5.626912292904014E-4]:3.286793910454E-1,143[&rate=5.626912292904014E-4]:3.259396650181E-1)[&rate=5.626912292904014E-4]:3.500995414686E-1,(139[&rate=5.626912292904014E-4]:2.771969258948E-1,(106[&rate=5.626912292904014E-4]:4.556146524311E-2,111[&rate=5.626912292904014E-4]:6.199982140749E-2)[&rate=5.626912292904014E-4]:3.985463873398E-2)[&rate=5.626912292904014E-4]:6.152806367561E-1)[&rate=5.626912292904014E-4]:9.503939946881E-2,116[&rate=5.626912292904014E-4]:7.354621675992E-1)[&rate=5.626912292904014E-4]:1.387942723099E-1,(((19[&rate=5.626912292904014E-4]:5.107918871654E-1,13[&rate=5.626912292904014E-4]:4.724357227817E-1)[&rate=5.626912292904014E-4]:1.78956071707E-1,(((107[&rate=5.626912292904014E-4]:1.296695931625E-1,108[&rate=5.626912292904014E-4]:1.269298671351E-1)[&rate=5.626912292904014E-4]:3.70212255982E-1,(104[&rate=5.626912292904014E-4]:1.813342936218E-1,114[&rate=5.626912292904014E-4]:1.21060321019E-1)[&rate=5.626912292904014E-4]:3.185475555227E-1)[&rate=5.626912292904014E-4]:9.389744078822E-2,109[&rate=5.626912292904014E-4]:6.129573721244E-1)[&rate=5.626912292904014E-4]:3.569469633684E-2)[&rate=5.626912292904014E-4]:8.905641777334E-2,115[&rate=5.626912292904014E-4]:6.582564314401E-1)[&rate=5.626912292904014E-4]:2.16000008469E-1)[&rate=5.626912292904014E-4]:2.236075246477E-1,(((113[&rate=5.626912292904014E-4]:7.246073304146E-1,105[&rate=5.626912292904014E-4]:6.972100701408E-1)[&rate=5.626912292904014E-4]:1.653274177611E-1,110[&rate=5.626912292904014E-4]:8.84455296121E-1)[&rate=5.626912292904014E-4]:1.852647544527E-1,((14[&rate=5.626912292904014E-4]:4.668165015611E-1,17[&rate=5.626912292904014E-4]:5.051726659448E-1)[&rate=5.626912292904014E-4]:4.463027109332E-1,((117[&rate=5.626912292904014E-4]:7.413510513046E-1,(112[&rate=5.626912292904014E-4]:7.128234884825E-1,(30[&rate=5.626912292904014E-4]:3.928218051194E-1,4[&rate=5.626912292904014E-4]:2.202190653934E-1)[&rate=5.626912292904014E-4]:4.350701765139E-1)[&rate=5.626912292904014E-4]:2.578783679453E-2)[&rate=5.626912292904014E-4]:2.979504935288E-2,9[&rate=5.626912292904014E-4]:7.601871965478E-1)[&rate=5.626912292904014E-4]:1.447128378645E-1)[&rate=5.626912292904014E-4]:1.620802901341E-1)[&rate=5.626912292904014E-4]:1.048562427503E-1)[&rate=5.626912292904014E-4]:1.568553998719E-1)[&rate=5.626912292904014E-4]:2.428417063849E-3,(((1[&rate=5.626912292904014E-4]:1.071439489005E-1,(21[&rate=5.626912292904014E-4]:7.149672406511E-1,28[&rate=5.626912292904014E-4]:7.396247748976E-1)[&rate=5.626912292904014E-4]:1.538205438658E-1)[&rate=5.626912292904014E-4]:3.644548545076E-2,24[&rate=5.626912292904014E-4]:9.244113521595E-1)[&rate=5.626912292904014E-4]:4.672589130948E-1,(((11[&rate=5.626912292904014E-4]:7.592721077928E-1,140[&rate=5.626912292904014E-4]:7.40094025601E-1)[&rate=5.626912292904014E-4]:8.371611649953E-2,(23[&rate=5.626912292904014E-4]:5.246208249234E-1,(20[&rate=5.626912292904014E-4]:3.612835143707E-1,25[&rate=5.626912292904014E-4]:3.804615965624E-1)[&rate=5.626912292904014E-4]:1.551181324706E-1)[&rate=5.626912292904014E-4]:4.032989062181E-1)[&rate=5.626912292904014E-4]:2.604875664283E-1,102[&rate=5.626912292904014E-4]:3.772236606314E-2)[&rate=5.626912292904014E-4]:1.923040635748E-1)[&rate=5.626912292904014E-4]:3.534052993695E-2)[&rate=5.626912292904014E-4]:1.006334227182E-1,((((10[&rate=5.626912292904014E-4]:4.50842731585E-1,15[&rate=5.626912292904014E-4]:4.891988959685E-1)[&rate=5.626912292904014E-4]:2.36063882308E-1,18[&rate=5.626912292904014E-4]:7.334819563588E-1)[&rate=5.626912292904014E-4]:2.847270786656E-2,6[&rate=5.626912292904014E-4]:6.989409655952E-1)[&rate=5.626912292904014E-4]:2.763525827509E-1,(((88[&rate=5.626912292904014E-4]:1.370664574824E-1,89[&rate=5.626912292904014E-4]:1.507650876194E-1)[&rate=5.626912292904014E-4]:3.945814743833E-1,((87[&rate=5.626912292904014E-4]:2.038912615702E-1,((90[&rate=5.626912292904014E-4]:2.204460178998E-2,91[&rate=5.626912292904014E-4]:2.204460178998E-2)[&rate=5.626912292904014E-4]:5.205812794329E-3,92[&rate=5.626912292904014E-4]:2.725041458431E-2)[&rate=5.626912292904014E-4]:1.903394771229E-1)[&rate=5.626912292904014E-4]:4.634766642634E-3,(86[&rate=5.626912292904014E-4]:1.670957009444E-1,(83[&rate=5.626912292904014E-4]:1.568846143781E-1,(84[&rate=5.626912292904014E-4]:1.514801538009E-1,(85[&rate=5.626912292904014E-4]:3.0607584547E-3,93[&rate=5.626912292904014E-4]:1.675938859171E-2)[&rate=5.626912292904014E-4]:1.484193953462E-1)[&rate=5.626912292904014E-4]:5.404460577257E-3)[&rate=5.626912292904014E-4]:1.021108656622E-2)[&rate=5.626912292904014E-4]:4.143032726845E-2)[&rate=5.626912292904014E-4]:3.231219036528E-1)[&rate=5.626912292904014E-4]:6.949046302738E-1,3[&rate=5.626912292904014E-4]:6.868265347423E-1)[&rate=5.626912292904014E-4]:2.364122190834E-1)[&rate=5.626912292904014E-4]:4.4002190244E-1)[&rate=5.626912292904014E-4]:3.342920058218E-1,101[&rate=5.626912292904014E-4]:6.948129360599E-1)[&rate=5.626912292904014E-4]:9.768408247289E-1,(98[&rate=5.626912292904014E-4]:6.172353823575E-1,(97[&rate=5.626912292904014E-4]:3.126454616078E-1,(16[&rate=5.626912292904014E-4]:2.347446736555E0,(2[&rate=5.626912292904014E-4]:8.194673471401E-1,((31[&rate=5.626912292904014E-4]:8.394229628096E-1,((7[&rate=5.626912292904014E-4]:3.549804367923E-1,8[&rate=5.626912292904014E-4]:3.549804367923E-1)[&rate=5.626912292904014E-4]:2.536826078118E-1,26[&rate=5.626912292904014E-4]:7.155123596726E-1)[&rate=5.626912292904014E-4]:8.007498669853E-2)[&rate=5.626912292904014E-4]:2.962172206525E-2,(22[&rate=5.626912292904014E-4]:5.183557455746E-1,27[&rate=5.626912292904014E-4]:5.34794101739E-1)[&rate=5.626912292904014E-4]:2.958944187521E-1)[&rate=5.626912292904014E-4]:1.778199225394E-1)[&rate=5.626912292904014E-4]:1.399212266127E0)[&rate=5.626912292904014E-4]:1.217299025364E-1)[&rate=5.626912292904014E-4]:1.051363688373E-1)[&rate=5.626912292904014E-4]:2.096695199838E-1)[&rate=5.626912292904014E-4]:5.603374709516E-3)[&rate=5.626912292904014E-4]:4.914463535601E-4,((147[&rate=5.626912292904014E-4]:5.460797862002E-1,146[&rate=5.626912292904014E-4]:6.089213162548E-1)[&rate=5.626912292904014E-4]:1.400942439062E-1,((95[&rate=5.626912292904014E-4]:5.699012798028E-1,(94[&rate=5.626912292904014E-4]:2.569000390471E-1,100[&rate=5.626912292904014E-4]:2.569000390471E-1)[&rate=5.626912292904014E-4]:2.283017872037E-1)[&rate=5.626912292904014E-4]:1.21456271027E-1,(99[&rate=5.626912292904014E-4]:4.852198294889E-1,96[&rate=5.626912292904014E-4]:4.49700703806E-1)[&rate=5.626912292904014E-4]:2.170666830894E-1)[&rate=5.626912292904014E-4]:7.678369239133E-2)[&rate=5.626912292904014E-4]:7.578744193209E-2)[&rate=5.626912292904014E-4]:8.408419361307E-3,40[&rate=5.626912292904014E-4]:7.129928422195E-1)[&rate=5.626912292904014E-4]:4.135753793997E-1,38[&rate=5.626912292904014E-4]:1.05826221069E0)[&rate=5.626912292904014E-4]:3.595926066766E-1,(((35[&rate=5.626912292904014E-4]:4.78226373665E-2,(36[&rate=5.626912292904014E-4]:5.387927504393E-2,121[&rate=5.626912292904014E-4]:2.133331329838E0)[&rate=5.626912292904014E-4]:4.051870478833E-2)[&rate=5.626912292904014E-4]:6.847650709291E-2,(((((132[&rate=5.626912292904014E-4]:1.39543290505E-1,(131[&rate=5.626912292904014E-4]:1.124499271793E-1,130[&rate=5.626912292904014E-4]:1.097102011519E-1)[&rate=5.626912292904014E-4]:2.709336332578E-2)[&rate=5.626912292904014E-4]:2.197397343819E-2,129[&rate=5.626912292904014E-4]:1.587775379159E-1)[&rate=5.626912292904014E-4]:5.824824962383E-1,(118[&rate=5.626912292904014E-4]:7.534152526136E-1,69[&rate=5.626912292904014E-4]:7.643741567232E-1)[&rate=5.626912292904014E-4]:1.248310829105E-1)[&rate=5.626912292904014E-4]:8.141834523705E-1,(((62[&rate=5.626912292904014E-4]:3.510072056366E-1,(65[&rate=5.626912292904014E-4]:1.492507276428E-1,(60[&rate=5.626912292904014E-4]:1.450404062621E-1,64[&rate=5.626912292904014E-4]:2.957253377688E-1)[&rate=5.626912292904014E-4]:4.210321380653E-3)[&rate=5.626912292904014E-4]:9.975656076047E-3)[&rate=5.626912292904014E-4]:1.031676610399E-1,(63[&rate=5.626912292904014E-4]:9.445162849529E-2,61[&rate=5.626912292904014E-4]:1.355475189063E-1)[&rate=5.626912292904014E-4]:3.186273477701E-1)[&rate=5.626912292904014E-4]:1.1021264861E0,128[&rate=5.626912292904014E-4]:1.416575325379E0)[&rate=5.626912292904014E-4]:1.36128435118E-1)[&rate=5.626912292904014E-4]:2.835659955566E-2,(((49[&rate=5.626912292904014E-4]:2.924783457634E-1,50[&rate=5.626912292904014E-4]:2.924783457634E-1)[&rate=5.626912292904014E-4]:3.28534879176E-1,(((47[&rate=5.626912292904014E-4]:1.577451389266E-1,44[&rate=5.626912292904014E-4]:1.522806580524E-1)[&rate=5.626912292904014E-4]:4.222875423668E-1,51[&rate=5.626912292904014E-4]:5.527102769219E-1)[&rate=5.626912292904014E-4]:4.696433349825E-2,((41[&rate=5.626912292904014E-4]:2.513008251325E-1,(42[&rate=5.626912292904014E-4]:8.025011685997E-2,48[&rate=5.626912292904014E-4]:1.185014829802E-1)[&rate=5.626912292904014E-4]:1.765151891467E-1)[&rate=5.626912292904014E-4]:2.201411989542E-1,(46[&rate=5.626912292904014E-4]:3.559932983707E-1,43[&rate=5.626912292904014E-4]:3.559932983707E-1)[&rate=5.626912292904014E-4]:1.700935344589E-1)[&rate=5.626912292904014E-4]:1.009101819621E-1)[&rate=5.626912292904014E-4]:2.680309539346E-2)[&rate=5.626912292904014E-4]:1.116326629887E-1,45[&rate=5.626912292904014E-4]:7.572360518624E-1)[&rate=5.626912292904014E-4]:5.04280958992E-2)[&rate=5.626912292904014E-4]:6.400590769413E-2)[&rate=5.626912292904014E-4]:3.039522454075E-1,127[&rate=5.626912292904014E-4]:2.987374677538E0)[&rate=5.626912292904014E-4]:3.952379809844E-1)[&rate=5.626912292904014E-4]:1.0997357277E-1,(33[&rate=5.626912292904014E-4]:2.100994978259E-2,((68[&rate=5.626912292904014E-4]:5.903761235292E-1,(59[&rate=5.626912292904014E-4]:3.593022494573E-1,((57[&rate=5.626912292904014E-4]:2.739497148177E-1,(56[&rate=5.626912292904014E-4]:2.156938180924E-1,55[&rate=5.626912292904014E-4]:2.156938180924E-1)[&rate=5.626912292904014E-4]:4.732693497651E-2)[&rate=5.626912292904014E-4]:9.839981657366E-3,(54[&rate=5.626912292904014E-4]:3.620166540915E-2,(37[&rate=5.626912292904014E-4]:6.452473677282E-2,58[&rate=5.626912292904014E-4]:4.539905371271E-2)[&rate=5.626912292904014E-4]:4.817966087677E-2)[&rate=5.626912292904014E-4]:2.066044245085E-1)[&rate=5.626912292904014E-4]:7.824479341938E-2)[&rate=5.626912292904014E-4]:2.802542019409E-1)[&rate=5.626912292904014E-4]:4.117738886125E-1,(((53[&rate=5.626912292904014E-4]:5.81255602464E-1,((((80[&rate=5.626912292904014E-4]:4.324142869641E-2,81[&rate=5.626912292904014E-4]:4.324142869641E-2)[&rate=5.626912292904014E-4]:3.55088694684E-1,(((71[&rate=5.626912292904014E-4]:4.715554286265E-2,79[&rate=5.626912292904014E-4]:7.455280313668E-2)[&rate=5.626912292904014E-4]:1.870168418566E-1,82[&rate=5.626912292904014E-4]:2.697888230753E-1)[&rate=5.626912292904014E-4]:3.518733152945E-2,(78[&rate=5.626912292904014E-4]:7.546547462234E-2,72[&rate=5.626912292904014E-4]:5.354766640302E-2)[&rate=5.626912292904014E-4]:2.212915019003E-1)[&rate=5.626912292904014E-4]:1.0979232494E-1)[&rate=5.626912292904014E-4]:3.093103659571E-2,(77[&rate=5.626912292904014E-4]:3.932618795512E-1,73[&rate=5.626912292904014E-4]:3.987413316059E-1)[&rate=5.626912292904014E-4]:7.983489686328E-2)[&rate=5.626912292904014E-4]:2.112896300133E-1,(((76[&rate=5.626912292904014E-4]:4.020826513689E-1,70[&rate=5.626912292904014E-4]:3.637264869855E-1)[&rate=5.626912292904014E-4]:1.693923252608E-1,74[&rate=5.626912292904014E-4]:5.714749766297E-1)[&rate=5.626912292904014E-4]:3.533337018399E-2,75[&rate=5.626912292904014E-4]:6.068083468137E-1)[&rate=5.626912292904014E-4]:8.305751166881E-2)[&rate=5.626912292904014E-4]:6.378528025936E-1)[&rate=5.626912292904014E-4]:9.072916164081E-2,((52[&rate=5.626912292904014E-4]:5.572640223688E-1,(((12[&rate=5.626912292904014E-4]:1.474700300706E-1,5[&rate=5.626912292904014E-4]:1.091138656872E-1)[&rate=5.626912292904014E-4]:4.956719073438E-1,29[&rate=5.626912292904014E-4]:7.499912524829E-1)[&rate=5.626912292904014E-4]:1.478411371553E-1,103[&rate=5.626912292904014E-4]:6.649556773095E-1)[&rate=5.626912292904014E-4]:1.55660207962E0)[&rate=5.626912292904014E-4]:2.077752001561E-2,((137[&rate=5.626912292904014E-4]:3.205034774207E-1,133[&rate=5.626912292904014E-4]:2.794075870097E-1)[&rate=5.626912292904014E-4]:2.209229866437E-1,134[&rate=5.626912292904014E-4]:4.701935873522E-1)[&rate=5.626912292904014E-4]:8.515937443879E-1)[&rate=5.626912292904014E-4]:1.021399430317E-1)[&rate=5.626912292904014E-4]:2.900378153213E-1,125[&rate=5.626912292904014E-4]:7.516400657649E-1)[&rate=5.626912292904014E-4]:4.171766130436E-1)[&rate=5.626912292904014E-4]:4.460326302075E-1)[&rate=5.626912292904014E-4]:2.500093904421E-2)[&rate=5.626912292904014E-4]:1.775927578057E-2)[&rate=5.626912292904014E-4]:2.663612487744E-2,(34[&rate=5.626912292904014E-4]:1.825282425903E-2,(((126[&rate=5.626912292904014E-4]:3.507513152522E-1,(119[&rate=5.626912292904014E-4]:9.548375428475E-1,((135[&rate=5.626912292904014E-4]:3.310056393645E-1,(138[&rate=5.626912292904014E-4]:1.930822313745E-1,136[&rate=5.626912292904014E-4]:6.157538205929E-2)[&rate=5.626912292904014E-4]:3.379234079901E-1)[&rate=5.626912292904014E-4]:2.446877170835E-1,120[&rate=5.626912292904014E-4]:8.277481509686E-1)[&rate=5.626912292904014E-4]:3.119898092004E-2)[&rate=5.626912292904014E-4]:1.816162950484E-1)[&rate=5.626912292904014E-4]:1.374127830635E0,66[&rate=5.626912292904014E-4]:4.777049562026E-1)[&rate=5.626912292904014E-4]:8.956721408549E-2,((122[&rate=5.626912292904014E-4]:2.769837794549E-1,(124[&rate=5.626912292904014E-4]:2.273729333827E-1,123[&rate=5.626912292904014E-4]:2.301051738198E-1)[&rate=5.626912292904014E-4]:4.687860563505E-2)[&rate=5.626912292904014E-4]:5.816951364747E-1,67[&rate=5.626912292904014E-4]:3.574063655889E-1)[&rate=5.626912292904014E-4]:2.098658046991E-1)[&rate=5.626912292904014E-4]:3.139943526011E-1)[&rate=5.626912292904014E-4]:8.859182139015E-2);
tree STATE_3600000 [&joint=-20979.477349457422,lnP=-20979.477349457422] = [&R] (33[&rate=6.271111710818659E-4]:1.738153448674E-1,((((((((146[&rate=6.271111710818659E-4]:6.897351820447E-1,(16[&rate=6.271111710818659E-4]:2.439548583626E0,((((((((19[&rate=6.271111710818659E-4]:5.160346547388E-1,13[&rate=6.271111710818659E-4]:4.776784903551E-1)[&rate=6.271111710818659E-4]:2.88037261518E-1,((107[&rate=6.271111710818659E-4]:4.521604674354E-1,((104[&rate=6.271111710818659E-4]:1.177141308043E-1,114[&rate=6.271111710818659E-4]:5.744015820157E-2)[&rate=6.271111710818659E-4]:1.788664599706E-1,108[&rate=6.271111710818659E-4]:2.938408647475E-1)[&rate=6.271111710818659E-4]:1.555798766605E-1)[&rate=6.271111710818659E-4]:5.497194591276E-2,109[&rate=6.271111710818659E-4]:5.263104955399E-1)[&rate=6.271111710818659E-4]:2.366655303058E-1)[&rate=6.271111710818659E-4]:7.778456732526E-3,115[&rate=6.271111710818659E-4]:6.913024277838E-1)[&rate=6.271111710818659E-4]:4.818424659351E-2,((116[&rate=6.271111710818659E-4]:4.601720255509E-1,((111[&rate=6.271111710818659E-4]:2.168170540065E-1,106[&rate=6.271111710818659E-4]:2.003786978421E-1)[&rate=6.271111710818659E-4]:1.810461432777E-1,139[&rate=6.271111710818659E-4]:5.732056630376E-1)[&rate=6.271111710818659E-4]:1.390211570338E-1)[&rate=6.271111710818659E-4]:1.725533150495E-1,(148[&rate=6.271111710818659E-4]:3.250620126228E-1,143[&rate=6.271111710818659E-4]:3.223222865955E-1)[&rate=6.271111710818659E-4]:3.460194923612E-1)[&rate=6.271111710818659E-4]:1.067613337769E-1)[&rate=6.271111710818659E-4]:3.826492359843E-1,((117[&rate=6.271111710818659E-4]:7.167659488349E-1,(110[&rate=6.271111710818659E-4]:2.3698234377E-1,105[&rate=6.271111710818659E-4]:2.150645355509E-1)[&rate=6.271111710818659E-4]:4.715644269825E-1)[&rate=6.271111710818659E-4]:1.428484964199E-1,((14[&rate=6.271111710818659E-4]:4.895754319032E-1,17[&rate=6.271111710818659E-4]:5.279315962869E-1)[&rate=6.271111710818659E-4]:2.522025302465E-1,(((112[&rate=6.271111710818659E-4]:4.060904723485E-1,9[&rate=6.271111710818659E-4]:3.978712942664E-1)[&rate=6.271111710818659E-4]:1.64574797665E-1,(30[&rate=6.271111710818659E-4]:3.417906307184E-1,4[&rate=6.271111710818659E-4]:1.691878909924E-1)[&rate=6.271111710818659E-4]:3.439431324459E-1)[&rate=6.271111710818659E-4]:1.41472964213E-1,113[&rate=6.271111710818659E-4]:7.121382342265E-1)[&rate=6.271111710818659E-4]:2.963972792313E-2)[&rate=6.271111710818659E-4]:1.150967570775E-1)[&rate=6.271111710818659E-4]:3.474529719562E-1)[&rate=6.271111710818659E-4]:1.111216457143E-1,((142[&rate=6.271111710818659E-4]:5.887677731977E-1,((144[&rate=6.271111710818659E-4]:3.121353644947E-1,141[&rate=6.271111710818659E-4]:3.14875090522E-1)[&rate=6.271111710818659E-4]:1.167549726361E-1,145[&rate=6.271111710818659E-4]:4.343697891857E-1)[&rate=6.271111710818659E-4]:1.54397984012E-1)[&rate=6.271111710818659E-4]:8.265477692569E-1,(102[&rate=6.271111710818659E-4]:1.128985272633E-1,(((20[&rate=6.271111710818659E-4]:7.256401531244E-1,(140[&rate=6.271111710818659E-4]:4.575851457186E-1,11[&rate=6.271111710818659E-4]:4.767632279103E-1)[&rate=6.271111710818659E-4]:1.72164596447E-1)[&rate=6.271111710818659E-4]:8.633848058963E-2,(23[&rate=6.271111710818659E-4]:7.787030227102E-1,25[&rate=6.271111710818659E-4]:7.896619268198E-1)[&rate=6.271111710818659E-4]:4.149478908595E-2)[&rate=6.271111710818659E-4]:1.806113069793E-1,((21[&rate=6.271111710818659E-4]:7.423456973713E-1,28[&rate=6.271111710818659E-4]:7.670032316177E-1)[&rate=6.271111710818659E-4]:1.968563632258E-1,(24[&rate=6.271111710818659E-4]:8.161742768923E-1,1[&rate=6.271111710818659E-4]:3.535235908403E-2)[&rate=6.271111710818659E-4]:1.422058658966E-1)[&rate=6.271111710818659E-4]:5.338788009621E-2)[&rate=6.271111710818659E-4]:2.627743399947E-1)[&rate=6.271111710818659E-4]:5.584167272545E-2)[&rate=6.271111710818659E-4]:7.273653416934E-2)[&rate=6.271111710818659E-4]:9.923758888252E-2,(((((88[&rate=6.271111710818659E-4]:4.492275947523E-2,89[&rate=6.271111710818659E-4]:5.862138961225E-2)[&rate=6.271111710818659E-4]:1.340193665112E-1,87[&rate=6.271111710818659E-4]:1.789421259865E-1)[&rate=6.271111710818659E-4]:9.681543357718E-2,((((84[&rate=6.271111710818659E-4]:1.128660938483E-3,93[&rate=6.271111710818659E-4]:1.48272910755E-2)[&rate=6.271111710818659E-4]:1.698626589E-2,86[&rate=6.271111710818659E-4]:1.811492682848E-2)[&rate=6.271111710818659E-4]:3.113001352201E-2,(83[&rate=6.271111710818659E-4]:2.854099954623E-2,85[&rate=6.271111710818659E-4]:2.854099954623E-2)[&rate=6.271111710818659E-4]:2.070394080425E-2)[&rate=6.271111710818659E-4]:1.887303903939E-1,((90[&rate=6.271111710818659E-4]:4.953158353222E-2,91[&rate=6.271111710818659E-4]:4.953158353222E-2)[&rate=6.271111710818659E-4]:2.158957062599E-2,92[&rate=6.271111710818659E-4]:7.11211541582E-2)[&rate=6.271111710818659E-4]:1.805528067232E-1)[&rate=6.271111710818659E-4]:3.778222881923E-2)[&rate=6.271111710818659E-4]:7.862878493421E-1,3[&rate=6.271111710818659E-4]:5.223193815086E-1)[&rate=6.271111710818659E-4]:1.517290370197E-1,(((10[&rate=6.271111710818659E-4]:2.675917607119E-1,15[&rate=6.271111710818659E-4]:3.059479250953E-1)[&rate=6.271111710818659E-4]:2.467492577354E-1,18[&rate=6.271111710818659E-4]:5.60916360913E-1)[&rate=6.271111710818659E-4]:6.459156248548E-2,6[&rate=6.271111710818659E-4]:5.624942247683E-1)[&rate=6.271111710818659E-4]:1.636089882805E-1)[&rate=6.271111710818659E-4]:6.639261784849E-1)[&rate=6.271111710818659E-4]:8.653733074557E-1,101[&rate=6.271111710818659E-4]:1.200608178441E0)[&rate=6.271111710818659E-4]:1.266116380609E-1)[&rate=6.271111710818659E-4]:2.154609453011E-1)[&rate=6.271111710818659E-4]:3.75849207563E-2,(((96[&rate=6.271111710818659E-4]:4.953791685257E-1,99[&rate=6.271111710818659E-4]:5.308982942086E-1)[&rate=6.271111710818659E-4]:1.687227650655E-1,40[&rate=6.271111710818659E-4]:5.493478352306E-1)[&rate=6.271111710818659E-4]:1.749133639936E-2,(((2[&rate=6.271111710818659E-4]:6.752482954742E-1,((22[&rate=6.271111710818659E-4]:5.480657293712E-1,27[&rate=6.271111710818659E-4]:5.645040855356E-1)[&rate=6.271111710818659E-4]:2.757413032784E-1,(((7[&rate=6.271111710818659E-4]:5.24916181919E-2,8[&rate=6.271111710818659E-4]:5.24916181919E-2)[&rate=6.271111710818659E-4]:4.305460108836E-1,26[&rate=6.271111710818659E-4]:5.89886944144E-1)[&rate=6.271111710818659E-4]:6.739849609579E-2,31[&rate=6.271111710818659E-4]:7.011210566782E-1)[&rate=6.271111710818659E-4]:1.774804965195E-1)[&rate=6.271111710818659E-4]:2.404400255061E-2)[&rate=6.271111710818659E-4]:1.677238303798E0,147[&rate=6.271111710818659E-4]:4.531378456229E-1)[&rate=6.271111710818659E-4]:7.559409174379E-2,(98[&rate=6.271111710818659E-4]:5.546803650266E-1,((97[&rate=6.271111710818659E-4]:1.78367085549E-1,39[&rate=6.271111710818659E-4]:2.494053369152E-1)[&rate=6.271111710818659E-4]:9.541716558417E-2,(95[&rate=6.271111710818659E-4]:3.486293274529E-1,(94[&rate=6.271111710818659E-4]:1.04660739895E-1,100[&rate=6.271111710818659E-4]:1.04660739895E-1)[&rate=6.271111710818659E-4]:1.592691340059E-1)[&rate=6.271111710818659E-4]:1.355374373415E-1)[&rate=6.271111710818659E-4]:8.144256198097E-2)[&rate=6.271111710818659E-4]:4.508982370606E-2)[&rate=6.271111710818659E-4]:9.548428344356E-2)[&rate=6.271111710818659E-4]:4.026235193608E-2)[&rate=6.271111710818659E-4]:1.076122183671E-1,38[&rate=6.271111710818659E-4]:6.46407731004E-1)[&rate=6.271111710818659E-4]:3.274402027047E-1,(127[&rate=6.271111710818659E-4]:2.621307835502E0,((((((60[&rate=6.271111710818659E-4]:1.473702317187E-1,(65[&rate=6.271111710818659E-4]:6.154796325657E-2,(62[&rate=6.271111710818659E-4]:2.447708334497E-1,64[&rate=6.271111710818659E-4]:2.036749430386E-1)[&rate=6.271111710818659E-4]:8.557951724641E-3)[&rate=6.271111710818659E-4]:8.582226846214E-2)[&rate=6.271111710818659E-4]:2.72121285282E-1,(63[&rate=6.271111710818659E-4]:8.13306198195E-2,61[&rate=6.271111710818659E-4]:1.224265102305E-1)[&rate=6.271111710818659E-4]:4.888458286879E-1)[&rate=6.271111710818659E-4]:7.704148301891E-1,128[&rate=6.271111710818659E-4]:1.24196114171E0)[&rate=6.271111710818659E-4]:1.708173957847E-2,((((129[&rate=6.271111710818659E-4]:1.525936123765E-1,(131[&rate=6.271111710818659E-4]:7.322448151488E-2,130[&rate=6.271111710818659E-4]:7.048475548752E-2)[&rate=6.271111710818659E-4]:8.210885688896E-2)[&rate=6.271111710818659E-4]:5.969571549204E-2,132[&rate=6.271111710818659E-4]:2.150290538959E-1)[&rate=6.271111710818659E-4]:3.836075712569E-1,118[&rate=6.271111710818659E-4]:7.328832004953E-1)[&rate=6.271111710818659E-4]:1.744526075155E-2,69[&rate=6.271111710818659E-4]:7.612873653565E-1)[&rate=6.271111710818659E-4]:6.484404474392E-1)[&rate=6.271111710818659E-4]:1.694827124365E-1,((44[&rate=6.271111710818659E-4]:4.813376878674E-1,45[&rate=6.271111710818659E-4]:4.786054474303E-1)[&rate=6.271111710818659E-4]:2.517634485959E-2,(47[&rate=6.271111710818659E-4]:5.003647379402E-1,((49[&rate=6.271111710818659E-4]:2.681953798245E-1,50[&rate=6.271111710818659E-4]:2.681953798245E-1)[&rate=6.271111710818659E-4]:1.769716309026E-1,(51[&rate=6.271111710818659E-4]:4.183760996255E-1,(((41[&rate=6.271111710818659E-4]:2.363254387688E-1,(42[&rate=6.271111710818659E-4]:6.542865243627E-2,48[&rate=6.271111710818659E-4]:1.036800185565E-1)[&rate=6.271111710818659E-4]:1.763612672068E-1)[&rate=6.271111710818659E-4]:3.125996308523E-2,43[&rate=6.271111710818659E-4]:3.22230210597E-1)[&rate=6.271111710818659E-4]:2.468179982083E-2,46[&rate=6.271111710818659E-4]:3.469120104179E-1)[&rate=6.271111710818659E-4]:9.878649357913E-2)[&rate=6.271111710818659E-4]:3.225539197582E-2)[&rate=6.271111710818659E-4]:2.241084196735E-2)[&rate=6.271111710818659E-4]:1.161377566111E-2)[&rate=6.271111710818659E-4]:1.513475891441E-1)[&rate=6.271111710818659E-4]:1.128949962866E-1,(35[&rate=6.271111710818659E-4]:8.850556392221E-3,(36[&rate=6.271111710818659E-4]:5.856701659612E-3,121[&rate=6.271111710818659E-4]:2.085308756454E0)[&rate=6.271111710818659E-4]:4.956919719837E-2)[&rate=6.271111710818659E-4]:3.802910332026E-3)[&rate=6.271111710818659E-4]:4.153108110637E-2)[&rate=6.271111710818659E-4]:3.172979393627E-1)[&rate=6.271111710818659E-4]:3.668814596753E-1,((125[&rate=6.271111710818659E-4]:7.740808226951E-1,(((((((79[&rate=6.271111710818659E-4]:2.110489368643E-1,(82[&rate=6.271111710818659E-4]:1.277333595627E-1,71[&rate=6.271111710818659E-4]:9.211692120655E-2)[&rate=6.271111710818659E-4]:9.153475538368E-2)[&rate=6.271111710818659E-4]:1.299530386747E-1,(78[&rate=6.271111710818659E-4]:6.739234256784E-2,72[&rate=6.271111710818659E-4]:4.547453434853E-2)[&rate=6.271111710818659E-4]:2.736096329711E-1)[&rate=6.271111710818659E-4]:2.369676910492E-2,77[&rate=6.271111710818659E-4]:4.00315183E-1)[&rate=6.271111710818659E-4]:5.635090592556E-2,(73[&rate=6.271111710818659E-4]:3.519743210971E-1,(80[&rate=6.271111710818659E-4]:1.048513494713E-1,81[&rate=6.271111710818659E-4]:1.048513494713E-1)[&rate=6.271111710818659E-4]:1.978079031327E-1)[&rate=6.271111710818659E-4]:1.101712198831E-1)[&rate=6.271111710818659E-4]:9.357572660074E-2,(((76[&rate=6.271111710818659E-4]:2.88948267509E-1,74[&rate=6.271111710818659E-4]:2.88948267509E-1)[&rate=6.271111710818659E-4]:7.668335749184E-2,70[&rate=6.271111710818659E-4]:3.272754606174E-1)[&rate=6.271111710818659E-4]:6.101551769899E-2,75[&rate=6.271111710818659E-4]:4.266471426999E-1)[&rate=6.271111710818659E-4]:1.290741248811E-1)[&rate=6.271111710818659E-4]:7.673037795825E-1,(53[&rate=6.271111710818659E-4]:5.207679049279E-1,((133[&rate=6.271111710818659E-4]:3.726643678929E-1,137[&rate=6.271111710818659E-4]:4.13760258304E-1)[&rate=6.271111710818659E-4]:3.244452367669E-1,134[&rate=6.271111710818659E-4]:6.669726183587E-1)[&rate=6.271111710818659E-4]:6.057377972363E-1)[&rate=6.271111710818659E-4]:5.579408362346E-2)[&rate=6.271111710818659E-4]:2.564537954847E-1,(52[&rate=6.271111710818659E-4]:6.721647317248E-1,(((12[&rate=6.271111710818659E-4]:2.46382409304E-1,5[&rate=6.271111710818659E-4]:2.080262449206E-1)[&rate=6.271111710818659E-4]:2.463034062431E-1,29[&rate=6.271111710818659E-4]:5.995351306157E-1)[&rate=6.271111710818659E-4]:1.268261227559E-1,103[&rate=6.271111710818659E-4]:4.934845410427E-1)[&rate=6.271111710818659E-4]:1.842973925243E0)[&rate=6.271111710818659E-4]:1.690477736226E-1)[&rate=6.271111710818659E-4]:1.514475523202E-1)[&rate=6.271111710818659E-4]:5.162440012653E-1,(68[&rate=6.271111710818659E-4]:5.738225222739E-1,(((((37[&rate=6.271111710818659E-4]:1.462830659043E-1,58[&rate=6.271111710818659E-4]:1.271573828442E-1)[&rate=6.271111710818659E-4]:9.498516099501E-2,(56[&rate=6.271111710818659E-4]:1.593904358504E-1,55[&rate=6.271111710818659E-4]:1.593904358504E-1)[&rate=6.271111710818659E-4]:3.542970361708E-2)[&rate=6.271111710818659E-4]:8.030861064077E-2,59[&rate=6.271111710818659E-4]:2.833254714198E-1)[&rate=6.271111710818659E-4]:8.226872446548E-3,54[&rate=6.271111710818659E-4]:2.533009777461E-1)[&rate=6.271111710818659E-4]:4.923931786456E-2,57[&rate=6.271111710818659E-4]:3.435239021681E-1)[&rate=6.271111710818659E-4]:2.822111884119E-1)[&rate=6.271111710818659E-4]:5.498356350198E-1)[&rate=6.271111710818659E-4]:1.624264273472E-1)[&rate=6.271111710818659E-4]:9.800386978942E-2,((66[&rate=6.271111710818659E-4]:2.611612687656E-1,(((((138[&rate=6.271111710818659E-4]:2.36422937239E-1,136[&rate=6.271111710818659E-4]:1.049160879238E-1)[&rate=6.271111710818659E-4]:3.120196764117E-1,135[&rate=6.271111710818659E-4]:3.484426136507E-1)[&rate=6.271111710818659E-4]:1.38770767551E-1,119[&rate=6.271111710818659E-4]:8.351585866811E-1)[&rate=6.271111710818659E-4]:6.334470297164E-2,120[&rate=6.271111710818659E-4]:8.026128786939E-1)[&rate=6.271111710818659E-4]:1.155449330026E0,126[&rate=6.271111710818659E-4]:1.268250097035E0)[&rate=6.271111710818659E-4]:2.400853614159E-1)[&rate=6.271111710818659E-4]:4.270849711554E-2,(67[&rate=6.271111710818659E-4]:1.154449747121E-1,((124[&rate=6.271111710818659E-4]:3.565950554456E-2,123[&rate=6.271111710818659E-4]:3.839174598168E-2)[&rate=6.271111710818659E-4]:4.156310232693E-1,122[&rate=6.271111710818659E-4]:4.54022769251E-1)[&rate=6.271111710818659E-4]:1.626947558019E-1)[&rate=6.271111710818659E-4]:1.88424791169E-1)[&rate=6.271111710818659E-4]:5.324980507769E-1)[&rate=6.271111710818659E-4]:2.951141072671E-2,34[&rate=6.271111710818659E-4]:2.865528754654E-3)[&rate=6.271111710818659E-4]:2.337917054985E-2,32[&rate=6.271111710818659E-4]:4.326891085418E-3)[&rate=6.271111710818659E-4]:1.640090017273E-1);
tree STATE_3690000 [&joint=-20951.349742144655,lnP=-20951.349742144655] = [&R] ((((((125[&rate=5.868585941889006E-4]:7.138621696799E-1,((((52[&rate=5.868585941889006E-4]:5.319844462006E-1,(((12[&rate=5.868585941889006E-4]:2.429462034863E-1,5[&rate=5.868585941889006E-4]:2.045900391028E-1)[&rate=5.868585941889006E-4]:3.398573034829E-1,29[&rate=5.868585941889006E-4]:6.896528220377E-1)[&rate=5.868585941889006E-4]:2.347156365724E-1,103[&rate=5.868585941889006E-4]:6.914917462813E-1)[&rate=5.868585941889006E-4]:1.50478643448E0)[&rate=5.868585941889006E-4]:6.682855673288E-3,((137[&rate=5.868585941889006E-4]:5.521665962302E-1,134[&rate=5.868585941889006E-4]:4.80933719518E-1)[&rate=5.868585941889006E-4]:5.499871268892E-2,133[&rate=5.868585941889006E-4]:5.66069418508E-1)[&rate=5.868585941889006E-4]:7.464806590227E-1)[&rate=5.868585941889006E-4]:1.835316918048E-1,53[&rate=5.868585941889006E-4]:7.140022723673E-1)[&rate=5.868585941889006E-4]:5.141875020206E-3,(((((80[&rate=5.868585941889006E-4]:1.715613124308E-1,81[&rate=5.868585941889006E-4]:1.715613124308E-1)[&rate=5.868585941889006E-4]:3.621025796961E-1,73[&rate=5.868585941889006E-4]:5.8297896062E-1)[&rate=5.868585941889006E-4]:5.111893932431E-3,((79[&rate=5.868585941889006E-4]:3.573809755779E-1,((72[&rate=5.868585941889006E-4]:1.988656724873E-1,78[&rate=5.868585941889006E-4]:2.207834807066E-1)[&rate=5.868585941889006E-4]:1.301439849394E-1,71[&rate=5.868585941889006E-4]:3.23530205372E-1)[&rate=5.868585941889006E-4]:6.453509931907E-3)[&rate=5.868585941889006E-4]:1.191907535474E-1,82[&rate=5.868585941889006E-4]:4.847909072074E-1)[&rate=5.868585941889006E-4]:7.042323501625E-2)[&rate=5.868585941889006E-4]:2.777624495156E-2,77[&rate=5.868585941889006E-4]:6.103876474492E-1)[&rate=5.868585941889006E-4]:1.381201405495E-1,((70[&rate=5.868585941889006E-4]:6.049521188634E-1,(76[&rate=5.868585941889006E-4]:3.12262292788E-1,74[&rate=5.868585941889006E-4]:3.12262292788E-1)[&rate=5.868585941889006E-4]:3.310459904589E-1)[&rate=5.868585941889006E-4]:7.250305334692E-4,75[&rate=5.868585941889006E-4]:6.440333137803E-1)[&rate=5.868585941889006E-4]:1.099539262731E-1)[&rate=5.868585941889006E-4]:7.116199659462E-1)[&rate=5.868585941889006E-4]:2.051005359536E-1)[&rate=5.868585941889006E-4]:6.068473084439E-1,(68[&rate=5.868585941889006E-4]:6.324345402411E-1,((37[&rate=5.868585941889006E-4]:3.716730270882E-1,(((54[&rate=5.868585941889006E-4]:1.341811535894E-1,58[&rate=5.868585941889006E-4]:1.915582027697E-1)[&rate=5.868585941889006E-4]:1.026115268315E-1,57[&rate=5.868585941889006E-4]:2.777762869782E-1)[&rate=5.868585941889006E-4]:4.458407781113E-2,(56[&rate=5.868585941889006E-4]:2.697631078065E-1,55[&rate=5.868585941889006E-4]:2.697631078065E-1)[&rate=5.868585941889006E-4]:4.166829523408E-2)[&rate=5.868585941889006E-4]:1.379353661582E-2)[&rate=5.868585941889006E-4]:2.64814750238E-2,59[&rate=5.868585941889006E-4]:3.599031359918E-1)[&rate=5.868585941889006E-4]:3.217117321183E-1)[&rate=5.868585941889006E-4]:5.21608271216E-1)[&rate=5.868585941889006E-4]:1.719243860386E-1,((((67[&rate=5.868585941889006E-4]:1.267351185076E-1,((123[&rate=5.868585941889006E-4]:9.745219117214E-2,124[&rate=5.868585941889006E-4]:9.471995073501E-2)[&rate=5.868585941889006E-4]:1.570920427763E-1,122[&rate=5.868585941889006E-4]:2.545442339484E-1)[&rate=5.868585941889006E-4]:3.734634348998E-1)[&rate=5.868585941889006E-4]:1.206929131184E-1,66[&rate=5.868585941889006E-4]:2.47428031626E-1)[&rate=5.868585941889006E-4]:1.058991675657E-2,(126[&rate=5.868585941889006E-4]:9.129572472274E-1,(119[&rate=5.868585941889006E-4]:1.155365418087E0,((135[&rate=5.868585941889006E-4]:6.31703388265E-1,(138[&rate=5.868585941889006E-4]:1.531316217295E-1,136[&rate=5.868585941889006E-4]:2.162477241428E-2)[&rate=5.868585941889006E-4]:6.785717665356E-1)[&rate=5.868585941889006E-4]:9.877657837174E-2,120[&rate=5.868585941889006E-4]:9.825347611572E-1)[&rate=5.868585941889006E-4]:7.69402459707E-2)[&rate=5.868585941889006E-4]:5.432943517843E-1)[&rate=5.868585941889006E-4]:5.922348908402E-1)[&rate=5.868585941889006E-4]:5.165797936031E-1,(((((147[&rate=5.868585941889006E-4]:6.437307641391E-1,40[&rate=5.868585941889006E-4]:5.863537149587E-1)[&rate=5.868585941889006E-4]:4.022419472424E-2,(((95[&rate=5.868585941889006E-4]:5.738991630331E-1,(100[&rate=5.868585941889006E-4]:3.217195551986E-1,94[&rate=5.868585941889006E-4]:3.217195551986E-1)[&rate=5.868585941889006E-4]:1.674801542825E-1)[&rate=5.868585941889006E-4]:1.639539216223E-1,(98[&rate=5.868585941889006E-4]:5.68566518612E-1,(99[&rate=5.868585941889006E-4]:4.764824770399E-1,96[&rate=5.868585941889006E-4]:4.40963351357E-1)[&rate=5.868585941889006E-4]:1.139419650694E-1)[&rate=5.868585941889006E-4]:1.583576042946E-1)[&rate=5.868585941889006E-4]:5.627821960368E-3,((16[&rate=5.868585941889006E-4]:2.482495601143E0,97[&rate=5.868585941889006E-4]:3.259644236594E-1)[&rate=5.868585941889006E-4]:1.784786530289E-1,(39[&rate=5.868585941889006E-4]:4.907109502745E-1,((2[&rate=5.868585941889006E-4]:8.224840193558E-1,((26[&rate=5.868585941889006E-4]:6.842731336168E-1,(7[&rate=5.868585941889006E-4]:1.931646164546E-1,8[&rate=5.868585941889006E-4]:1.931646164546E-1)[&rate=5.868585941889006E-4]:3.842592020936E-1)[&rate=5.868585941889006E-4]:2.526265834329E-1,(31[&rate=5.868585941889006E-4]:7.080280179154E-1,(22[&rate=5.868585941889006E-4]:3.520784701513E-1,27[&rate=5.868585941889006E-4]:3.685168263157E-1)[&rate=5.868585941889006E-4]:3.01155027216E-1)[&rate=5.868585941889006E-4]:2.727073155727E-1)[&rate=5.868585941889006E-4]:6.914594614182E-2)[&rate=5.868585941889006E-4]:1.5714675991E0,((((((((19[&rate=5.868585941889006E-4]:5.822870780107E-1,13[&rate=5.868585941889006E-4]:5.43930913627E-1)[&rate=5.868585941889006E-4]:6.993921554281E-2,115[&rate=5.868585941889006E-4]:5.31678348348E-1)[&rate=5.868585941889006E-4]:2.547173965451E-1,(109[&rate=5.868585941889006E-4]:4.105491242201E-1,((107[&rate=5.868585941889006E-4]:2.518669478167E-1,108[&rate=5.868585941889006E-4]:2.491272217893E-1)[&rate=5.868585941889006E-4]:1.161537795883E-1,(104[&rate=5.868585941889006E-4]:2.152327664649E-1,114[&rate=5.868585941889006E-4]:1.549587938621E-1)[&rate=5.868585941889006E-4]:1.527879609401E-1)[&rate=5.868585941889006E-4]:2.335031462338E-2)[&rate=5.868585941889006E-4]:4.552986754675E-1)[&rate=5.868585941889006E-4]:5.927802487148E-2,(((139[&rate=5.868585941889006E-4]:6.78065298868E-1,(106[&rate=5.868585941889006E-4]:2.521235387506E-1,111[&rate=5.868585941889006E-4]:2.68561894915E-1)[&rate=5.868585941889006E-4]:2.341609381997E-1)[&rate=5.868585941889006E-4]:7.250855213152E-2,(148[&rate=5.868585941889006E-4]:1.862247404983E-1,143[&rate=5.868585941889006E-4]:1.83485014471E-1)[&rate=5.868585941889006E-4]:3.506504803643E-1)[&rate=5.868585941889006E-4]:3.309232224083E-1,116[&rate=5.868585941889006E-4]:8.294422788873E-1)[&rate=5.868585941889006E-4]:1.623149087721E-2)[&rate=5.868585941889006E-4]:3.150324621092E-1,((105[&rate=5.868585941889006E-4]:5.455190198063E-1,110[&rate=5.868585941889006E-4]:5.674368280254E-1)[&rate=5.868585941889006E-4]:2.728387609728E-1,((117[&rate=5.868585941889006E-4]:2.584575677851E-1,9[&rate=5.868585941889006E-4]:2.474986636754E-1)[&rate=5.868585941889006E-4]:3.031212672009E-1,((112[&rate=5.868585941889006E-4]:4.063002683577E-1,((30[&rate=5.868585941889006E-4]:2.378587627601E-1,4[&rate=5.868585941889006E-4]:6.52560230341E-2)[&rate=5.868585941889006E-4]:2.51572654828E-1,113[&rate=5.868585941889006E-4]:3.743629244373E-1)[&rate=5.868585941889006E-4]:3.193734392044E-2)[&rate=5.868585941889006E-4]:6.791132686628E-3,(14[&rate=5.868585941889006E-4]:2.33702843144E-1,17[&rate=5.868585941889006E-4]:2.720590075277E-1)[&rate=5.868585941889006E-4]:1.793885579003E-1)[&rate=5.868585941889006E-4]:1.457477079141E-1)[&rate=5.868585941889006E-4]:2.869159320945E-1)[&rate=5.868585941889006E-4]:3.971429716427E-1)[&rate=5.868585941889006E-4]:1.208663658474E-1,((142[&rate=5.868585941889006E-4]:6.076081853737E-1,(144[&rate=5.868585941889006E-4]:3.767044652981E-1,(145[&rate=5.868585941889006E-4]:3.813581163769E-1,141[&rate=5.868585941889006E-4]:3.786183903493E-1)[&rate=5.868585941889006E-4]:8.258009761444E-4)[&rate=5.868585941889006E-4]:2.254242680206E-1)[&rate=5.868585941889006E-4]:8.93705076503E-1,((((25[&rate=5.868585941889006E-4]:2.918510765508E-1,20[&rate=5.868585941889006E-4]:2.726729943591E-1)[&rate=5.868585941889006E-4]:4.097943875339E-1,23[&rate=5.868585941889006E-4]:6.906865599751E-1)[&rate=5.868585941889006E-4]:2.642306629296E-1,(140[&rate=5.868585941889006E-4]:5.429216149789E-1,11[&rate=5.868585941889006E-4]:5.620996971706E-1)[&rate=5.868585941889006E-4]:3.078860188849E-1)[&rate=5.868585941889006E-4]:4.396109305201E-1,(102[&rate=5.868585941889006E-4]:1.349204272865E-1,(((21[&rate=5.868585941889006E-4]:4.521499448276E-1,28[&rate=5.868585941889006E-4]:4.768074790741E-1)[&rate=5.868585941889006E-4]:5.297224504879E-1,1[&rate=5.868585941889006E-4]:2.202285596991E-1)[&rate=5.868585941889006E-4]:9.812025739973E-2,24[&rate=5.868585941889006E-4]:1.099170734907E0)[&rate=5.868585941889006E-4]:1.973935279959E-1)[&rate=5.868585941889006E-4]:1.089227946316E-1)[&rate=5.868585941889006E-4]:1.089469749279E-2)[&rate=5.868585941889006E-4]:3.505385639254E-2)[&rate=5.868585941889006E-4]:1.344575817871E-1,((((10[&rate=5.868585941889006E-4]:5.539352107218E-1,15[&rate=5.868585941889006E-4]:5.922913751053E-1)[&rate=5.868585941889006E-4]:2.358447126561E-1,(6[&rate=5.868585941889006E-4]:5.493973910531E-1,18[&rate=5.868585941889006E-4]:6.124110896832E-1)[&rate=5.868585941889006E-4]:2.239441761605E-1)[&rate=5.868585941889006E-4]:1.259829878995E-1,3[&rate=5.868585941889006E-4]:8.472697605926E-1)[&rate=5.868585941889006E-4]:3.734958988701E-2,((87[&rate=5.868585941889006E-4]:1.979328834353E-1,((((86[&rate=5.868585941889006E-4]:1.329156405648E-1,83[&rate=5.868585941889006E-4]:1.329156405648E-1)[&rate=5.868585941889006E-4]:4.977691422286E-3,85[&rate=5.868585941889006E-4]:1.378933319871E-1)[&rate=5.868585941889006E-4]:4.345407958197E-2,(84[&rate=5.868585941889006E-4]:8.773162237456E-3,93[&rate=5.868585941889006E-4]:2.247179237447E-2)[&rate=5.868585941889006E-4]:1.725742493317E-1)[&rate=5.868585941889006E-4]:1.632826409051E-2,((90[&rate=5.868585941889006E-4]:3.123986982208E-2,91[&rate=5.868585941889006E-4]:3.123986982208E-2)[&rate=5.868585941889006E-4]:9.864056819159E-2,92[&rate=5.868585941889006E-4]:1.298804380137E-1)[&rate=5.868585941889006E-4]:8.149386778296E-2)[&rate=5.868585941889006E-4]:2.572077756906E-4)[&rate=5.868585941889006E-4]:1.14562062045E-2,(88[&rate=5.868585941889006E-4]:4.477679455576E-2,89[&rate=5.868585941889006E-4]:5.847542469277E-2)[&rate=5.868585941889006E-4]:1.646122950841E-1)[&rate=5.868585941889006E-4]:1.214956288237E0)[&rate=5.868585941889006E-4]:5.368902810836E-1)[&rate=5.868585941889006E-4]:2.036500044814E-1,101[&rate=5.868585941889006E-4]:6.22419910017E-1)[&rate=5.868585941889006E-4]:7.879700646035E-1)[&rate=5.868585941889006E-4]:5.348513464783E-2)[&rate=5.868585941889006E-4]:8.477037777993E-2)[&rate=5.868585941889006E-4]:2.86553162662E-2)[&rate=5.868585941889006E-4]:2.244126536231E-2)[&rate=5.868585941889006E-4]:7.94199551978E-2,146[&rate=5.868585941889006E-4]:8.262164441157E-1)[&rate=5.868585941889006E-4]:3.449501742344E-1,38[&rate=5.868585941889006E-4]:9.826420281862E-1)[&rate=5.868585941889006E-4]:2.442007779937E-1,((36[&rate=5.868585941889006E-4]:1.266255533481E-1,35[&rate=5.868585941889006E-4]:8.005021088237E-2)[&rate=5.868585941889006E-4]:1.015574001496E-2,((121[&rate=5.868585941889006E-4]:1.738838159935E0,127[&rate=5.868585941889006E-4]:2.179934050346E0)[&rate=5.868585941889006E-4]:4.749998556654E-1,((((((132[&rate=5.868585941889006E-4]:1.683825199645E-1,129[&rate=5.868585941889006E-4]:1.656427939371E-1)[&rate=5.868585941889006E-4]:2.450389471873E-2,(130[&rate=5.868585941889006E-4]:1.547412564663E-1,131[&rate=5.868585941889006E-4]:1.574809824936E-1)[&rate=5.868585941889006E-4]:3.540543218959E-2)[&rate=5.868585941889006E-4]:3.570829349582E-1,118[&rate=5.868585941889006E-4]:6.84215924984E-1)[&rate=5.868585941889006E-4]:1.508759320066E-1,69[&rate=5.868585941889006E-4]:8.460507611003E-1)[&rate=5.868585941889006E-4]:7.574967279605E-1,(((((60[&rate=5.868585941889006E-4]:1.042606257367E-1,62[&rate=5.868585941889006E-4]:2.960414476545E-1)[&rate=5.868585941889006E-4]:5.707069060724E-2,64[&rate=5.868585941889006E-4]:3.120162478507E-1)[&rate=5.868585941889006E-4]:1.710383683488E-2,65[&rate=5.868585941889006E-4]:1.784351531788E-1)[&rate=5.868585941889006E-4]:3.112105791471E-1,(63[&rate=5.868585941889006E-4]:1.278457701365E-1,61[&rate=5.868585941889006E-4]:1.689416605475E-1)[&rate=5.868585941889006E-4]:5.124848936962E-1)[&rate=5.868585941889006E-4]:7.860757868815E-1,128[&rate=5.868585941889006E-4]:1.327776313728E0)[&rate=5.868585941889006E-4]:1.250862438259E-1)[&rate=5.868585941889006E-4]:5.668336309833E-2,(((49[&rate=5.868585941889006E-4]:2.621897730692E-1,50[&rate=5.868585941889006E-4]:2.621897730692E-1)[&rate=5.868585941889006E-4]:2.579661322732E-1,((((42[&rate=5.868585941889006E-4]:3.687774401736E-1,41[&rate=5.868585941889006E-4]:3.633129592993E-1)[&rate=5.868585941889006E-4]:1.155938298325E-5,48[&rate=5.868585941889006E-4]:4.070403656768E-1)[&rate=5.868585941889006E-4]:3.374275153095E-2,(43[&rate=5.868585941889006E-4]:4.448649513274E-1,46[&rate=5.868585941889006E-4]:4.448649513274E-1)[&rate=5.868585941889006E-4]:6.847127628804E-3)[&rate=5.868585941889006E-4]:7.488357639296E-2,51[&rate=5.868585941889006E-4]:4.992732509777E-1)[&rate=5.868585941889006E-4]:2.634713523897E-2)[&rate=5.868585941889006E-4]:2.302290820372E-2,(45[&rate=5.868585941889006E-4]:5.174848702969E-1,(47[&rate=5.868585941889006E-4]:7.444671752466E-3,44[&rate=5.868585941889006E-4]:1.980190878214E-3)[&rate=5.868585941889006E-4]:5.182369198558E-1)[&rate=5.868585941889006E-4]:5.028410718356E-2)[&rate=5.868585941889006E-4]:1.683807308803E-1)[&rate=5.868585941889006E-4]:1.070318209761E-1)[&rate=5.868585941889006E-4]:2.39533255681E-3)[&rate=5.868585941889006E-4]:5.342714087671E-1)[&rate=5.868585941889006E-4]:1.501203823213E-1)[&rate=5.868585941889006E-4]:3.648817737708E-3)[&rate=5.868585941889006E-4]:9.550019080109E-2,34[&rate=5.868585941889006E-4]:1.073305189441E-2)[&rate=5.868585941889006E-4]:1.14357200313E-2,32[&rate=5.868585941889006E-4]:2.509637066153E-4)[&rate=5.868585941889006E-4]:2.341015605846E-2,33[&rate=5.868585941889006E-4]:2.914057181979E-2);
tree STATE_3780000 [&joint=-20968.067968589145,lnP=-20968.067968589145] = [&R] (((66[&rate=5.194057156662553E-4]:6.275207725902E-1,((67[&rate=5.194057156662553E-4]:2.830636845538E-1,((123[&rate=5.194057156662553E-4]:1.195637230608E-1,124[&rate=5.194057156662553E-4]:1.168314826236E-1)[&rate=5.194057156662553E-4]:2.230227702905E-1,122[&rate=5.194057156662553E-4]:3.425864933513E-1)[&rate=5.194057156662553E-4]:4.417497415432E-1)[&rate=5.194057156662553E-4]:3.430087629827E-1,(((119[&rate=5.194057156662553E-4]:1.044946558469E0,((138[&rate=5.194057156662553E-4]:1.526544836921E-1,136[&rate=5.194057156662553E-4]:2.114763437687E-2)[&rate=5.194057156662553E-4]:4.631869409897E-1,135[&rate=5.194057156662553E-4]:4.158414246817E-1)[&rate=5.194057156662553E-4]:2.811599283079E-1)[&rate=5.194057156662553E-4]:4.455938635949E-1,120[&rate=5.194057156662553E-4]:1.394650011105E0)[&rate=5.194057156662553E-4]:5.115112403666E-1,126[&rate=5.194057156662553E-4]:1.216349139787E0)[&rate=5.194057156662553E-4]:6.568974974347E-1)[&rate=5.194057156662553E-4]:1.448325053684E-3)[&rate=5.194057156662553E-4]:2.997434880844E-1,((68[&rate=5.194057156662553E-4]:8.537352297219E-1,(59[&rate=5.194057156662553E-4]:4.718982090516E-1,((56[&rate=5.194057156662553E-4]:2.677710931114E-1,55[&rate=5.194057156662553E-4]:2.677710931114E-1)[&rate=5.194057156662553E-4]:1.196875334106E-1,((54[&rate=5.194057156662553E-4]:1.488916995473E-1,(58[&rate=5.194057156662553E-4]:1.380119060513E-1,37[&rate=5.194057156662553E-4]:1.571375891114E-1)[&rate=5.194057156662553E-4]:6.825684267639E-2)[&rate=5.194057156662553E-4]:1.90609677554E-1,57[&rate=5.194057156662553E-4]:3.804849836587E-1)[&rate=5.194057156662553E-4]:1.790260461199E-2)[&rate=5.194057156662553E-4]:7.624286121798E-2)[&rate=5.194057156662553E-4]:4.310173485392E-1)[&rate=5.194057156662553E-4]:1.277583308728E-1,(125[&rate=5.194057156662553E-4]:8.763381093137E-1,((((134[&rate=5.194057156662553E-4]:6.34800455868E-1,133[&rate=5.194057156662553E-4]:6.649374421691E-1)[&rate=5.194057156662553E-4]:1.708553521045E-1,137[&rate=5.194057156662553E-4]:8.768886846847E-1)[&rate=5.194057156662553E-4]:6.308266930251E-1,53[&rate=5.194057156662553E-4]:6.845399903305E-1)[&rate=5.194057156662553E-4]:2.141007736639E-1,(((((12[&rate=5.194057156662553E-4]:3.015852043646E-1,5[&rate=5.194057156662553E-4]:2.632290399812E-1)[&rate=5.194057156662553E-4]:2.684064974602E-1,29[&rate=5.194057156662553E-4]:6.768410168933E-1)[&rate=5.194057156662553E-4]:1.661186806801E-1,103[&rate=5.194057156662553E-4]:6.100829852446E-1)[&rate=5.194057156662553E-4]:1.637771667729E0,52[&rate=5.194057156662553E-4]:5.835609184123E-1)[&rate=5.194057156662553E-4]:2.894789617035E-1,((((80[&rate=5.194057156662553E-4]:1.630767020574E-1,81[&rate=5.194057156662553E-4]:1.630767020574E-1)[&rate=5.194057156662553E-4]:5.068669507457E-1,(73[&rate=5.194057156662553E-4]:7.06202329086E-1,(71[&rate=5.194057156662553E-4]:3.254922249291E-1,((79[&rate=5.194057156662553E-4]:3.210893064651E-1,82[&rate=5.194057156662553E-4]:3.293084845471E-1)[&rate=5.194057156662553E-4]:1.712738881949E-2,(78[&rate=5.194057156662553E-4]:4.733214168684E-2,72[&rate=5.194057156662553E-4]:2.541433346753E-2)[&rate=5.194057156662553E-4]:2.908845535977E-1)[&rate=5.194057156662553E-4]:1.467278991858E-2)[&rate=5.194057156662553E-4]:3.122169534721E-1)[&rate=5.194057156662553E-4]:1.305639221011E-2)[&rate=5.194057156662553E-4]:1.181129632807E-2,77[&rate=5.194057156662553E-4]:7.255905655695E-1)[&rate=5.194057156662553E-4]:2.796961407952E-1,(((76[&rate=5.194057156662553E-4]:6.898113660094E-1,74[&rate=5.194057156662553E-4]:6.898113660094E-1)[&rate=5.194057156662553E-4]:3.049111525451E-2,70[&rate=5.194057156662553E-4]:6.819463168805E-1)[&rate=5.194057156662553E-4]:1.454955302829E-2,75[&rate=5.194057156662553E-4]:7.348520342922E-1)[&rate=5.194057156662553E-4]:2.759141241272E-1)[&rate=5.194057156662553E-4]:6.005400589971E-1)[&rate=5.194057156662553E-4]:3.379760518997E-2)[&rate=5.194057156662553E-4]:1.880798589804E-1)[&rate=5.194057156662553E-4]:2.718221179477E-1)[&rate=5.194057156662553E-4]:4.934913378522E-1)[&rate=5.194057156662553E-4]:9.264126170427E-2,(((((((((97[&rate=5.194057156662553E-4]:4.359615261066E-1,(99[&rate=5.194057156662553E-4]:5.988185365718E-1,96[&rate=5.194057156662553E-4]:5.63299410889E-1)[&rate=5.194057156662553E-4]:5.845446494452E-2)[&rate=5.194057156662553E-4]:9.267636393853E-3,98[&rate=5.194057156662553E-4]:6.44682714413E-1)[&rate=5.194057156662553E-4]:1.125470438246E-1,(95[&rate=5.194057156662553E-4]:5.178219684804E-1,(100[&rate=5.194057156662553E-4]:2.083622829645E-1,94[&rate=5.194057156662553E-4]:2.083622829645E-1)[&rate=5.194057156662553E-4]:2.247602319638E-1)[&rate=5.194057156662553E-4]:2.503367515059E-1)[&rate=5.194057156662553E-4]:3.341987977678E-2,((146[&rate=5.194057156662553E-4]:7.222644761201E-1,40[&rate=5.194057156662553E-4]:6.020458968852E-1)[&rate=5.194057156662553E-4]:1.113133711194E-2,16[&rate=5.194057156662553E-4]:2.698670160114E0)[&rate=5.194057156662553E-4]:4.905710347091E-2)[&rate=5.194057156662553E-4]:7.802042943609E-3,((((((3[&rate=5.194057156662553E-4]:8.404074911913E-1,(((((86[&rate=5.194057156662553E-4]:9.373424466921E-2,(85[&rate=5.194057156662553E-4]:4.647645478217E-2,((84[&rate=5.194057156662553E-4]:2.486551568565E-2,93[&rate=5.194057156662553E-4]:3.856414582267E-2)[&rate=5.194057156662553E-4]:1.748842238028E-2,83[&rate=5.194057156662553E-4]:4.235393806594E-2)[&rate=5.194057156662553E-4]:4.122516716237E-3)[&rate=5.194057156662553E-4]:4.725778988703E-2)[&rate=5.194057156662553E-4]:1.81520928518E-1,87[&rate=5.194057156662553E-4]:2.752551731872E-1)[&rate=5.194057156662553E-4]:9.5649505733E-2,((90[&rate=5.194057156662553E-4]:5.014391662853E-2,91[&rate=5.194057156662553E-4]:5.014391662853E-2)[&rate=5.194057156662553E-4]:2.151788006013E-3,92[&rate=5.194057156662553E-4]:5.229570463454E-2)[&rate=5.194057156662553E-4]:3.323076044227E-1)[&rate=5.194057156662553E-4]:1.73258035268E-1,(88[&rate=5.194057156662553E-4]:1.050815085764E-1,89[&rate=5.194057156662553E-4]:1.187801387134E-1)[&rate=5.194057156662553E-4]:4.390812056118E-1)[&rate=5.194057156662553E-4]:7.924729056156E-1,(18[&rate=5.194057156662553E-4]:7.948557751178E-1,((10[&rate=5.194057156662553E-4]:4.405845838001E-1,15[&rate=5.194057156662553E-4]:4.789407481835E-1)[&rate=5.194057156662553E-4]:1.898782403439E-1,6[&rate=5.194057156662553E-4]:6.140244679796E-1)[&rate=5.194057156662553E-4]:1.178176085081E-1)[&rate=5.194057156662553E-4]:1.171223104395E-1)[&rate=5.194057156662553E-4]:4.349789878457E-2)[&rate=5.194057156662553E-4]:8.240379055861E-1,(((((1[&rate=5.194057156662553E-4]:1.607020154105E-2,(21[&rate=5.194057156662553E-4]:7.096988591591E-1,28[&rate=5.194057156662553E-4]:7.343563934055E-1)[&rate=5.194057156662553E-4]:6.801517799846E-2)[&rate=5.194057156662553E-4]:1.779110414028E-1,24[&rate=5.194057156662553E-4]:9.74803160752E-1)[&rate=5.194057156662553E-4]:4.663900628834E-1,((140[&rate=5.194057156662553E-4]:5.616871586881E-1,11[&rate=5.194057156662553E-4]:5.808652408798E-1)[&rate=5.194057156662553E-4]:8.776030544742E-2,((25[&rate=5.194057156662553E-4]:5.311169786431E-1,20[&rate=5.194057156662553E-4]:5.119388964514E-1)[&rate=5.194057156662553E-4]:8.040121099881E-2,23[&rate=5.194057156662553E-4]:6.005592855322E-1)[&rate=5.194057156662553E-4]:1.529977676442E-1)[&rate=5.194057156662553E-4]:6.766772663494E-1)[&rate=5.194057156662553E-4]:1.846578301599E-2,102[&rate=5.194057156662553E-4]:2.980151710351E-1)[&rate=5.194057156662553E-4]:5.918005703778E-2,((142[&rate=5.194057156662553E-4]:5.631137692981E-1,(141[&rate=5.194057156662553E-4]:1.358382265431E-1,(145[&rate=5.194057156662553E-4]:9.446344451616E-2,144[&rate=5.194057156662553E-4]:8.898399246121E-2)[&rate=5.194057156662553E-4]:4.411450805455E-2)[&rate=5.194057156662553E-4]:4.245358167274E-1)[&rate=5.194057156662553E-4]:1.001957634105E0,((((116[&rate=5.194057156662553E-4]:5.484521368703E-1,((111[&rate=5.194057156662553E-4]:3.640378701507E-1,139[&rate=5.194057156662553E-4]:5.39380335904E-1)[&rate=5.194057156662553E-4]:2.370286266536E-3,106[&rate=5.194057156662553E-4]:3.499698002528E-1)[&rate=5.194057156662553E-4]:2.587563092203E-1)[&rate=5.194057156662553E-4]:7.962983352667E-2,(148[&rate=5.194057156662553E-4]:3.41201842899E-1,143[&rate=5.194057156662553E-4]:3.384621168716E-1)[&rate=5.194057156662553E-4]:3.252362918817E-1)[&rate=5.194057156662553E-4]:2.208832848072E-1,((115[&rate=5.194057156662553E-4]:6.553821098219E-1,(19[&rate=5.194057156662553E-4]:4.382416549486E-1,13[&rate=5.194057156662553E-4]:3.998854905649E-1)[&rate=5.194057156662553E-4]:3.376884000789E-1)[&rate=5.194057156662553E-4]:9.951101747618E-2,((107[&rate=5.194057156662553E-4]:4.212855157415E-1,(109[&rate=5.194057156662553E-4]:3.791382713018E-1,(104[&rate=5.194057156662553E-4]:2.45183270649E-1,114[&rate=5.194057156662553E-4]:1.849092980462E-1)[&rate=5.194057156662553E-4]:1.147769184611E-1)[&rate=5.194057156662553E-4]:6.132532663141E-2)[&rate=5.194057156662553E-4]:2.984867642616E-1,108[&rate=5.194057156662553E-4]:7.170325539758E-1)[&rate=5.194057156662553E-4]:9.539481989773E-2)[&rate=5.194057156662553E-4]:9.407212790615E-2)[&rate=5.194057156662553E-4]:7.496466586219E-3,((((113[&rate=5.194057156662553E-4]:5.779310146033E-1,9[&rate=5.194057156662553E-4]:5.697118365212E-1)[&rate=5.194057156662553E-4]:1.879312024264E-1,(112[&rate=5.194057156662553E-4]:7.182859371923E-1,((30[&rate=5.194057156662553E-4]:5.031404565096E-1,4[&rate=5.194057156662553E-4]:3.305377167835E-1)[&rate=5.194057156662553E-4]:2.858165018314E-1,117[&rate=5.194057156662553E-4]:6.766281912177E-1)[&rate=5.194057156662553E-4]:4.439747200217E-2)[&rate=5.194057156662553E-4]:4.757627983744E-2)[&rate=5.194057156662553E-4]:5.966341382003E-2,(110[&rate=5.194057156662553E-4]:5.540331794055E-1,105[&rate=5.194057156662553E-4]:5.321153711864E-1)[&rate=5.194057156662553E-4]:2.660129993896E-1)[&rate=5.194057156662553E-4]:4.428042404356E-3,(14[&rate=5.194057156662553E-4]:6.724898350082E-1,17[&rate=5.194057156662553E-4]:7.108459993919E-1)[&rate=5.194057156662553E-4]:1.574638382459E-1)[&rate=5.194057156662553E-4]:1.086998293582E-1)[&rate=5.194057156662553E-4]:4.538151610647E-1)[&rate=5.194057156662553E-4]:3.869916713546E-2)[&rate=5.194057156662553E-4]:3.099898947319E-1)[&rate=5.194057156662553E-4]:4.766872234826E-1,101[&rate=5.194057156662553E-4]:1.138392894232E0)[&rate=5.194057156662553E-4]:3.343294145306E-1,(((26[&rate=5.194057156662553E-4]:9.736473432143E-1,(7[&rate=5.194057156662553E-4]:3.993967742838E-1,8[&rate=5.194057156662553E-4]:3.993967742838E-1)[&rate=5.194057156662553E-4]:4.674012538619E-1)[&rate=5.194057156662553E-4]:5.522831948867E-2,((22[&rate=5.194057156662553E-4]:4.555093316242E-1,27[&rate=5.194057156662553E-4]:4.719476877886E-1)[&rate=5.194057156662553E-4]:3.824779248482E-1,31[&rate=5.194057156662553E-4]:8.927817770205E-1)[&rate=5.194057156662553E-4]:1.799295021208E-1)[&rate=5.194057156662553E-4]:4.277584750715E-1,2[&rate=5.194057156662553E-4]:1.273072493939E0)[&rate=5.194057156662553E-4]:1.18321145866E0)[&rate=5.194057156662553E-4]:1.623047008186E-1,147[&rate=5.194057156662553E-4]:7.192398997682E-1)[&rate=5.194057156662553E-4]:1.172562058782E-3,39[&rate=5.194057156662553E-4]:6.630354126467E-1)[&rate=5.194057156662553E-4]:7.000967765022E-3)[&rate=5.194057156662553E-4]:3.020586963992E-1,38[&rate=5.194057156662553E-4]:9.037890658818E-1)[&rate=5.194057156662553E-4]:5.161136791019E-1,((35[&rate=5.194057156662553E-4]:1.008473978936E-1,(121[&rate=5.194057156662553E-4]:2.115983428294E0,(127[&rate=5.194057156662553E-4]:2.552889703176E0,36[&rate=5.194057156662553E-4]:3.234175797068E-2)[&rate=5.194057156662553E-4]:4.189615528362E-3)[&rate=5.194057156662553E-4]:1.108913668603E-1)[&rate=5.194057156662553E-4]:2.845831781436E-1,(((((118[&rate=5.194057156662553E-4]:7.041886204983E-1,((131[&rate=5.194057156662553E-4]:1.749425829615E-1,130[&rate=5.194057156662553E-4]:1.722028569342E-1)[&rate=5.194057156662553E-4]:5.060475446302E-2,(129[&rate=5.194057156662553E-4]:1.978368989451E-1,132[&rate=5.194057156662553E-4]:2.005766249725E-1)[&rate=5.194057156662553E-4]:2.497071245209E-2)[&rate=5.194057156662553E-4]:3.443947077312E-1)[&rate=5.194057156662553E-4]:3.662760269434E-3,69[&rate=5.194057156662553E-4]:7.188102848774E-1)[&rate=5.194057156662553E-4]:5.708166769354E-1,128[&rate=5.194057156662553E-4]:1.138942030306E0)[&rate=5.194057156662553E-4]:7.191638809231E-1,((((50[&rate=5.194057156662553E-4]:4.30755869354E-1,49[&rate=5.194057156662553E-4]:4.30755869354E-1)[&rate=5.194057156662553E-4]:2.446040579415E-1,((((42[&rate=5.194057156662553E-4]:2.82309189886E-1,48[&rate=5.194057156662553E-4]:3.205605560062E-1)[&rate=5.194057156662553E-4]:7.063813294043E-2,41[&rate=5.194057156662553E-4]:3.474828419521E-1)[&rate=5.194057156662553E-4]:1.678628529799E-1,43[&rate=5.194057156662553E-4]:5.69990503675E-1)[&rate=5.194057156662553E-4]:2.211261049911E-2,46[&rate=5.194057156662553E-4]:5.921031141741E-1)[&rate=5.194057156662553E-4]:1.160436983672E-1)[&rate=5.194057156662553E-4]:1.707388296386E-2,51[&rate=5.194057156662553E-4]:6.978982911337E-1)[&rate=5.194057156662553E-4]:5.906006666467E-2,((44[&rate=5.194057156662553E-4]:2.40877124527E-1,47[&rate=5.194057156662553E-4]:2.463416054013E-1)[&rate=5.194057156662553E-4]:4.570625602018E-1,45[&rate=5.194057156662553E-4]:6.952074442917E-1)[&rate=5.194057156662553E-4]:8.087659656675E-2)[&rate=5.194057156662553E-4]:3.086256580792E-1)[&rate=5.194057156662553E-4]:4.778950540677E-3,(((62[&rate=5.194057156662553E-4]:3.799637501172E-1,65[&rate=5.194057156662553E-4]:1.881829281995E-1)[&rate=5.194057156662553E-4]:1.554969556146E-2,(60[&rate=5.194057156662553E-4]:1.253276411103E-1,64[&rate=5.194057156662553E-4]:2.76012572617E-1)[&rate=5.194057156662553E-4]:7.840498265064E-2)[&rate=5.194057156662553E-4]:3.48514589222E-1,(63[&rate=5.194057156662553E-4]:3.671945703815E-1,61[&rate=5.194057156662553E-4]:4.082904607926E-1)[&rate=5.194057156662553E-4]:3.357375741081E-1)[&rate=5.194057156662553E-4]:1.258582854266E0)[&rate=5.194057156662553E-4]:5.131283755525E-2)[&rate=5.194057156662553E-4]:4.321067224309E-1)[&rate=5.194057156662553E-4]:1.285372062974E-1,(32[&rate=5.194057156662553E-4]:6.646098222776E-3,34[&rate=5.194057156662553E-4]:2.856390644186E-2)[&rate=5.194057156662553E-4]:5.449689969365E-2)[&rate=5.194057156662553E-4]:4.829444619415E-2,33[&rate=5.194057156662553E-4]:1.149168961653E-1)[&rate=5.194057156662553E-4]:2.553657141912E-2);
tree STATE_3870000 [&joint=-20954.05719900749,lnP=-20954.05719900749] = [&R] (((32[&rate=5.860969426383082E-4]:1.946685652643E-2,((((((((95[&rate=5.860969426383082E-4]:4.687208855934E-1,(94[&rate=5.860969426383082E-4]:2.776980804437E-1,100[&rate=5.860969426383082E-4]:2.776980804437E-1)[&rate=5.860969426383082E-4]:1.063233515977E-1)[&rate=5.860969426383082E-4]:1.579324199851E-1,((98[&rate=5.860969426383082E-4]:4.369344319085E-1,97[&rate=5.860969426383082E-4]:2.37480879996E-1)[&rate=5.860969426383082E-4]:1.652719434185E-1,(99[&rate=5.860969426383082E-4]:3.533539563265E-1,96[&rate=5.860969426383082E-4]:3.178348306437E-1)[&rate=5.860969426383082E-4]:2.707103424976E-1)[&rate=5.860969426383082E-4]:1.351796850285E-2)[&rate=5.860969426383082E-4]:5.494513619767E-2,(((16[&rate=5.860969426383082E-4]:2.379258266163E0,(146[&rate=5.860969426383082E-4]:3.919082171585E-1,(((((((((90[&rate=5.860969426383082E-4]:2.374393204064E-2,91[&rate=5.860969426383082E-4]:2.374393204064E-2)[&rate=5.860969426383082E-4]:6.256221267337E-2,92[&rate=5.860969426383082E-4]:8.630614471401E-2)[&rate=5.860969426383082E-4]:1.017922452191E-1,87[&rate=5.860969426383082E-4]:1.743997597961E-1)[&rate=5.860969426383082E-4]:6.057677974576E-2,((93[&rate=5.860969426383082E-4]:1.753462900183E-1,84[&rate=5.860969426383082E-4]:1.616476598813E-1)[&rate=5.860969426383082E-4]:9.713168623279E-3,((83[&rate=5.860969426383082E-4]:1.55262728683E-1,85[&rate=5.860969426383082E-4]:1.55262728683E-1)[&rate=5.860969426383082E-4]:1.512302121212E-2,86[&rate=5.860969426383082E-4]:1.703857498951E-1)[&rate=5.860969426383082E-4]:9.750786095189E-4)[&rate=5.860969426383082E-4]:6.361571103726E-2)[&rate=5.860969426383082E-4]:4.169299587888E-1,(88[&rate=5.860969426383082E-4]:2.694564328221E-1,89[&rate=5.860969426383082E-4]:2.831550629591E-1)[&rate=5.860969426383082E-4]:3.824500655086E-1)[&rate=5.860969426383082E-4]:7.906506208488E-1,(((10[&rate=5.860969426383082E-4]:5.01794919951E-1,15[&rate=5.860969426383082E-4]:5.401510843344E-1)[&rate=5.860969426383082E-4]:1.569886213943E-1,6[&rate=5.860969426383082E-4]:6.423451851809E-1)[&rate=5.860969426383082E-4]:2.709571712432E-3,18[&rate=5.860969426383082E-4]:7.080684555235E-1)[&rate=5.860969426383082E-4]:3.098311294095E-1)[&rate=5.860969426383082E-4]:1.608839317518E-1,((((((((106[&rate=5.860969426383082E-4]:1.847204753198E-1,111[&rate=5.860969426383082E-4]:2.011588314842E-1)[&rate=5.860969426383082E-4]:1.51330717784E-1,139[&rate=5.860969426383082E-4]:5.278320150216E-1)[&rate=5.860969426383082E-4]:1.959264754875E-1,116[&rate=5.860969426383082E-4]:4.717036959886E-1)[&rate=5.860969426383082E-4]:2.654824255969E-1,(148[&rate=5.860969426383082E-4]:2.620117740618E-1,143[&rate=5.860969426383082E-4]:2.592720480345E-1)[&rate=5.860969426383082E-4]:5.135305119074E-1)[&rate=5.860969426383082E-4]:6.673326131923E-2,(((19[&rate=5.860969426383082E-4]:3.5496946291E-1,13[&rate=5.860969426383082E-4]:3.166132985263E-1)[&rate=5.860969426383082E-4]:3.298177405354E-1,115[&rate=5.860969426383082E-4]:5.642392582398E-1)[&rate=5.860969426383082E-4]:1.847940039999E-1,((109[&rate=5.860969426383082E-4]:6.229152197904E-1,((112[&rate=5.860969426383082E-4]:3.735468022216E-1,(104[&rate=5.860969426383082E-4]:1.600852627933E-1,114[&rate=5.860969426383082E-4]:9.981129019048E-2)[&rate=5.860969426383082E-4]:1.915437312092E-1)[&rate=5.860969426383082E-4]:1.670006198595E-1,107[&rate=5.860969426383082E-4]:5.18629613862E-1)[&rate=5.860969426383082E-4]:8.510752373667E-2)[&rate=5.860969426383082E-4]:1.177902233457E-1,108[&rate=5.860969426383082E-4]:7.18787634917E-1)[&rate=5.860969426383082E-4]:8.77798738981E-2)[&rate=5.860969426383082E-4]:5.488612066506E-2)[&rate=5.860969426383082E-4]:8.062966827498E-2,((9[&rate=5.860969426383082E-4]:6.92307248373E-1,((30[&rate=5.860969426383082E-4]:4.57766181747E-1,4[&rate=5.860969426383082E-4]:2.85163442021E-1)[&rate=5.860969426383082E-4]:3.295196474042E-1,(14[&rate=5.860969426383082E-4]:4.055508678434E-1,17[&rate=5.860969426383082E-4]:4.43907032227E-1)[&rate=5.860969426383082E-4]:2.666664681569E-1)[&rate=5.860969426383082E-4]:2.830909045477E-2)[&rate=5.860969426383082E-4]:1.490708088393E-1,(((110[&rate=5.860969426383082E-4]:5.958575847985E-1,117[&rate=5.860969426383082E-4]:6.040767628808E-1)[&rate=5.860969426383082E-4]:8.878950110897E-3,113[&rate=5.860969426383082E-4]:6.102159869641E-1)[&rate=5.860969426383082E-4]:6.307670856805E-2,105[&rate=5.860969426383082E-4]:6.458954352584E-1)[&rate=5.860969426383082E-4]:1.763045397622E-1)[&rate=5.860969426383082E-4]:1.171435967072E-1)[&rate=5.860969426383082E-4]:5.19206287032E-2,(142[&rate=5.860969426383082E-4]:2.772358295536E-1,(141[&rate=5.860969426383082E-4]:1.354177842066E-1,(145[&rate=5.860969426383082E-4]:7.036491769493E-2,144[&rate=5.860969426383082E-4]:6.488546563999E-2)[&rate=5.860969426383082E-4]:6.779259253921E-2)[&rate=5.860969426383082E-4]:1.390783193194E-1)[&rate=5.860969426383082E-4]:9.140283708775E-1)[&rate=5.860969426383082E-4]:1.02321218808E-1,(102[&rate=5.860969426383082E-4]:9.218071461763E-3,((24[&rate=5.860969426383082E-4]:9.64066433621E-1,(1[&rate=5.860969426383082E-4]:1.386825423683E-1,(21[&rate=5.860969426383082E-4]:6.270102814316E-1,28[&rate=5.860969426383082E-4]:6.51667815678E-1)[&rate=5.860969426383082E-4]:2.733160965532E-1)[&rate=5.860969426383082E-4]:4.456197344446E-2)[&rate=5.860969426383082E-4]:1.719500542949E-1,(((25[&rate=5.860969426383082E-4]:4.259096708071E-1,20[&rate=5.860969426383082E-4]:4.067315886154E-1)[&rate=5.860969426383082E-4]:1.055476329252E-1,23[&rate=5.860969426383082E-4]:5.204983996227E-1)[&rate=5.860969426383082E-4]:2.884012979351E-1,(140[&rate=5.860969426383082E-4]:6.617493185306E-1,11[&rate=5.860969426383082E-4]:6.809274007223E-1)[&rate=5.860969426383082E-4]:4.304078998625E-2)[&rate=5.860969426383082E-4]:3.161578862485E-1)[&rate=5.860969426383082E-4]:3.484541916223E-2)[&rate=5.860969426383082E-4]:3.77920053115E-2)[&rate=5.860969426383082E-4]:1.944467278826E-2)[&rate=5.860969426383082E-4]:4.941465018066E-2,3[&rate=5.860969426383082E-4]:1.113129673715E0)[&rate=5.860969426383082E-4]:6.918813977024E-1,101[&rate=5.860969426383082E-4]:8.022713453897E-1)[&rate=5.860969426383082E-4]:4.425824515277E-1)[&rate=5.860969426383082E-4]:2.207570212255E-2)[&rate=5.860969426383082E-4]:9.186384398812E-2,147[&rate=5.860969426383082E-4]:4.430062332146E-1)[&rate=5.860969426383082E-4]:1.395066083482E-1,39[&rate=5.860969426383082E-4]:5.251357923825E-1)[&rate=5.860969426383082E-4]:1.711838709865E-2)[&rate=5.860969426383082E-4]:9.624968089787E-3,((((26[&rate=5.860969426383082E-4]:6.123436908481E-1,(7[&rate=5.860969426383082E-4]:5.950833759011E-2,8[&rate=5.860969426383082E-4]:5.950833759011E-2)[&rate=5.860969426383082E-4]:4.459860381894E-1)[&rate=5.860969426383082E-4]:1.718243999082E-1,((22[&rate=5.860969426383082E-4]:3.240304264168E-1,27[&rate=5.860969426383082E-4]:3.404687825811E-1)[&rate=5.860969426383082E-4]:3.015354186634E-1,31[&rate=5.860969426383082E-4]:6.803603656282E-1)[&rate=5.860969426383082E-4]:1.476433415664E-1)[&rate=5.860969426383082E-4]:9.348171759958E-2,2[&rate=5.860969426383082E-4]:6.940881645201E-1)[&rate=5.860969426383082E-4]:1.629116818562E0,40[&rate=5.860969426383082E-4]:3.664791802528E-1)[&rate=5.860969426383082E-4]:1.853999673182E-1)[&rate=5.860969426383082E-4]:1.076903768176E-1,38[&rate=5.860969426383082E-4]:5.912635134595E-1)[&rate=5.860969426383082E-4]:4.60470484657E-1,((((((129[&rate=5.860969426383082E-4]:1.243774212531E-1,132[&rate=5.860969426383082E-4]:1.271171472805E-1)[&rate=5.860969426383082E-4]:2.176782750922E-1,(130[&rate=5.860969426383082E-4]:2.242891814714E-1,131[&rate=5.860969426383082E-4]:2.270289074988E-1)[&rate=5.860969426383082E-4]:1.177665148739E-1)[&rate=5.860969426383082E-4]:4.094634068545E-1,(69[&rate=5.860969426383082E-4]:6.81447711666E-1,118[&rate=5.860969426383082E-4]:6.704888075563E-1)[&rate=5.860969426383082E-4]:2.180165970134E-1)[&rate=5.860969426383082E-4]:4.936342841903E-1,((((60[&rate=5.860969426383082E-4]:1.118109266023E-1,(64[&rate=5.860969426383082E-4]:2.592622551596E-1,62[&rate=5.860969426383082E-4]:3.003581455706E-1)[&rate=5.860969426383082E-4]:3.233602949402E-3)[&rate=5.860969426383082E-4]:1.532488664651E-1,65[&rate=5.860969426383082E-4]:2.650597930674E-1)[&rate=5.860969426383082E-4]:4.041011214334E-1,(63[&rate=5.860969426383082E-4]:7.587741700668E-2,61[&rate=5.860969426383082E-4]:1.169733074177E-1)[&rate=5.860969426383082E-4]:7.439684290008E-1)[&rate=5.860969426383082E-4]:4.704536183419E-1,128[&rate=5.860969426383082E-4]:1.191669327363E0)[&rate=5.860969426383082E-4]:5.074433399962E-2)[&rate=5.860969426383082E-4]:2.089927411788E-1,(45[&rate=5.860969426383082E-4]:4.886519925473E-1,(((51[&rate=5.860969426383082E-4]:3.816437278333E-1,(44[&rate=5.860969426383082E-4]:2.535535403768E-1,47[&rate=5.860969426383082E-4]:2.59018021251E-1)[&rate=5.860969426383082E-4]:1.499481109538E-1)[&rate=5.860969426383082E-4]:4.175900023298E-2,(49[&rate=5.860969426383082E-4]:3.938951781426E-1,50[&rate=5.860969426383082E-4]:3.938951781426E-1)[&rate=5.860969426383082E-4]:2.404306904947E-2)[&rate=5.860969426383082E-4]:2.890728482703E-2,(43[&rate=5.860969426383082E-4]:4.017728707475E-1,((48[&rate=5.860969426383082E-4]:3.362363622861E-1,(42[&rate=5.860969426383082E-4]:1.448541565475E-1,41[&rate=5.860969426383082E-4]:1.393896756732E-1)[&rate=5.860969426383082E-4]:1.531308396184E-1)[&rate=5.860969426383082E-4]:4.648756488625E-3,46[&rate=5.860969426383082E-4]:3.518140805232E-1)[&rate=5.860969426383082E-4]:4.995879022428E-2)[&rate=5.860969426383082E-4]:7.785954651735E-2)[&rate=5.860969426383082E-4]:1.721629659385E-2)[&rate=5.860969426383082E-4]:1.893581977029E-1)[&rate=5.860969426383082E-4]:1.62503789353E-1,(((121[&rate=5.860969426383082E-4]:2.040752748741E0,127[&rate=5.860969426383082E-4]:2.481848639152E0)[&rate=5.860969426383082E-4]:4.907830162716E-2,36[&rate=5.860969426383082E-4]:1.037899557416E-2)[&rate=5.860969426383082E-4]:8.611829626944E-2,35[&rate=5.860969426383082E-4]:4.992194937784E-2)[&rate=5.860969426383082E-4]:3.522111922899E-2)[&rate=5.860969426383082E-4]:3.642254829942E-1)[&rate=5.860969426383082E-4]:4.157865498374E-1,34[&rate=5.860969426383082E-4]:2.141402808341E-3)[&rate=5.860969426383082E-4]:2.312125054481E-2,((68[&rate=5.860969426383082E-4]:5.466398372668E-1,(59[&rate=5.860969426383082E-4]:3.340380567352E-1,((55[&rate=5.860969426383082E-4]:2.280484913333E-1,56[&rate=5.860969426383082E-4]:2.280484913333E-1)[&rate=5.860969426383082E-4]:7.607885228688E-2,((58[&rate=5.860969426383082E-4]:2.207769003663E-1,37[&rate=5.860969426383082E-4]:2.399025834264E-1)[&rate=5.860969426383082E-4]:2.862345989011E-2,(57[&rate=5.860969426383082E-4]:1.978968029976E-1,54[&rate=5.860969426383082E-4]:1.569131964403E-1)[&rate=5.860969426383082E-4]:3.511011463582E-2)[&rate=5.860969426383082E-4]:8.204938773546E-2)[&rate=5.860969426383082E-4]:2.171399180337E-2)[&rate=5.860969426383082E-4]:2.617821084006E-1)[&rate=5.860969426383082E-4]:5.560832772316E-1,(125[&rate=5.860969426383082E-4]:9.916169393223E-1,(((((12[&rate=5.860969426383082E-4]:1.771406696128E-1,5[&rate=5.860969426383082E-4]:1.387845052293E-1)[&rate=5.860969426383082E-4]:9.135793968447E-2,29[&rate=5.860969426383082E-4]:3.753479243658E-1)[&rate=5.860969426383082E-4]:6.253843168933E-1,103[&rate=5.860969426383082E-4]:7.678555289303E-1)[&rate=5.860969426383082E-4]:1.658712110783E0,52[&rate=5.860969426383082E-4]:7.622739051519E-1)[&rate=5.860969426383082E-4]:1.048139770355E-1,(((133[&rate=5.860969426383082E-4]:4.737141133138E-1,137[&rate=5.860969426383082E-4]:5.148100037249E-1)[&rate=5.860969426383082E-4]:6.158593340118E-2,134[&rate=5.860969426383082E-4]:5.051630604139E-1)[&rate=5.860969426383082E-4]:8.769441213744E-1,(53[&rate=5.860969426383082E-4]:6.119212637537E-1,(((73[&rate=5.860969426383082E-4]:4.307509857624E-1,(77[&rate=5.860969426383082E-4]:4.015482123727E-1,((81[&rate=5.860969426383082E-4]:1.136387363918E-1,80[&rate=5.860969426383082E-4]:1.136387363918E-1)[&rate=5.860969426383082E-4]:1.833573634455E-1,71[&rate=5.860969426383082E-4]:2.778180176456E-1)[&rate=5.860969426383082E-4]:6.071649609703E-2)[&rate=5.860969426383082E-4]:2.372332133492E-2)[&rate=5.860969426383082E-4]:3.392545666473E-2,((79[&rate=5.860969426383082E-4]:2.995462295617E-1,(72[&rate=5.860969426383082E-4]:3.227634405865E-3,78[&rate=5.860969426383082E-4]:2.514544262518E-2)[&rate=5.860969426383082E-4]:2.744007869365E-1)[&rate=5.860969426383082E-4]:7.119098750348E-2,82[&rate=5.860969426383082E-4]:3.789563951472E-1)[&rate=5.860969426383082E-4]:5.284333495111E-2)[&rate=5.860969426383082E-4]:1.751598891811E-1,(75[&rate=5.860969426383082E-4]:4.450872189352E-1,(74[&rate=5.860969426383082E-4]:4.193462877373E-1,(76[&rate=5.860969426383082E-4]:3.105167305323E-1,70[&rate=5.860969426383082E-4]:2.721605661488E-1)[&rate=5.860969426383082E-4]:1.08829557205E-1)[&rate=5.860969426383082E-4]:2.574093119789E-2)[&rate=5.860969426383082E-4]:1.94749112673E-1)[&rate=5.860969426383082E-4]:7.185479907576E-1)[&rate=5.860969426383082E-4]:1.824340736747E-2)[&rate=5.860969426383082E-4]:2.287264897548E-1)[&rate=5.860969426383082E-4]:3.431082921075E-1)[&rate=5.860969426383082E-4]:2.777728418428E-1)[&rate=5.860969426383082E-4]:3.332738752571E-1)[&rate=5.860969426383082E-4]:1.612201139236E-2)[&rate=5.860969426383082E-4]:3.441802870007E-2,33[&rate=5.860969426383082E-4]:5.936433728121E-2)[&rate=5.860969426383082E-4]:1.700136733722E-1,(((120[&rate=5.860969426383082E-4]:8.887176728198E-1,((138[&rate=5.860969426383082E-4]:2.791898483307E-1,136[&rate=5.860969426383082E-4]:1.476829990155E-1)[&rate=5.860969426383082E-4]:2.70607238388E-1,135[&rate=5.860969426383082E-4]:3.497970867186E-1)[&rate=5.860969426383082E-4]:2.868657915807E-1)[&rate=5.860969426383082E-4]:2.257308692605E-1,(126[&rate=5.860969426383082E-4]:4.203538660216E-1,119[&rate=5.860969426383082E-4]:1.206056388665E0)[&rate=5.860969426383082E-4]:4.282564373849E-3)[&rate=5.860969426383082E-4]:1.395664390249E0,(66[&rate=5.860969426383082E-4]:5.619387865326E-1,(67[&rate=5.860969426383082E-4]:4.264417516216E-1,((122[&rate=5.860969426383082E-4]:2.126551582536E-1,123[&rate=5.860969426383082E-4]:2.126551582536E-1)[&rate=5.860969426383082E-4]:8.71374617464E-3,124[&rate=5.860969426383082E-4]:2.186366639911E-1)[&rate=5.860969426383082E-4]:7.06345397534E-1)[&rate=5.860969426383082E-4]:1.35497034911E-1)[&rate=5.860969426383082E-4]:1.118784442671E-2)[&rate=5.860969426383082E-4]:5.357034344885E-1);
tree STATE_3960000 [&joint=-20974.767171446,lnP=-20974.767171446] = [&R] (33[&rate=6.064645445698598E-4]:2.733003509299E-2,(32[&rate=6.064645445698598E-4]:7.362303935219E-3,(((((68[&rate=6.064645445698598E-4]:5.077780878664E-1,(57[&rate=6.064645445698598E-4]:4.223729514899E-1,((56[&rate=6.064645445698598E-4]:2.969250209709E-1,55[&rate=6.064645445698598E-4]:2.969250209709E-1)[&rate=6.064645445698598E-4]:9.603737130812E-2,((54[&rate=6.064645445698598E-4]:2.720953431269E-1,59[&rate=6.064645445698598E-4]:3.103467092471E-1)[&rate=6.064645445698598E-4]:1.606910294782E-2,(58[&rate=6.064645445698598E-4]:3.395783490383E-1,37[&rate=6.064645445698598E-4]:3.587040320984E-1)[&rate=6.064645445698598E-4]:5.963146216768E-3)[&rate=6.064645445698598E-4]:7.474330139574E-2)[&rate=6.064645445698598E-4]:1.848159746212E-2)[&rate=6.064645445698598E-4]:1.373177046826E-1)[&rate=6.064645445698598E-4]:2.404514477587E-1,((53[&rate=6.064645445698598E-4]:7.245520884147E-1,((((((((81[&rate=6.064645445698598E-4]:2.227085318932E-2,80[&rate=6.064645445698598E-4]:2.227085318932E-2)[&rate=6.064645445698598E-4]:2.702364238921E-1,73[&rate=6.064645445698598E-4]:3.418223455746E-1)[&rate=6.064645445698598E-4]:5.965200399773E-2,77[&rate=6.064645445698598E-4]:3.959948975176E-1)[&rate=6.064645445698598E-4]:2.509615397511E-2,(82[&rate=6.064645445698598E-4]:2.520870419993E-1,((78[&rate=6.064645445698598E-4]:3.324652183009E-2,72[&rate=6.064645445698598E-4]:1.132871361078E-2)[&rate=6.064645445698598E-4]:1.993068876679E-1,79[&rate=6.064645445698598E-4]:2.32553409498E-1)[&rate=6.064645445698598E-4]:1.131445441923E-2)[&rate=6.064645445698598E-4]:1.416067492193E-1)[&rate=6.064645445698598E-4]:1.668732038892E-3,71[&rate=6.064645445698598E-4]:3.597460849015E-1)[&rate=6.064645445698598E-4]:1.412628963598E-1,(((76[&rate=6.064645445698598E-4]:4.280795590701E-1,70[&rate=6.064645445698598E-4]:3.897233946867E-1)[&rate=6.064645445698598E-4]:1.385986725329E-2,74[&rate=6.064645445698598E-4]:4.419394263234E-1)[&rate=6.064645445698598E-4]:4.232093007999E-2,75[&rate=6.064645445698598E-4]:4.842603564034E-1)[&rate=6.064645445698598E-4]:8.524177554272E-2)[&rate=6.064645445698598E-4]:7.86673992001E-1,((134[&rate=6.064645445698598E-4]:1.632663236188E-1,137[&rate=6.064645445698598E-4]:2.34499200331E-1)[&rate=6.064645445698598E-4]:5.290054301276E-1,133[&rate=6.064645445698598E-4]:7.224087400476E-1)[&rate=6.064645445698598E-4]:6.693838222556E-1)[&rate=6.064645445698598E-4]:1.06987860437E-1,(52[&rate=6.064645445698598E-4]:2.074683641207E-1,(((12[&rate=6.064645445698598E-4]:1.247802400149E-1,5[&rate=6.064645445698598E-4]:8.642407563149E-2)[&rate=6.064645445698598E-4]:1.847915786477E-1,29[&rate=6.064645445698598E-4]:4.164211337311E-1)[&rate=6.064645445698598E-4]:3.238073434995E-1,103[&rate=6.064645445698598E-4]:5.073517649019E-1)[&rate=6.064645445698598E-4]:1.36441033378E0)[&rate=6.064645445698598E-4]:5.174292829628E-1)[&rate=6.064645445698598E-4]:7.851162642611E-3)[&rate=6.064645445698598E-4]:1.906175946278E-1,125[&rate=6.064645445698598E-4]:7.047871693812E-1)[&rate=6.064645445698598E-4]:2.101090329106E-1)[&rate=6.064645445698598E-4]:4.991486117199E-1,((((16[&rate=6.064645445698598E-4]:2.745405791876E0,(97[&rate=6.064645445698598E-4]:5.840261270747E-1,40[&rate=6.064645445698598E-4]:6.550643784409E-1)[&rate=6.064645445698598E-4]:4.848487317997E-3)[&rate=6.064645445698598E-4]:7.916256832448E-2,((((95[&rate=6.064645445698598E-4]:5.373205108117E-1,100[&rate=6.064645445698598E-4]:4.526210572596E-1)[&rate=6.064645445698598E-4]:1.161546670776E-1,(((99[&rate=6.064645445698598E-4]:5.190471782216E-1,96[&rate=6.064645445698598E-4]:4.835280525388E-1)[&rate=6.064645445698598E-4]:6.65883376231E-2,98[&rate=6.064645445698598E-4]:5.637775923475E-1)[&rate=6.064645445698598E-4]:1.307192212464E-2,94[&rate=6.064645445698598E-4]:5.030790226688E-1)[&rate=6.064645445698598E-4]:6.569670166838E-2)[&rate=6.064645445698598E-4]:8.310307760759E-2,147[&rate=6.064645445698598E-4]:6.546110423821E-1)[&rate=6.064645445698598E-4]:5.927736290841E-2,((146[&rate=6.064645445698598E-4]:5.484510624106E-1,((((((18[&rate=6.064645445698598E-4]:5.813682020829E-1,6[&rate=6.064645445698598E-4]:5.183545034528E-1)[&rate=6.064645445698598E-4]:1.317400212771E-1,(10[&rate=6.064645445698598E-4]:3.20111215384E-1,15[&rate=6.064645445698598E-4]:3.584673797675E-1)[&rate=6.064645445698598E-4]:3.464216655103E-1)[&rate=6.064645445698598E-4]:1.568859511417E-1,((((88[&rate=6.064645445698598E-4]:2.94202653451E-2,89[&rate=6.064645445698598E-4]:4.311889548211E-2)[&rate=6.064645445698598E-4]:3.358333069882E-1,83[&rate=6.064645445698598E-4]:3.652535723333E-1)[&rate=6.064645445698598E-4]:9.403894184689E-2,(((90[&rate=6.064645445698598E-4]:4.177195491365E-2,91[&rate=6.064645445698598E-4]:4.177195491365E-2)[&rate=6.064645445698598E-4]:5.282142149678E-2,92[&rate=6.064645445698598E-4]:9.459337641042E-2)[&rate=6.064645445698598E-4]:6.937700673283E-2,(87[&rate=6.064645445698598E-4]:1.141325826534E-1,(((86[&rate=6.064645445698598E-4]:2.29115749951E-2,93[&rate=6.064645445698598E-4]:3.661020513211E-2)[&rate=6.064645445698598E-4]:2.742932116813E-2,84[&rate=6.064645445698598E-4]:5.034089616323E-2)[&rate=6.064645445698598E-4]:1.085658489903E-2,85[&rate=6.064645445698598E-4]:6.119748106226E-2)[&rate=6.064645445698598E-4]:5.293510159111E-2)[&rate=6.064645445698598E-4]:3.613917035287E-2)[&rate=6.064645445698598E-4]:3.09020761174E-1)[&rate=6.064645445698598E-4]:6.103916680237E-1,3[&rate=6.064645445698598E-4]:5.299581548068E-1)[&rate=6.064645445698598E-4]:2.249675265443E-1)[&rate=6.064645445698598E-4]:8.94594256855E-1,(((142[&rate=6.064645445698598E-4]:1.347314960783E-1,((144[&rate=6.064645445698598E-4]:1.073534506691E-1,145[&rate=6.064645445698598E-4]:1.128329027241E-1)[&rate=6.064645445698598E-4]:8.155058012329E-3,141[&rate=6.064645445698598E-4]:1.182482347088E-1)[&rate=6.064645445698598E-4]:1.37435353419E-2)[&rate=6.064645445698598E-4]:1.510439685107E0,(((11[&rate=6.064645445698598E-4]:7.933049144731E-1,140[&rate=6.064645445698598E-4]:7.741268322814E-1)[&rate=6.064645445698598E-4]:2.985911108983E-2,((25[&rate=6.064645445698598E-4]:2.108775618543E-1,20[&rate=6.064645445698598E-4]:1.916994796626E-1)[&rate=6.064645445698598E-4]:4.848786654527E-1,23[&rate=6.064645445698598E-4]:6.847973231974E-1)[&rate=6.064645445698598E-4]:2.232982092148E-1)[&rate=6.064645445698598E-4]:5.190159135176E-1,102[&rate=6.064645445698598E-4]:2.764265144231E-1)[&rate=6.064645445698598E-4]:1.221693242961E-1)[&rate=6.064645445698598E-4]:5.701634868373E-2,((((((117[&rate=6.064645445698598E-4]:8.78095560658E-2,110[&rate=6.064645445698598E-4]:7.95903779835E-2)[&rate=6.064645445698598E-4]:2.458785501484E-1,105[&rate=6.064645445698598E-4]:3.035511199129E-1)[&rate=6.064645445698598E-4]:4.244253428318E-1,113[&rate=6.064645445698598E-4]:7.553737230185E-1)[&rate=6.064645445698598E-4]:1.206897064263E-1,(((14[&rate=6.064645445698598E-4]:2.827163346758E-1,17[&rate=6.064645445698598E-4]:3.210724990594E-1)[&rate=6.064645445698598E-4]:3.325139388081E-1,(30[&rate=6.064645445698598E-4]:4.108956451717E-1,4[&rate=6.064645445698598E-4]:2.382929054457E-1)[&rate=6.064645445698598E-4]:3.194031214629E-1)[&rate=6.064645445698598E-4]:2.65222481945E-2,9[&rate=6.064645445698598E-4]:6.335333435963E-1)[&rate=6.064645445698598E-4]:2.343109077665E-1)[&rate=6.064645445698598E-4]:1.485965390519E-1,(((((112[&rate=6.064645445698598E-4]:5.890088356764E-1,(104[&rate=6.064645445698598E-4]:2.554519691413E-1,114[&rate=6.064645445698598E-4]:1.951779965385E-1)[&rate=6.064645445698598E-4]:3.11639058316E-1)[&rate=6.064645445698598E-4]:3.926558689839E-2,109[&rate=6.064645445698598E-4]:6.255346965474E-1)[&rate=6.064645445698598E-4]:2.689093760639E-2,(108[&rate=6.064645445698598E-4]:2.745533024933E-1,107[&rate=6.064645445698598E-4]:2.772930285206E-1)[&rate=6.064645445698598E-4]:3.559545234414E-1)[&rate=6.064645445698598E-4]:2.230624998198E-1,((19[&rate=6.064645445698598E-4]:4.67455503456E-1,13[&rate=6.064645445698598E-4]:4.290993390723E-1)[&rate=6.064645445698598E-4]:2.147006682828E-1,115[&rate=6.064645445698598E-4]:5.616082265332E-1)[&rate=6.064645445698598E-4]:2.344278526459E-1)[&rate=6.064645445698598E-4]:7.101225061543E-2,((148[&rate=6.064645445698598E-4]:2.527845598697E-1,143[&rate=6.064645445698598E-4]:2.500448338423E-1)[&rate=6.064645445698598E-4]:3.862528053397E-1,((106[&rate=6.064645445698598E-4]:3.948069039048E-1,(139[&rate=6.064645445698598E-4]:4.627283692158E-1,111[&rate=6.064645445698598E-4]:2.873859034624E-1)[&rate=6.064645445698598E-4]:1.238593566068E-1)[&rate=6.064645445698598E-4]:1.51844032981E-1,116[&rate=6.064645445698598E-4]:4.86376964283E-1)[&rate=6.064645445698598E-4]:1.143042365427E-1)[&rate=6.064645445698598E-4]:2.663671289689E-1)[&rate=6.064645445698598E-4]:7.541985788028E-2)[&rate=6.064645445698598E-4]:4.531904095715E-1,((24[&rate=6.064645445698598E-4]:9.919100700217E-1,1[&rate=6.064645445698598E-4]:2.110881522135E-1)[&rate=6.064645445698598E-4]:6.026927209518E-2,(21[&rate=6.064645445698598E-4]:6.904922472147E-1,28[&rate=6.064645445698598E-4]:7.151497814611E-1)[&rate=6.064645445698598E-4]:3.425090127105E-1)[&rate=6.064645445698598E-4]:5.133422688281E-1)[&rate=6.064645445698598E-4]:5.173441207431E-2)[&rate=6.064645445698598E-4]:1.966474768305E-1)[&rate=6.064645445698598E-4]:2.355502159597E-1,101[&rate=6.064645445698598E-4]:8.823304281381E-1)[&rate=6.064645445698598E-4]:4.49433513168E-1,(2[&rate=6.064645445698598E-4]:7.615938262892E-1,(((22[&rate=6.064645445698598E-4]:4.650250111145E-1,27[&rate=6.064645445698598E-4]:4.814633672789E-1)[&rate=6.064645445698598E-4]:2.206101085755E-1,31[&rate=6.064645445698598E-4]:7.404296402381E-1)[&rate=6.064645445698598E-4]:4.422356666153E-2,(26[&rate=6.064645445698598E-4]:6.652572617335E-1,(7[&rate=6.064645445698598E-4]:1.688081045242E-1,8[&rate=6.064645445698598E-4]:1.688081045242E-1)[&rate=6.064645445698598E-4]:3.895998421408E-1)[&rate=6.064645445698598E-4]:7.556032872767E-2)[&rate=6.064645445698598E-4]:2.043378796637E-1)[&rate=6.064645445698598E-4]:1.553731758852E0)[&rate=6.064645445698598E-4]:6.96327008634E-2)[&rate=6.064645445698598E-4]:5.630871671733E-2,39[&rate=6.064645445698598E-4]:4.845411998931E-1)[&rate=6.064645445698598E-4]:1.719701562172E-1)[&rate=6.064645445698598E-4]:8.256407797317E-2)[&rate=6.064645445698598E-4]:8.415877706705E-2,38[&rate=6.064645445698598E-4]:7.549282002214E-1)[&rate=6.064645445698598E-4]:2.714354691458E-1,(((36[&rate=6.064645445698598E-4]:1.133826973025E-2,(((((((62[&rate=6.064645445698598E-4]:5.14982663726E-1,64[&rate=6.064645445698598E-4]:4.73886773315E-1)[&rate=6.064645445698598E-4]:3.406891121148E-2,(60[&rate=6.064645445698598E-4]:2.921261832091E-1,65[&rate=6.064645445698598E-4]:2.921261832091E-1)[&rate=6.064645445698598E-4]:6.514456981062E-2)[&rate=6.064645445698598E-4]:1.422266516606E-1,(63[&rate=6.064645445698598E-4]:3.284737921873E-1,61[&rate=6.064645445698598E-4]:3.695696825983E-1)[&rate=6.064645445698598E-4]:3.217085439998E-1)[&rate=6.064645445698598E-4]:6.640423467059E-1,128[&rate=6.064645445698598E-4]:1.215594545907E0)[&rate=6.064645445698598E-4]:8.861358857535E-2,(((130[&rate=6.064645445698598E-4]:1.792402919874E-1,(132[&rate=6.064645445698598E-4]:1.166782695729E-1,129[&rate=6.064645445698598E-4]:1.139385435455E-1)[&rate=6.064645445698598E-4]:6.530174844194E-2)[&rate=6.064645445698598E-4]:1.24918569306E-1,131[&rate=6.064645445698598E-4]:3.068985873208E-1)[&rate=6.064645445698598E-4]:3.829913502128E-1,(118[&rate=6.064645445698598E-4]:4.356194599167E-1,69[&rate=6.064645445698598E-4]:4.465783640263E-1)[&rate=6.064645445698598E-4]:3.885170529595E-1)[&rate=6.064645445698598E-4]:6.197976490032E-1)[&rate=6.064645445698598E-4]:1.183662186302E-2,127[&rate=6.064645445698598E-4]:2.354400920729E0)[&rate=6.064645445698598E-4]:1.935020599965E-2,121[&rate=6.064645445698598E-4]:1.932655236317E0)[&rate=6.064645445698598E-4]:1.581350882074E-1)[&rate=6.064645445698598E-4]:2.194545481513E-1,35[&rate=6.064645445698598E-4]:1.842174754158E-1)[&rate=6.064645445698598E-4]:2.423596439501E-3,(((49[&rate=6.064645445698598E-4]:5.409619943418E-1,50[&rate=6.064645445698598E-4]:5.409619943418E-1)[&rate=6.064645445698598E-4]:1.36826751995E-1,(((43[&rate=6.064645445698598E-4]:4.75931310707E-1,(48[&rate=6.064645445698598E-4]:4.433961283502E-1,(42[&rate=6.064645445698598E-4]:4.029642854432E-1,41[&rate=6.064645445698598E-4]:3.974998045689E-1)[&rate=6.064645445698598E-4]:2.180476786808E-3)[&rate=6.064645445698598E-4]:2.160622060827E-2)[&rate=6.064645445698598E-4]:2.196569233385E-2,46[&rate=6.064645445698598E-4]:4.978970030408E-1)[&rate=6.064645445698598E-4]:1.656413283973E-1,((47[&rate=6.064645445698598E-4]:4.591912906491E-1,51[&rate=6.064645445698598E-4]:4.318688862776E-1)[&rate=6.064645445698598E-4]:3.219494141032E-2,44[&rate=6.064645445698598E-4]:4.859217511852E-1)[&rate=6.064645445698598E-4]:1.721520993787E-1)[&rate=6.064645445698598E-4]:4.703730014436E-2)[&rate=6.064645445698598E-4]:4.339369638497E-2,45[&rate=6.064645445698598E-4]:7.457726066561E-1)[&rate=6.064645445698598E-4]:1.962393761956E-1)[&rate=6.064645445698598E-4]:2.373571509965E-1)[&rate=6.064645445698598E-4]:2.75659286721E-1)[&rate=6.064645445698598E-4]:5.178122513365E-2,((67[&rate=6.064645445698598E-4]:1.881108341938E-1,(122[&rate=6.064645445698598E-4]:2.836376094055E-1,(123[&rate=6.064645445698598E-4]:1.960854255478E-1,124[&rate=6.064645445698598E-4]:1.933531851107E-1)[&rate=6.064645445698598E-4]:8.755218385766E-2)[&rate=6.064645445698598E-4]:4.057457751289E-1)[&rate=6.064645445698598E-4]:1.216338476476E-1,(66[&rate=6.064645445698598E-4]:1.90072194133E-1,(126[&rate=6.064645445698598E-4]:1.382256793902E0,(((138[&rate=6.064645445698598E-4]:1.879388710439E-1,136[&rate=6.064645445698598E-4]:5.643202172868E-2)[&rate=6.064645445698598E-4]:7.560803028348E-1,135[&rate=6.064645445698598E-4]:7.440191738786E-1)[&rate=6.064645445698598E-4]:6.87602517434E-1,(120[&rate=6.064645445698598E-4]:6.858041225798E-1,119[&rate=6.064645445698598E-4]:7.816945335387E-1)[&rate=6.064645445698598E-4]:9.978723632533E-1)[&rate=6.064645445698598E-4]:3.883924197536E-1)[&rate=6.064645445698598E-4]:5.498958991612E-2)[&rate=6.064645445698598E-4]:1.196724877084E-1)[&rate=6.064645445698598E-4]:4.41694052865E-1)[&rate=6.064645445698598E-4]:1.181045069356E-1,34[&rate=6.064645445698598E-4]:6.529543011888E-3)[&rate=6.064645445698598E-4]:2.275056914242E-2)[&rate=6.064645445698598E-4]:1.448827910306E-2);
tree STATE_4050000 [&joint=-20953.125410487228,lnP=-20953.125410487228] = [&R] ((33[&rate=5.953077872946723E-4]:1.150882177091E-3,((((68[&rate=5.953077872946723E-4]:6.246403334859E-1,(((59[&rate=5.953077872946723E-4]:2.145792093663E-1,(37[&rate=5.953077872946723E-4]:1.893618292503E-1,(58[&rate=5.953077872946723E-4]:8.662573113524E-2,54[&rate=5.953077872946723E-4]:2.924868195491E-2)[&rate=5.953077872946723E-4]:8.36104150549E-2)[&rate=5.953077872946723E-4]:6.346874623622E-2)[&rate=5.953077872946723E-4]:1.423328740673E-1,(56[&rate=5.953077872946723E-4]:2.221375075748E-1,55[&rate=5.953077872946723E-4]:2.221375075748E-1)[&rate=5.953077872946723E-4]:1.265778545472E-1)[&rate=5.953077872946723E-4]:1.363938036775E-1,57[&rate=5.953077872946723E-4]:4.960381275482E-1)[&rate=5.953077872946723E-4]:1.805147742438E-1)[&rate=5.953077872946723E-4]:1.799252747889E-1,(((53[&rate=5.953077872946723E-4]:6.571670921618E-1,(((77[&rate=5.953077872946723E-4]:4.706442089597E-1,((71[&rate=5.953077872946723E-4]:3.226239018508E-1,(79[&rate=5.953077872946723E-4]:2.717064046833E-1,((72[&rate=5.953077872946723E-4]:1.905060407533E-1,78[&rate=5.953077872946723E-4]:2.124238489726E-1)[&rate=5.953077872946723E-4]:4.743098011054E-2,82[&rate=5.953077872946723E-4]:2.680740071652E-1)[&rate=5.953077872946723E-4]:1.185157560018E-2)[&rate=5.953077872946723E-4]:7.831475744151E-2)[&rate=5.953077872946723E-4]:3.658748465922E-2,((81[&rate=5.953077872946723E-4]:9.165477298136E-2,80[&rate=5.953077872946723E-4]:9.165477298136E-2)[&rate=5.953077872946723E-4]:1.837986141527E-1,73[&rate=5.953077872946723E-4]:3.247684556272E-1)[&rate=5.953077872946723E-4]:1.029360815677E-1)[&rate=5.953077872946723E-4]:4.841912381955E-2)[&rate=5.953077872946723E-4]:8.966279331932E-2,(((70[&rate=5.953077872946723E-4]:2.413350349162E-1,76[&rate=5.953077872946723E-4]:2.796911992996E-1)[&rate=5.953077872946723E-4]:1.416549010751E-2,74[&rate=5.953077872946723E-4]:2.938566894072E-1)[&rate=5.953077872946723E-4]:5.927793705536E-2,75[&rate=5.953077872946723E-4]:3.531346264625E-1)[&rate=5.953077872946723E-4]:2.126518278712E-1)[&rate=5.953077872946723E-4]:6.831602960161E-1,(133[&rate=5.953077872946723E-4]:3.921750745921E-1,(134[&rate=5.953077872946723E-4]:2.723044383934E-1,137[&rate=5.953077872946723E-4]:3.435373151056E-1)[&rate=5.953077872946723E-4]:8.973364989757E-2)[&rate=5.953077872946723E-4]:8.923881141138E-1)[&rate=5.953077872946723E-4]:1.546834004241E-1)[&rate=5.953077872946723E-4]:2.021454197959E-3,((((12[&rate=5.953077872946723E-4]:1.265338006385E-1,5[&rate=5.953077872946723E-4]:8.817763625504E-2)[&rate=5.953077872946723E-4]:2.638976984705E-1,29[&rate=5.953077872946723E-4]:4.972808141775E-1)[&rate=5.953077872946723E-4]:2.467422938534E-1,103[&rate=5.953077872946723E-4]:5.111463957021E-1)[&rate=5.953077872946723E-4]:1.763301865118E0,52[&rate=5.953077872946723E-4]:6.101545262591E-1)[&rate=5.953077872946723E-4]:5.723074141205E-2)[&rate=5.953077872946723E-4]:4.832745504972E-1,125[&rate=5.953077872946723E-4]:9.320805831957E-1)[&rate=5.953077872946723E-4]:3.915169174586E-2)[&rate=5.953077872946723E-4]:3.711467189262E-1,((((((((147[&rate=5.953077872946723E-4]:5.458386105574E-1,146[&rate=5.953077872946723E-4]:6.08680140612E-1)[&rate=5.953077872946723E-4]:7.616037391793E-2,39[&rate=5.953077872946723E-4]:5.64621935295E-1)[&rate=5.953077872946723E-4]:3.120732744545E-2,40[&rate=5.953077872946723E-4]:5.958292627405E-1)[&rate=5.953077872946723E-4]:6.258946084314E-2,(((98[&rate=5.953077872946723E-4]:5.727043325389E-1,((((3[&rate=5.953077872946723E-4]:6.089143393701E-1,(((10[&rate=5.953077872946723E-4]:2.819812017212E-1,15[&rate=5.953077872946723E-4]:3.203373661046E-1)[&rate=5.953077872946723E-4]:1.800388518133E-1,18[&rate=5.953077872946723E-4]:5.085953960002E-1)[&rate=5.953077872946723E-4]:6.313846435194E-2,6[&rate=5.953077872946723E-4]:5.087201617221E-1)[&rate=5.953077872946723E-4]:1.522489721685E-1)[&rate=5.953077872946723E-4]:1.412169769997E-2,((((((84[&rate=5.953077872946723E-4]:3.04365985711E-4,93[&rate=5.953077872946723E-4]:1.400299612273E-2)[&rate=5.953077872946723E-4]:3.262128841709E-2,85[&rate=5.953077872946723E-4]:3.29256544028E-2)[&rate=5.953077872946723E-4]:1.081153271288E-1,(86[&rate=5.953077872946723E-4]:1.280086738912E-2,83[&rate=5.953077872946723E-4]:1.280086738912E-2)[&rate=5.953077872946723E-4]:1.282401141425E-1)[&rate=5.953077872946723E-4]:2.507534650937E-2,87[&rate=5.953077872946723E-4]:1.66116328041E-1)[&rate=5.953077872946723E-4]:1.528698977424E-2,((90[&rate=5.953077872946723E-4]:2.973450184313E-2,91[&rate=5.953077872946723E-4]:2.973450184313E-2)[&rate=5.953077872946723E-4]:9.654358755721E-2,92[&rate=5.953077872946723E-4]:1.262780894003E-1)[&rate=5.953077872946723E-4]:6.882385855189E-2)[&rate=5.953077872946723E-4]:1.293355668614E-1,(88[&rate=5.953077872946723E-4]:8.767946637448E-2,89[&rate=5.953077872946723E-4]:1.013780965115E-1)[&rate=5.953077872946723E-4]:2.230594183021E-1)[&rate=5.953077872946723E-4]:8.520231797906E-1)[&rate=5.953077872946723E-4]:7.446593524493E-1,(((((11[&rate=5.953077872946723E-4]:4.30194990627E-1,140[&rate=5.953077872946723E-4]:4.110169084353E-1)[&rate=5.953077872946723E-4]:3.7164228912E-1,((20[&rate=5.953077872946723E-4]:6.095326472258E-1,25[&rate=5.953077872946723E-4]:6.287107294175E-1)[&rate=5.953077872946723E-4]:1.020794487628E-1,23[&rate=5.953077872946723E-4]:7.198312740706E-1)[&rate=5.953077872946723E-4]:1.669375125257E-1)[&rate=5.953077872946723E-4]:3.131612664783E-1,102[&rate=5.953077872946723E-4]:4.924512156782E-2)[&rate=5.953077872946723E-4]:5.115354058804E-2,(24[&rate=5.953077872946723E-4]:9.692363284491E-1,(1[&rate=5.953077872946723E-4]:5.143125268362E-2,(21[&rate=5.953077872946723E-4]:3.655362164311E-1,28[&rate=5.953077872946723E-4]:3.901937506775E-1)[&rate=5.953077872946723E-4]:4.47538871869E-1)[&rate=5.953077872946723E-4]:1.369831579573E-1)[&rate=5.953077872946723E-4]:2.928061693231E-1)[&rate=5.953077872946723E-4]:4.868045142398E-2,(((((148[&rate=5.953077872946723E-4]:2.608826911406E-1,143[&rate=5.953077872946723E-4]:2.581429651132E-1)[&rate=5.953077872946723E-4]:3.165400987757E-1,(116[&rate=5.953077872946723E-4]:4.498701113338E-1,(139[&rate=5.953077872946723E-4]:5.562049763938E-1,(111[&rate=5.953077872946723E-4]:3.799748840974E-1,106[&rate=5.953077872946723E-4]:3.635365279331E-1)[&rate=5.953077872946723E-4]:8.876265429941E-4)[&rate=5.953077872946723E-4]:1.457199294605E-1)[&rate=5.953077872946723E-4]:8.91965141988E-2)[&rate=5.953077872946723E-4]:2.131283688343E-1,((((112[&rate=5.953077872946723E-4]:2.34069905371E-1,(114[&rate=5.953077872946723E-4]:4.429523294224E-3,104[&rate=5.953077872946723E-4]:6.4703495897E-2)[&rate=5.953077872946723E-4]:1.47448601255E-1)[&rate=5.953077872946723E-4]:1.370884663453E-1,109[&rate=5.953077872946723E-4]:3.68418645689E-1)[&rate=5.953077872946723E-4]:1.194059074097E-1,(107[&rate=5.953077872946723E-4]:3.420523509059E-1,108[&rate=5.953077872946723E-4]:3.393126248785E-1)[&rate=5.953077872946723E-4]:1.265941200011E-1)[&rate=5.953077872946723E-4]:1.29265335261E-1,(115[&rate=5.953077872946723E-4]:4.177889227872E-1,(19[&rate=5.953077872946723E-4]:4.939522001496E-1,13[&rate=5.953077872946723E-4]:4.555960357659E-1)[&rate=5.953077872946723E-4]:4.438466784313E-2)[&rate=5.953077872946723E-4]:1.198489107779E-1)[&rate=5.953077872946723E-4]:2.145571608018E-1)[&rate=5.953077872946723E-4]:9.772655115602E-2,((((30[&rate=5.953077872946723E-4]:4.368510908546E-1,4[&rate=5.953077872946723E-4]:2.642483511286E-1)[&rate=5.953077872946723E-4]:1.463821091284E-1,(9[&rate=5.953077872946723E-4]:4.575581022576E-1,117[&rate=5.953077872946723E-4]:4.685170063673E-1)[&rate=5.953077872946723E-4]:2.387426492538E-3)[&rate=5.953077872946723E-4]:1.273187918164E-1,(14[&rate=5.953077872946723E-4]:4.620759622932E-1,17[&rate=5.953077872946723E-4]:5.004321266769E-1)[&rate=5.953077872946723E-4]:1.334075363554E-1)[&rate=5.953077872946723E-4]:1.857936414254E-2,((105[&rate=5.953077872946723E-4]:3.435794103047E-1,110[&rate=5.953077872946723E-4]:3.654972185238E-1)[&rate=5.953077872946723E-4]:1.340002933369E-1,113[&rate=5.953077872946723E-4]:5.049769639154E-1)[&rate=5.953077872946723E-4]:1.090858988758E-1)[&rate=5.953077872946723E-4]:3.180504635536E-1)[&rate=5.953077872946723E-4]:2.134877247243E-1,(142[&rate=5.953077872946723E-4]:6.770086716362E-1,(141[&rate=5.953077872946723E-4]:6.254479172689E-1,(145[&rate=5.953077872946723E-4]:5.456291826497E-1,144[&rate=5.953077872946723E-4]:5.401497305947E-1)[&rate=5.953077872946723E-4]:8.255846064681E-2)[&rate=5.953077872946723E-4]:4.882102833968E-2)[&rate=5.953077872946723E-4]:6.411951191591E-1)[&rate=5.953077872946723E-4]:7.745066525034E-2)[&rate=5.953077872946723E-4]:2.213560019669E-1)[&rate=5.953077872946723E-4]:4.863887716485E-1,101[&rate=5.953077872946723E-4]:8.513444351403E-1)[&rate=5.953077872946723E-4]:5.661087558461E-1)[&rate=5.953077872946723E-4]:7.70501426877E-3,(99[&rate=5.953077872946723E-4]:5.544503933943E-1,96[&rate=5.953077872946723E-4]:5.189312677114E-1)[&rate=5.953077872946723E-4]:4.78168769106E-2)[&rate=5.953077872946723E-4]:4.252918634327E-2,((94[&rate=5.953077872946723E-4]:4.076361362135E-1,100[&rate=5.953077872946723E-4]:4.076361362135E-1)[&rate=5.953077872946723E-4]:5.837432905195E-2,95[&rate=5.953077872946723E-4]:5.507099188175E-1)[&rate=5.953077872946723E-4]:8.315757608211E-2)[&rate=5.953077872946723E-4]:1.63895490979E-1)[&rate=5.953077872946723E-4]:7.769325895431E-3,16[&rate=5.953077872946723E-4]:2.751680975596E0)[&rate=5.953077872946723E-4]:8.256376142261E-2,(97[&rate=5.953077872946723E-4]:3.695295630738E-1,(2[&rate=5.953077872946723E-4]:5.447718681007E-1,(((26[&rate=5.953077872946723E-4]:4.811484451393E-1,(7[&rate=5.953077872946723E-4]:1.651028252486E-1,8[&rate=5.953077872946723E-4]:1.651028252486E-1)[&rate=5.953077872946723E-4]:2.091963048221E-1)[&rate=5.953077872946723E-4]:1.280377056501E-1,(22[&rate=5.953077872946723E-4]:2.695843148569E-1,27[&rate=5.953077872946723E-4]:2.860226710213E-1)[&rate=5.953077872946723E-4]:3.286429318228E-1)[&rate=5.953077872946723E-4]:2.087052814522E-2,31[&rate=5.953077872946723E-4]:6.73892295373E-1)[&rate=5.953077872946723E-4]:9.827683300179E-2)[&rate=5.953077872946723E-4]:1.852521749169E0)[&rate=5.953077872946723E-4]:3.081839964616E-1)[&rate=5.953077872946723E-4]:8.694376831995E-2,38[&rate=5.953077872946723E-4]:7.673895682926E-1)[&rate=5.953077872946723E-4]:4.053859784076E-1,(((35[&rate=5.953077872946723E-4]:3.995640051213E-2,36[&rate=5.953077872946723E-4]:8.653174297789E-2)[&rate=5.953077872946723E-4]:3.536112825322E-3,(121[&rate=5.953077872946723E-4]:1.740951419292E0,127[&rate=5.953077872946723E-4]:2.182047309703E0)[&rate=5.953077872946723E-4]:4.285684913053E-1)[&rate=5.953077872946723E-4]:3.622979313623E-1,((128[&rate=5.953077872946723E-4]:1.316225768437E0,(((69[&rate=5.953077872946723E-4]:1.019756351175E0,(131[&rate=5.953077872946723E-4]:2.521686207023E-1,(129[&rate=5.953077872946723E-4]:1.988201431759E-1,(132[&rate=5.953077872946723E-4]:1.197609036648E-1,130[&rate=5.953077872946723E-4]:1.170211776374E-1)[&rate=5.953077872946723E-4]:8.179896553844E-2)[&rate=5.953077872946723E-4]:5.06087514991E-2)[&rate=5.953077872946723E-4]:6.223822510201E-1)[&rate=5.953077872946723E-4]:5.017792994841E-2,118[&rate=5.953077872946723E-4]:1.058975377013E0)[&rate=5.953077872946723E-4]:3.91580875041E-1,((((60[&rate=5.953077872946723E-4]:1.473789311111E-1,64[&rate=5.953077872946723E-4]:2.980638626178E-1)[&rate=5.953077872946723E-4]:4.497411608243E-2,65[&rate=5.953077872946723E-4]:1.923530471936E-1)[&rate=5.953077872946723E-4]:1.070032688997E-1,62[&rate=5.953077872946723E-4]:4.91137138011E-1)[&rate=5.953077872946723E-4]:3.821063652462E-1,(63[&rate=5.953077872946723E-4]:7.899983978953E-2,61[&rate=5.953077872946723E-4]:1.200957302006E-1)[&rate=5.953077872946723E-4]:7.531477730566E-1)[&rate=5.953077872946723E-4]:5.773127487972E-1)[&rate=5.953077872946723E-4]:5.395543780309E-3)[&rate=5.953077872946723E-4]:4.63224052186E-1,(45[&rate=5.953077872946723E-4]:7.90721848577E-1,(((49[&rate=5.953077872946723E-4]:4.617179181043E-1,50[&rate=5.953077872946723E-4]:4.617179181043E-1)[&rate=5.953077872946723E-4]:1.159823788706E-1,((44[&rate=5.953077872946723E-4]:2.285568677464E-1,51[&rate=5.953077872946723E-4]:2.066989442491E-1)[&rate=5.953077872946723E-4]:1.423235141726E-1,47[&rate=5.953077872946723E-4]:3.763448627932E-1)[&rate=5.953077872946723E-4]:2.341423194274E-1)[&rate=5.953077872946723E-4]:7.870806566811E-2,(46[&rate=5.953077872946723E-4]:4.356823352162E-1,(43[&rate=5.953077872946723E-4]:4.012575827574E-1,(42[&rate=5.953077872946723E-4]:2.214298848816E-1,(48[&rate=5.953077872946723E-4]:2.284491350264E-1,41[&rate=5.953077872946723E-4]:1.847332880319E-1)[&rate=5.953077872946723E-4]:3.123211597546E-2)[&rate=5.953077872946723E-4]:1.306473700071E-1)[&rate=5.953077872946723E-4]:3.44247524588E-2)[&rate=5.953077872946723E-4]:2.535129126725E-1)[&rate=5.953077872946723E-4]:1.097233219997E-1)[&rate=5.953077872946723E-4]:2.15331759755E-1)[&rate=5.953077872946723E-4]:1.55107747364E-1)[&rate=5.953077872946723E-4]:1.64619655485E-1)[&rate=5.953077872946723E-4]:5.758158924404E-2)[&rate=5.953077872946723E-4]:1.132448865672E-1,(((120[&rate=5.953077872946723E-4]:2.030070528127E0,((126[&rate=5.953077872946723E-4]:6.911698114798E-1,((138[&rate=5.953077872946723E-4]:2.213002523487E-1,136[&rate=5.953077872946723E-4]:8.979340303346E-2)[&rate=5.953077872946723E-4]:3.593148344185E-1,135[&rate=5.953077872946723E-4]:3.806150867671E-1)[&rate=5.953077872946723E-4]:7.483120418771E-1)[&rate=5.953077872946723E-4]:4.201950373976E-1,119[&rate=5.953077872946723E-4]:1.897067371521E0)[&rate=5.953077872946723E-4]:2.288935675649E-1)[&rate=5.953077872946723E-4]:8.240437943642E-2,66[&rate=5.953077872946723E-4]:1.754886061938E-1)[&rate=5.953077872946723E-4]:2.152434510811E-1,(67[&rate=5.953077872946723E-4]:3.102894212873E-1,(122[&rate=5.953077872946723E-4]:2.342336633883E-1,(124[&rate=5.953077872946723E-4]:1.745917448939E-2,123[&rate=5.953077872946723E-4]:2.019141492652E-2)[&rate=5.953077872946723E-4]:2.140422484618E-1)[&rate=5.953077872946723E-4]:5.773283082396E-1)[&rate=5.953077872946723E-4]:8.044263598762E-2)[&rate=5.953077872946723E-4]:3.505045187211E-1)[&rate=5.953077872946723E-4]:1.393663609756E-1)[&rate=5.953077872946723E-4]:8.043762429208E-2,(34[&rate=5.953077872946723E-4]:3.889508368803E-2,32[&rate=5.953077872946723E-4]:1.697727546895E-2)[&rate=5.953077872946723E-4]:5.913177894551E-2);
tree STATE_4140000 [&joint=-20997.32401476088,lnP=-20997.32401476088] = [&R] (33[&rate=5.104533707928021E-4]:3.30059796311E-2,(((((((((((((88[&rate=5.104533707928021E-4]:1.718867756859E-1,89[&rate=5.104533707928021E-4]:1.855854058229E-1)[&rate=5.104533707928021E-4]:3.401140137014E-1,(((83[&rate=5.104533707928021E-4]:1.056842942434E-1,(85[&rate=5.104533707928021E-4]:9.68255037245E-2,((84[&rate=5.104533707928021E-4]:6.105285568481E-3,86[&rate=5.104533707928021E-4]:6.105285568481E-3)[&rate=5.104533707928021E-4]:6.455151408121E-2,93[&rate=5.104533707928021E-4]:8.435542978671E-2)[&rate=5.104533707928021E-4]:2.616870407481E-2)[&rate=5.104533707928021E-4]:8.85879051892E-3)[&rate=5.104533707928021E-4]:5.637519971177E-2,((91[&rate=5.104533707928021E-4]:3.363535951854E-2,90[&rate=5.104533707928021E-4]:3.363535951854E-2)[&rate=5.104533707928021E-4]:1.210577278159E-2,92[&rate=5.104533707928021E-4]:4.574113230013E-2)[&rate=5.104533707928021E-4]:1.300169917921E-1)[&rate=5.104533707928021E-4]:6.133480438417E-2,87[&rate=5.104533707928021E-4]:2.233942983394E-1)[&rate=5.104533707928021E-4]:2.886064910479E-1)[&rate=5.104533707928021E-4]:9.340896012094E-1,(((10[&rate=5.104533707928021E-4]:2.380065875159E-1,15[&rate=5.104533707928021E-4]:2.763627518993E-1)[&rate=5.104533707928021E-4]:1.995396206783E-1,18[&rate=5.104533707928021E-4]:4.841215506599E-1)[&rate=5.104533707928021E-4]:2.686767151527E-1,6[&rate=5.104533707928021E-4]:6.897845671825E-1)[&rate=5.104533707928021E-4]:2.686345905375E-1)[&rate=5.104533707928021E-4]:1.571608643716E-1,3[&rate=5.104533707928021E-4]:1.063525227571E0)[&rate=5.104533707928021E-4]:7.39360407713E-1,(((142[&rate=5.104533707928021E-4]:9.330368418097E-1,((144[&rate=5.104533707928021E-4]:2.301514564251E-1,145[&rate=5.104533707928021E-4]:2.3563090848E-1)[&rate=5.104533707928021E-4]:2.09592994598E-1,141[&rate=5.104533707928021E-4]:4.424841770504E-1)[&rate=5.104533707928021E-4]:4.878129387317E-1)[&rate=5.104533707928021E-4]:8.59134925456E-1,(((113[&rate=5.104533707928021E-4]:8.508776388042E-1,((105[&rate=5.104533707928021E-4]:6.457547952457E-1,(117[&rate=5.104533707928021E-4]:5.847336863968E-1,110[&rate=5.104533707928021E-4]:5.765145083145E-1)[&rate=5.104533707928021E-4]:9.115809515023E-2)[&rate=5.104533707928021E-4]:1.322493548856E-1,((9[&rate=5.104533707928021E-4]:7.781844286583E-1,(14[&rate=5.104533707928021E-4]:2.698360714028E-1,17[&rate=5.104533707928021E-4]:3.081922357864E-1)[&rate=5.104533707928021E-4]:5.165675353376E-1)[&rate=5.104533707928021E-4]:1.143378786156E-2,(30[&rate=5.104533707928021E-4]:3.333788869586E-1,4[&rate=5.104533707928021E-4]:1.607761472326E-1)[&rate=5.104533707928021E-4]:5.795270007941E-1)[&rate=5.104533707928021E-4]:7.564015803189E-3)[&rate=5.104533707928021E-4]:4.547622839906E-2)[&rate=5.104533707928021E-4]:3.646689404547E-1,(((((106[&rate=5.104533707928021E-4]:9.219260319818E-2,111[&rate=5.104533707928021E-4]:1.086309593626E-1)[&rate=5.104533707928021E-4]:8.79381909876E-2,104[&rate=5.104533707928021E-4]:1.801307941858E-1)[&rate=5.104533707928021E-4]:2.221065183566E-1,139[&rate=5.104533707928021E-4]:5.940181344601E-1)[&rate=5.104533707928021E-4]:4.178306179472E-1,(116[&rate=5.104533707928021E-4]:6.390492267512E-1,(148[&rate=5.104533707928021E-4]:3.429874275918E-1,143[&rate=5.104533707928021E-4]:3.402477015644E-1)[&rate=5.104533707928021E-4]:3.344179635432E-1)[&rate=5.104533707928021E-4]:1.207447311356E-1)[&rate=5.104533707928021E-4]:2.20859961975E-1,((19[&rate=5.104533707928021E-4]:7.243942446788E-1,13[&rate=5.104533707928021E-4]:6.860380802951E-1)[&rate=5.104533707928021E-4]:2.607798998501E-1,(115[&rate=5.104533707928021E-4]:8.644519763942E-1,((107[&rate=5.104533707928021E-4]:3.368194286854E-1,108[&rate=5.104533707928021E-4]:3.340797026581E-1)[&rate=5.104533707928021E-4]:3.313547788794E-1,(109[&rate=5.104533707928021E-4]:4.741889320511E-1,(112[&rate=5.104533707928021E-4]:1.564823452767E-1,114[&rate=5.104533707928021E-4]:7.429056445487E-2)[&rate=5.104533707928021E-4]:3.204463128017E-1)[&rate=5.104533707928021E-4]:2.131633577054E-1)[&rate=5.104533707928021E-4]:2.565517414322E-1)[&rate=5.104533707928021E-4]:1.742229290917E-4)[&rate=5.104533707928021E-4]:1.160277205385E-1)[&rate=5.104533707928021E-4]:1.527008785752E-1)[&rate=5.104533707928021E-4]:1.670102435687E-1,(21[&rate=5.104533707928021E-4]:9.371013132238E-1,((1[&rate=5.104533707928021E-4]:1.163664135477E-2,24[&rate=5.104533707928021E-4]:7.92458559163E-1)[&rate=5.104533707928021E-4]:6.702565528927E-2,28[&rate=5.104533707928021E-4]:8.64963666507E-1)[&rate=5.104533707928021E-4]:9.679518096325E-2)[&rate=5.104533707928021E-4]:5.139486602888E-1)[&rate=5.104533707928021E-4]:2.370122047119E-1)[&rate=5.104533707928021E-4]:4.361155367353E-2,(((23[&rate=5.104533707928021E-4]:4.879286072098E-1,(25[&rate=5.104533707928021E-4]:1.493315667258E-1,20[&rate=5.104533707928021E-4]:1.301534845341E-1)[&rate=5.104533707928021E-4]:3.495559445936E-1)[&rate=5.104533707928021E-4]:4.586460603613E-1,(140[&rate=5.104533707928021E-4]:6.966344204292E-1,11[&rate=5.104533707928021E-4]:7.158125026209E-1)[&rate=5.104533707928021E-4]:1.458306581009E-1)[&rate=5.104533707928021E-4]:2.807888581704E-1,102[&rate=5.104533707928021E-4]:7.667859423474E-2)[&rate=5.104533707928021E-4]:5.125293842387E-1)[&rate=5.104533707928021E-4]:2.164173828381E-1)[&rate=5.104533707928021E-4]:1.13022877862E-1,101[&rate=5.104533707928021E-4]:9.131687871186E-1)[&rate=5.104533707928021E-4]:5.827275268492E-1,16[&rate=5.104533707928021E-4]:2.608225081091E0)[&rate=5.104533707928021E-4]:2.975287912624E-1,((((147[&rate=5.104533707928021E-4]:6.703814593331E-1,(97[&rate=5.104533707928021E-4]:4.570727624632E-1,39[&rate=5.104533707928021E-4]:5.281110138294E-1)[&rate=5.104533707928021E-4]:8.48933963234E-2)[&rate=5.104533707928021E-4]:3.492519622972E-2,146[&rate=5.104533707928021E-4]:7.681481856174E-1)[&rate=5.104533707928021E-4]:3.484510313258E-2,((((2[&rate=5.104533707928021E-4]:4.951863564369E-1,31[&rate=5.104533707928021E-4]:7.225836167109E-1)[&rate=5.104533707928021E-4]:1.746301241691E-1,(26[&rate=5.104533707928021E-4]:8.156635344069E-1,(7[&rate=5.104533707928021E-4]:6.210347106735E-1,8[&rate=5.104533707928021E-4]:6.210347106735E-1)[&rate=5.104533707928021E-4]:8.777950866484E-2)[&rate=5.104533707928021E-4]:3.771459003475E-2)[&rate=5.104533707928021E-4]:1.152027981829E-1,(22[&rate=5.104533707928021E-4]:4.418077023772E-1,27[&rate=5.104533707928021E-4]:4.582460585415E-1)[&rate=5.104533707928021E-4]:5.158143161377E-1)[&rate=5.104533707928021E-4]:1.852577329061E0,40[&rate=5.104533707928021E-4]:6.808708050202E-1)[&rate=5.104533707928021E-4]:1.903904494874E-3)[&rate=5.104533707928021E-4]:4.757830248094E-2,((95[&rate=5.104533707928021E-4]:6.248924619128E-1,(100[&rate=5.104533707928021E-4]:4.142755472957E-1,94[&rate=5.104533707928021E-4]:4.142755472957E-1)[&rate=5.104533707928021E-4]:1.25917461065E-1)[&rate=5.104533707928021E-4]:6.116370214572E-2,((99[&rate=5.104533707928021E-4]:4.17243709413E-1,96[&rate=5.104533707928021E-4]:3.817245837302E-1)[&rate=5.104533707928021E-4]:8.893657037537E-2,98[&rate=5.104533707928021E-4]:4.843223562912E-1)[&rate=5.104533707928021E-4]:1.908048460186E-1)[&rate=5.104533707928021E-4]:1.836411102325E-1)[&rate=5.104533707928021E-4]:8.990793424037E-2)[&rate=5.104533707928021E-4]:1.902380290837E-1,38[&rate=5.104533707928021E-4]:9.42192964391E-1)[&rate=5.104533707928021E-4]:3.202703963198E-1,((35[&rate=5.104533707928021E-4]:2.644728433693E-2,(36[&rate=5.104533707928021E-4]:4.081038756278E-2,(121[&rate=5.104533707928021E-4]:2.049352795229E0,127[&rate=5.104533707928021E-4]:2.49044868564E0)[&rate=5.104533707928021E-4]:7.090964712834E-2)[&rate=5.104533707928021E-4]:3.22122392399E-2)[&rate=5.104533707928021E-4]:5.251504229998E-1,(((((49[&rate=5.104533707928021E-4]:4.968349122164E-1,50[&rate=5.104533707928021E-4]:4.968349122164E-1)[&rate=5.104533707928021E-4]:1.800338147232E-1,51[&rate=5.104533707928021E-4]:6.823332078139E-1)[&rate=5.104533707928021E-4]:1.092663082318E-2,((43[&rate=5.104533707928021E-4]:5.904063291939E-1,46[&rate=5.104533707928021E-4]:5.904063291939E-1)[&rate=5.104533707928021E-4]:3.036917843494E-2,((41[&rate=5.104533707928021E-4]:4.332830318216E-1,42[&rate=5.104533707928021E-4]:4.387475126959E-1)[&rate=5.104533707928021E-4]:4.82707670111E-2,48[&rate=5.104533707928021E-4]:5.252696458272E-1)[&rate=5.104533707928021E-4]:8.457690005312E-2)[&rate=5.104533707928021E-4]:9.980673537973E-2)[&rate=5.104533707928021E-4]:2.215162559405E-1,((45[&rate=5.104533707928021E-4]:5.991167828719E-1,47[&rate=5.104533707928021E-4]:6.073135041833E-1)[&rate=5.104533707928021E-4]:1.016635807484E-1,44[&rate=5.104533707928021E-4]:7.035126040575E-1)[&rate=5.104533707928021E-4]:2.331214140173E-1)[&rate=5.104533707928021E-4]:2.811023153822E-1,((128[&rate=5.104533707928021E-4]:1.355484227526E0,(((130[&rate=5.104533707928021E-4]:7.153892351795E-2,131[&rate=5.104533707928021E-4]:7.42786495453E-2)[&rate=5.104533707928021E-4]:4.768090603957E-2,(129[&rate=5.104533707928021E-4]:3.616662316045E-2,132[&rate=5.104533707928021E-4]:3.890634918781E-2)[&rate=5.104533707928021E-4]:8.305320639706E-2)[&rate=5.104533707928021E-4]:4.912042653965E-1,(118[&rate=5.104533707928021E-4]:6.15418719981E-1,69[&rate=5.104533707928021E-4]:6.263776240906E-1)[&rate=5.104533707928021E-4]:1.319916763429E-1)[&rate=5.104533707928021E-4]:7.477998585994E-1)[&rate=5.104533707928021E-4]:3.407136080654E-1,((((62[&rate=5.104533707928021E-4]:4.282502554934E-1,64[&rate=5.104533707928021E-4]:3.871543650824E-1)[&rate=5.104533707928021E-4]:1.801801587154E-1,65[&rate=5.104533707928021E-4]:4.166495922911E-1)[&rate=5.104533707928021E-4]:2.009781840258E-3,60[&rate=5.104533707928021E-4]:4.186593741313E-1)[&rate=5.104533707928021E-4]:2.068519449014E-1,(63[&rate=5.104533707928021E-4]:8.761563227401E-2,61[&rate=5.104533707928021E-4]:1.287115226851E-1)[&rate=5.104533707928021E-4]:6.885806182655E-1)[&rate=5.104533707928021E-4]:1.018631722038E0)[&rate=5.104533707928021E-4]:2.922024697197E-1)[&rate=5.104533707928021E-4]:9.196452531328E-2)[&rate=5.104533707928021E-4]:1.085002068585E-1)[&rate=5.104533707928021E-4]:1.681317140315E-1,((((119[&rate=5.104533707928021E-4]:1.872201058808E0,((120[&rate=5.104533707928021E-4]:1.612650231973E0,126[&rate=5.104533707928021E-4]:9.228381202884E-1)[&rate=5.104533707928021E-4]:1.269435795329E-1,((138[&rate=5.104533707928021E-4]:2.300429766354E-1,136[&rate=5.104533707928021E-4]:9.853612732021E-2)[&rate=5.104533707928021E-4]:4.648753092601E-1,135[&rate=5.104533707928021E-4]:4.949182858955E-1)[&rate=5.104533707928021E-4]:9.926207310902E-1)[&rate=5.104533707928021E-4]:3.671683634267E-2)[&rate=5.104533707928021E-4]:4.131183757662E-1,66[&rate=5.104533707928021E-4]:2.524427222452E-1)[&rate=5.104533707928021E-4]:1.929279085712E-1,(67[&rate=5.104533707928021E-4]:3.535628436673E-1,(122[&rate=5.104533707928021E-4]:2.619095691863E-1,(124[&rate=5.104533707928021E-4]:1.36760581362E-1,123[&rate=5.104533707928021E-4]:1.394928217991E-1)[&rate=5.104533707928021E-4]:1.224167473872E-1)[&rate=5.104533707928021E-4]:5.929258248217E-1)[&rate=5.104533707928021E-4]:9.180778714904E-2)[&rate=5.104533707928021E-4]:2.475320548132E-1,((68[&rate=5.104533707928021E-4]:5.569403912614E-1,(((55[&rate=5.104533707928021E-4]:2.661724694066E-1,56[&rate=5.104533707928021E-4]:2.661724694066E-1)[&rate=5.104533707928021E-4]:1.423458236506E-2,(((59[&rate=5.104533707928021E-4]:1.896860907631E-1,54[&rate=5.104533707928021E-4]:1.514347246428E-1)[&rate=5.104533707928021E-4]:4.789696938518E-2,58[&rate=5.104533707928021E-4]:2.567087432083E-1)[&rate=5.104533707928021E-4]:2.005630681155E-3,37[&rate=5.104533707928021E-4]:2.778400569496E-1)[&rate=5.104533707928021E-4]:4.901508225392E-2)[&rate=5.104533707928021E-4]:5.959085573328E-2,57[&rate=5.104533707928021E-4]:3.509268692537E-1)[&rate=5.104533707928021E-4]:2.579260903138E-1)[&rate=5.104533707928021E-4]:2.730664498979E-1,((((77[&rate=5.104533707928021E-4]:6.172242714104E-1,((((71[&rate=5.104533707928021E-4]:1.079672187836E-1,(72[&rate=5.104533707928021E-4]:2.05959462641E-2,78[&rate=5.104533707928021E-4]:4.251375448341E-2)[&rate=5.104533707928021E-4]:9.285072457422E-2)[&rate=5.104533707928021E-4]:3.409293742079E-2,79[&rate=5.104533707928021E-4]:1.694574164784E-1)[&rate=5.104533707928021E-4]:1.012640661797E-1,82[&rate=5.104533707928021E-4]:2.789406607402E-1)[&rate=5.104533707928021E-4]:2.958945145844E-1,(73[&rate=5.104533707928021E-4]:4.370957964689E-1,(81[&rate=5.104533707928021E-4]:8.14775904141E-2,80[&rate=5.104533707928021E-4]:8.14775904141E-2)[&rate=5.104533707928021E-4]:3.063031375617E-1)[&rate=5.104533707928021E-4]:1.706160911844E-1)[&rate=5.104533707928021E-4]:1.499183581182E-2)[&rate=5.104533707928021E-4]:2.693802365101E-1,(75[&rate=5.104533707928021E-4]:5.667876032317E-1,((76[&rate=5.104533707928021E-4]:4.190700382365E-1,74[&rate=5.104533707928021E-4]:4.190700382365E-1)[&rate=5.104533707928021E-4]:1.230868762294E-1,70[&rate=5.104533707928021E-4]:5.038007500824E-1)[&rate=5.104533707928021E-4]:2.463068876593E-2)[&rate=5.104533707928021E-4]:3.252963567435E-1)[&rate=5.104533707928021E-4]:6.951066034176E-1,((((((12[&rate=5.104533707928021E-4]:1.737412959258E-1,5[&rate=5.104533707928021E-4]:1.353851315423E-1)[&rate=5.104533707928021E-4]:1.337180660847E-1,29[&rate=5.104533707928021E-4]:4.14308677079E-1)[&rate=5.104533707928021E-4]:4.435808470569E-1,103[&rate=5.104533707928021E-4]:6.250128118071E-1)[&rate=5.104533707928021E-4]:1.721547312192E0,52[&rate=5.104533707928021E-4]:6.822663894376E-1)[&rate=5.104533707928021E-4]:9.969843424992E-2,53[&rate=5.104533707928021E-4]:7.737681023762E-1)[&rate=5.104533707928021E-4]:3.236435299579E-3,((133[&rate=5.104533707928021E-4]:6.322462638097E-1,134[&rate=5.104533707928021E-4]:6.021092775086E-1)[&rate=5.104533707928021E-4]:2.151325858879E-1,137[&rate=5.104533707928021E-4]:8.884747401087E-1)[&rate=5.104533707928021E-4]:7.117051849463E-1)[&rate=5.104533707928021E-4]:6.372296710496E-2)[&rate=5.104533707928021E-4]:2.479403543934E-1,125[&rate=5.104533707928021E-4]:8.782853455129E-1)[&rate=5.104533707928021E-4]:1.183881623132E-1)[&rate=5.104533707928021E-4]:4.106164822425E-1)[&rate=5.104533707928021E-4]:1.353269425973E-1)[&rate=5.104533707928021E-4]:6.720704981584E-2,34[&rate=5.104533707928021E-4]:3.242297941256E-2)[&rate=5.104533707928021E-4]:6.721861760801E-3,32[&rate=5.104533707928021E-4]:1.722703295427E-2)[&rate=5.104533707928021E-4]:1.029949462211E-2);
tree STATE_4230000 [&joint=-20998.021373827356,lnP=-20998.021373827356] = [&R] ((33[&rate=5.623258211647925E-4]:9.789917613559E-2,(((66[&rate=5.623258211647925E-4]:4.048426871106E-1,((67[&rate=5.623258211647925E-4]:1.444294722148E-1,((124[&rate=5.623258211647925E-4]:3.153833631151E-1,123[&rate=5.623258211647925E-4]:3.181156035522E-1)[&rate=5.623258211647925E-4]:1.728872902974E-2,122[&rate=5.623258211647925E-4]:3.35404332582E-1)[&rate=5.623258211647925E-4]:3.102976899735E-1)[&rate=5.623258211647925E-4]:1.732739967779E-1,(119[&rate=5.623258211647925E-4]:1.955674562541E0,((120[&rate=5.623258211647925E-4]:1.114956688125E0,(135[&rate=5.623258211647925E-4]:3.764074024065E-1,(138[&rate=5.623258211647925E-4]:1.358856840734E-1,136[&rate=5.623258211647925E-4]:4.378834758179E-3)[&rate=5.623258211647925E-4]:4.405217183332E-1)[&rate=5.623258211647925E-4]:4.86494491198E-1)[&rate=5.623258211647925E-4]:6.113783240566E-1,126[&rate=5.623258211647925E-4]:1.036522900497E0)[&rate=5.623258211647925E-4]:1.334491394002E-1)[&rate=5.623258211647925E-4]:3.949056187807E-1)[&rate=5.623258211647925E-4]:8.713921811784E-2)[&rate=5.623258211647925E-4]:3.972594595341E-1,(((((((98[&rate=5.623258211647925E-4]:4.813225025388E-1,((95[&rate=5.623258211647925E-4]:3.875904256533E-1,(100[&rate=5.623258211647925E-4]:7.138763356314E-2,94[&rate=5.623258211647925E-4]:7.138763356314E-2)[&rate=5.623258211647925E-4]:2.315033385382E-1)[&rate=5.623258211647925E-4]:1.000372098791E-1,(96[&rate=5.623258211647925E-4]:4.161896109568E-1,99[&rate=5.623258211647925E-4]:4.517087366396E-1)[&rate=5.623258211647925E-4]:4.684786064125E-2)[&rate=5.623258211647925E-4]:4.623828755117E-3)[&rate=5.623258211647925E-4]:7.670306185749E-2,147[&rate=5.623258211647925E-4]:4.869873130303E-1)[&rate=5.623258211647925E-4]:1.302742865499E-1,((146[&rate=5.623258211647925E-4]:6.078809042429E-1,((31[&rate=5.623258211647925E-4]:8.964056119621E-1,2[&rate=5.623258211647925E-4]:6.69008351688E-1)[&rate=5.623258211647925E-4]:3.995808191775E-1,((22[&rate=5.623258211647925E-4]:2.936682430767E-1,27[&rate=5.623258211647925E-4]:3.101065992411E-1)[&rate=5.623258211647925E-4]:5.157127899296E-1,((7[&rate=5.623258211647925E-4]:4.000440051885E-1,8[&rate=5.623258211647925E-4]:4.000440051885E-1)[&rate=5.623258211647925E-4]:4.786405806184E-2,26[&rate=5.623258211647925E-4]:5.547573783189E-1)[&rate=5.623258211647925E-4]:2.65582558797E-1)[&rate=5.623258211647925E-4]:4.318108775853E-1)[&rate=5.623258211647925E-4]:1.375798956972E0)[&rate=5.623258211647925E-4]:6.081492961814E-2,(16[&rate=5.623258211647925E-4]:2.585359459188E0,(97[&rate=5.623258211647925E-4]:3.764862843542E-1,40[&rate=5.623258211647925E-4]:4.475245357204E-1)[&rate=5.623258211647925E-4]:5.234199735043E-2)[&rate=5.623258211647925E-4]:4.861072155533E-2)[&rate=5.623258211647925E-4]:1.140729577373E-2)[&rate=5.623258211647925E-4]:2.015776809802E-3,(((((18[&rate=5.623258211647925E-4]:7.824134789546E-1,((6[&rate=5.623258211647925E-4]:7.017646907987E-1,(10[&rate=5.623258211647925E-4]:4.766456731051E-1,15[&rate=5.623258211647925E-4]:5.150018374885E-1)[&rate=5.623258211647925E-4]:2.41557373858E-1)[&rate=5.623258211647925E-4]:9.020411362792E-5,3[&rate=5.623258211647925E-4]:6.498001003918E-1)[&rate=5.623258211647925E-4]:1.754488541217E-2)[&rate=5.623258211647925E-4]:1.162824207722E-1,((88[&rate=5.623258211647925E-4]:8.813385615701E-2,89[&rate=5.623258211647925E-4]:1.01832486294E-1)[&rate=5.623258211647925E-4]:1.616890126129E-1,((85[&rate=5.623258211647925E-4]:1.782311220426E-1,((84[&rate=5.623258211647925E-4]:7.403694160276E-2,(86[&rate=5.623258211647925E-4]:3.930732050641E-2,83[&rate=5.623258211647925E-4]:3.930732050641E-2)[&rate=5.623258211647925E-4]:3.472962109635E-2)[&rate=5.623258211647925E-4]:5.191173568603E-2,93[&rate=5.623258211647925E-4]:1.396473074258E-1)[&rate=5.623258211647925E-4]:5.228244475385E-2)[&rate=5.623258211647925E-4]:9.275850944344E-3,(((91[&rate=5.623258211647925E-4]:3.016903753256E-2,90[&rate=5.623258211647925E-4]:3.016903753256E-2)[&rate=5.623258211647925E-4]:4.727121650257E-2,92[&rate=5.623258211647925E-4]:7.744025403513E-2)[&rate=5.623258211647925E-4]:4.552197479742E-2,87[&rate=5.623258211647925E-4]:1.092635986955E-1)[&rate=5.623258211647925E-4]:7.824337429144E-2)[&rate=5.623258211647925E-4]:6.231589578291E-2)[&rate=5.623258211647925E-4]:1.073530565203E0)[&rate=5.623258211647925E-4]:8.343960181056E-1,(((((110[&rate=5.623258211647925E-4]:6.39406681523E-1,(113[&rate=5.623258211647925E-4]:5.006717812456E-1,105[&rate=5.623258211647925E-4]:4.732745209718E-1)[&rate=5.623258211647925E-4]:1.442143523322E-1)[&rate=5.623258211647925E-4]:8.405527942569E-2,((9[&rate=5.623258211647925E-4]:5.243719351385E-1,((30[&rate=5.623258211647925E-4]:1.922560840966E-1,4[&rate=5.623258211647925E-4]:1.965334437057E-2)[&rate=5.623258211647925E-4]:4.443784064395E-1,117[&rate=5.623258211647925E-4]:5.243057234128E-1)[&rate=5.623258211647925E-4]:1.102511583531E-2)[&rate=5.623258211647925E-4]:1.630903440521E-2,(14[&rate=5.623258211647925E-4]:3.839397842808E-1,17[&rate=5.623258211647925E-4]:4.222959486645E-1)[&rate=5.623258211647925E-4]:1.64960363345E-1)[&rate=5.623258211647925E-4]:1.800412653777E-1)[&rate=5.623258211647925E-4]:5.05720353832E-1,(((((107[&rate=5.623258211647925E-4]:1.027597710647E-1,108[&rate=5.623258211647925E-4]:1.000200450374E-1)[&rate=5.623258211647925E-4]:4.208120263547E-1,((112[&rate=5.623258211647925E-4]:3.022316541733E-1,114[&rate=5.623258211647925E-4]:2.200398733514E-1)[&rate=5.623258211647925E-4]:1.18609017965E-1,109[&rate=5.623258211647925E-4]:4.181009461109E-1)[&rate=5.623258211647925E-4]:1.246489335003E-1)[&rate=5.623258211647925E-4]:1.718582673863E-1,115[&rate=5.623258211647925E-4]:6.351560922031E-1)[&rate=5.623258211647925E-4]:5.745702851411E-2,(19[&rate=5.623258211647925E-4]:7.487897687712E-1,13[&rate=5.623258211647925E-4]:7.104336043875E-1)[&rate=5.623258211647925E-4]:6.437129715148E-2)[&rate=5.623258211647925E-4]:2.966109440949E-1,((139[&rate=5.623258211647925E-4]:6.420751477624E-1,(111[&rate=5.623258211647925E-4]:3.580863448855E-1,(104[&rate=5.623258211647925E-4]:5.436351799384E-2,106[&rate=5.623258211647925E-4]:5.436351799384E-2)[&rate=5.623258211647925E-4]:2.872844707273E-1)[&rate=5.623258211647925E-4]:1.086463371235E-1)[&rate=5.623258211647925E-4]:2.471497729219E-1,((148[&rate=5.623258211647925E-4]:2.157090503989E-1,143[&rate=5.623258211647925E-4]:2.129693243715E-1)[&rate=5.623258211647925E-4]:4.57564326533E-1,116[&rate=5.623258211647925E-4]:6.349172125481E-1)[&rate=5.623258211647925E-4]:2.252913615627E-3)[&rate=5.623258211647925E-4]:3.520539386483E-1)[&rate=5.623258211647925E-4]:1.632459212015E-1)[&rate=5.623258211647925E-4]:1.241510682304E-1,(142[&rate=5.623258211647925E-4]:3.506594638661E-1,((145[&rate=5.623258211647925E-4]:5.353881056148E-2,141[&rate=5.623258211647925E-4]:5.07990845339E-2)[&rate=5.623258211647925E-4]:1.183720779542E-1,144[&rate=5.623258211647925E-4]:1.664314364607E-1)[&rate=5.623258211647925E-4]:1.787485753504E-1)[&rate=5.623258211647925E-4]:1.180756110926E0)[&rate=5.623258211647925E-4]:8.466611080935E-2,(((140[&rate=5.623258211647925E-4]:2.716256219952E-1,11[&rate=5.623258211647925E-4]:2.908037041869E-1)[&rate=5.623258211647925E-4]:3.706723758921E-1,((25[&rate=5.623258211647925E-4]:4.126253859348E-1,20[&rate=5.623258211647925E-4]:3.934473037431E-1)[&rate=5.623258211647925E-4]:1.773523734467E-1,23[&rate=5.623258211647925E-4]:5.790188552719E-1)[&rate=5.623258211647925E-4]:1.673887316563E-1)[&rate=5.623258211647925E-4]:6.91297156657E-1,((24[&rate=5.623258211647925E-4]:9.433165868129E-1,(1[&rate=5.623258211647925E-4]:9.636695454056E-2,(28[&rate=5.623258211647925E-4]:8.467674579347E-1,21[&rate=5.623258211647925E-4]:8.221099236883E-1)[&rate=5.623258211647925E-4]:3.590086646877E-2)[&rate=5.623258211647925E-4]:6.612771446411E-2)[&rate=5.623258211647925E-4]:2.624073550916E-1,102[&rate=5.623258211647925E-4]:4.40801062881E-2)[&rate=5.623258211647925E-4]:2.429397057904E-1)[&rate=5.623258211647925E-4]:8.248653105708E-2)[&rate=5.623258211647925E-4]:2.512568075736E-1)[&rate=5.623258211647925E-4]:1.318552776653E-1,101[&rate=5.623258211647925E-4]:7.471389763195E-1)[&rate=5.623258211647925E-4]:7.451053158289E-1,39[&rate=5.623258211647925E-4]:5.190801331547E-1)[&rate=5.623258211647925E-4]:4.282019405501E-2)[&rate=5.623258211647925E-4]:1.608162673124E-1,38[&rate=5.623258211647925E-4]:6.54410583593E-1)[&rate=5.623258211647925E-4]:6.730053073897E-1,((35[&rate=5.623258211647925E-4]:4.330718997132E-2,(36[&rate=5.623258211647925E-4]:4.633992098237E-2,121[&rate=5.623258211647925E-4]:2.125791975777E0)[&rate=5.623258211647925E-4]:4.354261145471E-2)[&rate=5.623258211647925E-4]:5.697113697073E-1,((45[&rate=5.623258211647925E-4]:9.041093749427E-1,(((((42[&rate=5.623258211647925E-4]:2.582102613862E-1,48[&rate=5.623258211647925E-4]:2.964616275065E-1)[&rate=5.623258211647925E-4]:5.725805615645E-2,41[&rate=5.623258211647925E-4]:3.100038366684E-1)[&rate=5.623258211647925E-4]:2.86457052102E-2,46[&rate=5.623258211647925E-4]:3.932943506216E-1)[&rate=5.623258211647925E-4]:9.987966577194E-2,43[&rate=5.623258211647925E-4]:4.931740163936E-1)[&rate=5.623258211647925E-4]:1.530578215362E-1,(((44[&rate=5.623258211647925E-4]:4.245282531301E-1,47[&rate=5.623258211647925E-4]:4.299927340044E-1)[&rate=5.623258211647925E-4]:2.055907825737E-2,51[&rate=5.623258211647925E-4]:4.232294078903E-1)[&rate=5.623258211647925E-4]:1.825104963284E-1,(49[&rate=5.623258211647925E-4]:5.381757830333E-1,50[&rate=5.623258211647925E-4]:5.381757830333E-1)[&rate=5.623258211647925E-4]:6.209964031107E-2)[&rate=5.623258211647925E-4]:1.316952933965E-2)[&rate=5.623258211647925E-4]:2.660742583243E-1)[&rate=5.623258211647925E-4]:4.037875027531E-1,(((128[&rate=5.623258211647925E-4]:1.181289686214E0,127[&rate=5.623258211647925E-4]:2.219645850597E0)[&rate=5.623258211647925E-4]:3.299015938211E-2,(((130[&rate=5.623258211647925E-4]:1.897537685996E-1,(132[&rate=5.623258211647925E-4]:1.314244020001E-1,129[&rate=5.623258211647925E-4]:1.286846759728E-1)[&rate=5.623258211647925E-4]:6.106909262687E-2)[&rate=5.623258211647925E-4]:4.184115859306E-2,131[&rate=5.623258211647925E-4]:2.343346532201E-1)[&rate=5.623258211647925E-4]:4.268061839297E-1,(69[&rate=5.623258211647925E-4]:6.157270214379E-1,118[&rate=5.623258211647925E-4]:6.047681173282E-1)[&rate=5.623258211647925E-4]:1.90619295164E-1)[&rate=5.623258211647925E-4]:5.586184605007E-1)[&rate=5.623258211647925E-4]:1.350461764004E-1,((((62[&rate=5.623258211647925E-4]:2.907198175851E-1,64[&rate=5.623258211647925E-4]:2.496239271741E-1)[&rate=5.623258211647925E-4]:6.653062266602E-2,65[&rate=5.623258211647925E-4]:1.654696183334E-1)[&rate=5.623258211647925E-4]:2.329254391804E-2,60[&rate=5.623258211647925E-4]:1.887621622514E-1)[&rate=5.623258211647925E-4]:3.287704956409E-1,(63[&rate=5.623258211647925E-4]:9.954872949498E-2,61[&rate=5.623258211647925E-4]:1.40644619906E-1)[&rate=5.623258211647925E-4]:5.68668859904E-1)[&rate=5.623258211647925E-4]:7.797385695833E-1)[&rate=5.623258211647925E-4]:7.31967067991E-1)[&rate=5.623258211647925E-4]:6.049259297925E-2)[&rate=5.623258211647925E-4]:1.120318847886E-1)[&rate=5.623258211647925E-4]:6.44693833522E-2,((68[&rate=5.623258211647925E-4]:7.060299844548E-1,(((37[&rate=5.623258211647925E-4]:4.363644353951E-1,(55[&rate=5.623258211647925E-4]:2.465834760212E-1,56[&rate=5.623258211647925E-4]:2.465834760212E-1)[&rate=5.623258211647925E-4]:1.433328719421E-1)[&rate=5.623258211647925E-4]:1.088040504923E-1,((57[&rate=5.623258211647925E-4]:2.008606376506E-1,58[&rate=5.623258211647925E-4]:2.172540802736E-1)[&rate=5.623258211647925E-4]:5.441511101531E-2,54[&rate=5.623258211647925E-4]:2.142921421086E-1)[&rate=5.623258211647925E-4]:2.543736115384E-1)[&rate=5.623258211647925E-4]:1.039722129338E-1,59[&rate=5.623258211647925E-4]:6.108893327011E-1)[&rate=5.623258211647925E-4]:1.443209796227E-1)[&rate=5.623258211647925E-4]:4.432766581225E-1,((53[&rate=5.623258211647925E-4]:8.292826077349E-1,(((((12[&rate=5.623258211647925E-4]:1.541613592519E-1,5[&rate=5.623258211647925E-4]:1.158051948684E-1)[&rate=5.623258211647925E-4]:1.535905207071E-1,29[&rate=5.623258211647925E-4]:4.146011950275E-1)[&rate=5.623258211647925E-4]:1.550760920876E-1,103[&rate=5.623258211647925E-4]:3.368005747863E-1)[&rate=5.623258211647925E-4]:1.862332793019E0,52[&rate=5.623258211647925E-4]:5.348396332441E-1)[&rate=5.623258211647925E-4]:2.104877118477E-1,(((137[&rate=5.623258211647925E-4]:7.12587554998E-1,134[&rate=5.623258211647925E-4]:6.413546782858E-1)[&rate=5.623258211647925E-4]:3.930861041136E-2,133[&rate=5.623258211647925E-4]:7.108002749984E-1)[&rate=5.623258211647925E-4]:6.165627441826E-1,((((79[&rate=5.623258211647925E-4]:1.936072737468E-1,(72[&rate=5.623258211647925E-4]:3.574604869969E-2,78[&rate=5.623258211647925E-4]:5.7663856919E-2)[&rate=5.623258211647925E-4]:1.359434168278E-1)[&rate=5.623258211647925E-4]:7.360053409836E-2,82[&rate=5.623258211647925E-4]:2.754269859272E-1)[&rate=5.623258211647925E-4]:2.543878473456E-1,((77[&rate=5.623258211647925E-4]:2.979726337431E-1,(73[&rate=5.623258211647925E-4]:1.447193056715E-1,71[&rate=5.623258211647925E-4]:7.622615498662E-2)[&rate=5.623258211647925E-4]:1.587327801263E-1)[&rate=5.623258211647925E-4]:1.87283517433E-1,(81[&rate=5.623258211647925E-4]:2.681168101913E-2,80[&rate=5.623258211647925E-4]:2.681168101913E-2)[&rate=5.623258211647925E-4]:4.146088537185E-1)[&rate=5.623258211647925E-4]:7.195594237075E-2)[&rate=5.623258211647925E-4]:1.82323411183E-1,((74[&rate=5.623258211647925E-4]:4.592891275381E-1,(70[&rate=5.623258211647925E-4]:3.50468819749E-1,76[&rate=5.623258211647925E-4]:3.888249841325E-1)[&rate=5.623258211647925E-4]:7.046414340559E-2)[&rate=5.623258211647925E-4]:2.677761526001E-1,75[&rate=5.623258211647925E-4]:7.270652801382E-1)[&rate=5.623258211647925E-4]:1.79496766463E-2)[&rate=5.623258211647925E-4]:5.467316240404E-1)[&rate=5.623258211647925E-4]:1.918471015676E-1)[&rate=5.623258211647925E-4]:9.215198395454E-2)[&rate=5.623258211647925E-4]:1.674663701162E-1,125[&rate=5.623258211647925E-4]:7.863664641899E-1)[&rate=5.623258211647925E-4]:5.296068450542E-1)[&rate=5.623258211647925E-4]:1.879338230143E-1)[&rate=5.623258211647925E-4]:1.258231882521E-2)[&rate=5.623258211647925E-4]:8.96306929263E-2,34[&rate=5.623258211647925E-4]:2.871914094087E-2)[&rate=5.623258211647925E-4]:8.561839135909E-2)[&rate=5.623258211647925E-4]:8.362599946616E-2,32[&rate=5.623258211647925E-4]:1.76045723547E-1);
tree STATE_4320000 [&joint=-20968.958011601368,lnP=-20968.958011601368] = [&R] ((((97[&rate=5.483519789882964E-4]:8.07771856761E-1,(((98[&rate=5.483519789882964E-4]:7.373708375069E-1,(100[&rate=5.483519789882964E-4]:4.225107003477E-1,95[&rate=5.483519789882964E-4]:5.072101538998E-1)[&rate=5.483519789882964E-4]:2.410896453558E-1)[&rate=5.483519789882964E-4]:3.110713260526E-2,(96[&rate=5.483519789882964E-4]:6.537085959656E-1,99[&rate=5.483519789882964E-4]:6.892277216485E-1)[&rate=5.483519789882964E-4]:1.011081719609E-1)[&rate=5.483519789882964E-4]:2.667702632927E-2,((((((18[&rate=5.483519789882964E-4]:6.604591092816E-1,(10[&rate=5.483519789882964E-4]:3.081556045013E-1,15[&rate=5.483519789882964E-4]:3.465117688847E-1)[&rate=5.483519789882964E-4]:3.057281623145E-1)[&rate=5.483519789882964E-4]:1.015926271647E-1,6[&rate=5.483519789882964E-4]:6.990380378162E-1)[&rate=5.483519789882964E-4]:2.36435389663E-1,(((87[&rate=5.483519789882964E-4]:2.030714258503E-1,(88[&rate=5.483519789882964E-4]:1.062074733569E-2,89[&rate=5.483519789882964E-4]:2.43193774727E-2)[&rate=5.483519789882964E-4]:1.924506785146E-1)[&rate=5.483519789882964E-4]:1.34237677722E-2,(((91[&rate=5.483519789882964E-4]:4.712979716198E-2,90[&rate=5.483519789882964E-4]:4.712979716198E-2)[&rate=5.483519789882964E-4]:2.130205125341E-2,92[&rate=5.483519789882964E-4]:6.843184841539E-2)[&rate=5.483519789882964E-4]:9.076587956541E-2,(83[&rate=5.483519789882964E-4]:6.421251133212E-2,((93[&rate=5.483519789882964E-4]:1.574267448154E-2,84[&rate=5.483519789882964E-4]:2.044044344522E-3)[&rate=5.483519789882964E-4]:4.301614007607E-2,(86[&rate=5.483519789882964E-4]:9.948852205706E-3,85[&rate=5.483519789882964E-4]:9.948852205706E-3)[&rate=5.483519789882964E-4]:3.511133221489E-2)[&rate=5.483519789882964E-4]:1.915232691152E-2)[&rate=5.483519789882964E-4]:8.128658651167E-2)[&rate=5.483519789882964E-4]:7.099609577874E-2)[&rate=5.483519789882964E-4]:7.198578588684E-1,3[&rate=5.483519789882964E-4]:3.966270250938E-1)[&rate=5.483519789882964E-4]:4.867916078649E-1)[&rate=5.483519789882964E-4]:5.521728063076E-1,(((((((107[&rate=5.483519789882964E-4]:4.526871057542E-1,(109[&rate=5.483519789882964E-4]:4.340269918555E-1,(114[&rate=5.483519789882964E-4]:2.861708299535E-1,112[&rate=5.483519789882964E-4]:3.683626107754E-1)[&rate=5.483519789882964E-4]:6.840410710748E-2)[&rate=5.483519789882964E-4]:3.783819609046E-2)[&rate=5.483519789882964E-4]:1.942048588527E-1,108[&rate=5.483519789882964E-4]:6.441522385796E-1)[&rate=5.483519789882964E-4]:2.53429512778E-1,(115[&rate=5.483519789882964E-4]:6.245406540065E-1,(19[&rate=5.483519789882964E-4]:5.425465352994E-1,13[&rate=5.483519789882964E-4]:5.041903709157E-1)[&rate=5.483519789882964E-4]:2.025420639127E-1)[&rate=5.483519789882964E-4]:2.155068507756E-1)[&rate=5.483519789882964E-4]:1.643886734903E-1,((148[&rate=5.483519789882964E-4]:3.077257214777E-1,143[&rate=5.483519789882964E-4]:3.049859954503E-1)[&rate=5.483519789882964E-4]:5.012688571014E-1,((((104[&rate=5.483519789882964E-4]:2.511720914E-1,111[&rate=5.483519789882964E-4]:2.676104475644E-1)[&rate=5.483519789882964E-4]:2.987924445263E-2,139[&rate=5.483519789882964E-4]:4.728321577704E-1)[&rate=5.483519789882964E-4]:1.453542315912E-1,106[&rate=5.483519789882964E-4]:4.264055674439E-1)[&rate=5.483519789882964E-4]:1.778961813986E-1,116[&rate=5.483519789882964E-4]:5.440277762397E-1)[&rate=5.483519789882964E-4]:2.266106379557E-1)[&rate=5.483519789882964E-4]:2.337977640771E-1)[&rate=5.483519789882964E-4]:1.041324635658E-1,(((30[&rate=5.483519789882964E-4]:2.029754770056E-1,4[&rate=5.483519789882964E-4]:3.037273727954E-2)[&rate=5.483519789882964E-4]:5.042239001199E-1,(9[&rate=5.483519789882964E-4]:5.227589898748E-1,(14[&rate=5.483519789882964E-4]:3.383038910507E-1,17[&rate=5.483519789882964E-4]:3.766600554344E-1)[&rate=5.483519789882964E-4]:1.926742769061E-1)[&rate=5.483519789882964E-4]:6.115271601777E-2)[&rate=5.483519789882964E-4]:1.753936607798E-1,((105[&rate=5.483519789882964E-4]:3.16973904114E-1,(113[&rate=5.483519789882964E-4]:3.054303565512E-1,117[&rate=5.483519789882964E-4]:3.081700825787E-1)[&rate=5.483519789882964E-4]:3.894080783663E-2)[&rate=5.483519789882964E-4]:3.98814758736E-1,110[&rate=5.483519789882964E-4]:7.377064710691E-1)[&rate=5.483519789882964E-4]:2.43386216306E-2)[&rate=5.483519789882964E-4]:4.232358779057E-1)[&rate=5.483519789882964E-4]:8.818488197405E-2,(102[&rate=5.483519789882964E-4]:1.185793238412E-1,(((23[&rate=5.483519789882964E-4]:5.401038481328E-1,(25[&rate=5.483519789882964E-4]:3.942710522743E-1,20[&rate=5.483519789882964E-4]:3.750929700826E-1)[&rate=5.483519789882964E-4]:1.567916999681E-1)[&rate=5.483519789882964E-4]:1.286545279842E-1,(140[&rate=5.483519789882964E-4]:4.213111225406E-1,11[&rate=5.483519789882964E-4]:4.404892047324E-1)[&rate=5.483519789882964E-4]:1.433376645354E-1)[&rate=5.483519789882964E-4]:5.725686586331E-1,((1[&rate=5.483519789882964E-4]:5.863289937664E-2,(21[&rate=5.483519789882964E-4]:5.274761402482E-1,28[&rate=5.483519789882964E-4]:5.521336744946E-1)[&rate=5.483519789882964E-4]:2.92800594745E-1)[&rate=5.483519789882964E-4]:5.898810162908E-2,24[&rate=5.483519789882964E-4]:8.984429188139E-1)[&rate=5.483519789882964E-4]:3.538430200459E-1)[&rate=5.483519789882964E-4]:2.793722059775E-2)[&rate=5.483519789882964E-4]:8.63933780534E-2)[&rate=5.483519789882964E-4]:3.588523717598E-2,(((141[&rate=5.483519789882964E-4]:3.452713286351E-2,145[&rate=5.483519789882964E-4]:3.726685889109E-2)[&rate=5.483519789882964E-4]:7.058748286201E-2,144[&rate=5.483519789882964E-4]:1.023748896982E-1)[&rate=5.483519789882964E-4]:3.528913669052E-1,142[&rate=5.483519789882964E-4]:4.607457086583E-1)[&rate=5.483519789882964E-4]:1.026687572878E0)[&rate=5.483519789882964E-4]:1.974732262231E-1)[&rate=5.483519789882964E-4]:4.157461860496E-1,101[&rate=5.483519789882964E-4]:8.485978992884E-1)[&rate=5.483519789882964E-4]:7.567855278763E-1,(((39[&rate=5.483519789882964E-4]:5.480522098913E-1,(147[&rate=5.483519789882964E-4]:4.358169269364E-1,(((26[&rate=5.483519789882964E-4]:3.908319331894E-1,(7[&rate=5.483519789882964E-4]:1.423302785404E-1,8[&rate=5.483519789882964E-4]:1.423302785404E-1)[&rate=5.483519789882964E-4]:1.416523395804E-1)[&rate=5.483519789882964E-4]:4.896457824684E-1,(31[&rate=5.483519789882964E-4]:9.028774937924E-1,(22[&rate=5.483519789882964E-4]:4.733910555089E-1,27[&rate=5.483519789882964E-4]:4.898294116733E-1)[&rate=5.483519789882964E-4]:3.746919177354E-1)[&rate=5.483519789882964E-4]:2.143583830379E-2)[&rate=5.483519789882964E-4]:2.405806140577E-1,2[&rate=5.483519789882964E-4]:9.374966858798E-1)[&rate=5.483519789882964E-4]:1.397668994706E0)[&rate=5.483519789882964E-4]:1.696123321352E-1)[&rate=5.483519789882964E-4]:5.530527735099E-2,((40[&rate=5.483519789882964E-4]:3.672213198565E-1,94[&rate=5.483519789882964E-4]:4.218661285995E-1)[&rate=5.483519789882964E-4]:2.355489785499E-1,146[&rate=5.483519789882964E-4]:7.229888776414E-1)[&rate=5.483519789882964E-4]:5.871888358313E-4)[&rate=5.483519789882964E-4]:8.685818235721E-3,16[&rate=5.483519789882964E-4]:2.697536231595E0)[&rate=5.483519789882964E-4]:2.017596269292E-2)[&rate=5.483519789882964E-4]:3.45204277242E-2)[&rate=5.483519789882964E-4]:2.12070412232E-1)[&rate=5.483519789882964E-4]:8.441605067967E-2,38[&rate=5.483519789882964E-4]:8.949201478778E-1)[&rate=5.483519789882964E-4]:5.693982946585E-1,(((((51[&rate=5.483519789882964E-4]:3.918562272777E-1,44[&rate=5.483519789882964E-4]:4.137141507749E-1)[&rate=5.483519789882964E-4]:2.996027748185E-1,((((48[&rate=5.483519789882964E-4]:4.567822579197E-1,(41[&rate=5.483519789882964E-4]:3.901972187527E-1,42[&rate=5.483519789882964E-4]:3.956616996269E-1)[&rate=5.483519789882964E-4]:2.286919217258E-2)[&rate=5.483519789882964E-4]:2.36572392229E-2,(43[&rate=5.483519789882964E-4]:4.686169299523E-1,46[&rate=5.483519789882964E-4]:4.686169299523E-1)[&rate=5.483519789882964E-4]:2.275152893885E-2)[&rate=5.483519789882964E-4]:1.750600412461E-1,47[&rate=5.483519789882964E-4]:6.664285001372E-1)[&rate=5.483519789882964E-4]:4.466211491608E-2,(49[&rate=5.483519789882964E-4]:4.493316042244E-1,50[&rate=5.483519789882964E-4]:4.493316042244E-1)[&rate=5.483519789882964E-4]:2.289721255832E-1)[&rate=5.483519789882964E-4]:7.690791414421E-3)[&rate=5.483519789882964E-4]:2.684365199075E-2,45[&rate=5.483519789882964E-4]:7.374283371471E-1)[&rate=5.483519789882964E-4]:3.414350173226E-1,(((((129[&rate=5.483519789882964E-4]:1.30342156309E-1,((131[&rate=5.483519789882964E-4]:7.271577206629E-2,130[&rate=5.483519789882964E-4]:6.997604603893E-2)[&rate=5.483519789882964E-4]:5.294134520901E-2,132[&rate=5.483519789882964E-4]:1.256571172753E-1)[&rate=5.483519789882964E-4]:7.424765061097E-3)[&rate=5.483519789882964E-4]:3.148685375467E-1,118[&rate=5.483519789882964E-4]:5.821969952257E-1)[&rate=5.483519789882964E-4]:2.285511951989E-1,69[&rate=5.483519789882964E-4]:8.217070945343E-1)[&rate=5.483519789882964E-4]:7.958723466821E-1,((62[&rate=5.483519789882964E-4]:4.356826522432E-1,(65[&rate=5.483519789882964E-4]:2.062901773901E-1,(60[&rate=5.483519789882964E-4]:1.000969671471E-1,64[&rate=5.483519789882964E-4]:2.507818986538E-1)[&rate=5.483519789882964E-4]:1.06193210243E-1)[&rate=5.483519789882964E-4]:3.761165293526E-2)[&rate=5.483519789882964E-4]:2.80269290272E-1,(63[&rate=5.483519789882964E-4]:2.709919769063E-1,61[&rate=5.483519789882964E-4]:3.120878673173E-1)[&rate=5.483519789882964E-4]:4.038640751979E-1)[&rate=5.483519789882964E-4]:8.906685945915E-1)[&rate=5.483519789882964E-4]:2.373747137408E-1,128[&rate=5.483519789882964E-4]:1.70426922345E0)[&rate=5.483519789882964E-4]:1.479903433109E-1)[&rate=5.483519789882964E-4]:6.076396152857E-2,((35[&rate=5.483519789882964E-4]:5.762278578221E-2,36[&rate=5.483519789882964E-4]:1.04198128248E-1)[&rate=5.483519789882964E-4]:1.861644490478E-1,(121[&rate=5.483519789882964E-4]:2.000257043539E0,127[&rate=5.483519789882964E-4]:2.44135293395E0)[&rate=5.483519789882964E-4]:3.695575885515E-1)[&rate=5.483519789882964E-4]:1.404691701719E-1)[&rate=5.483519789882964E-4]:4.776965910188E-1)[&rate=5.483519789882964E-4]:1.803382422036E-1,((((67[&rate=5.483519789882964E-4]:4.250421228504E-1,((124[&rate=5.483519789882964E-4]:6.360723872218E-2,123[&rate=5.483519789882964E-4]:6.63394791593E-2)[&rate=5.483519789882964E-4]:3.957642928041E-1,122[&rate=5.483519789882964E-4]:4.621037719634E-1)[&rate=5.483519789882964E-4]:4.642109012277E-1)[&rate=5.483519789882964E-4]:2.167955319546E-1,(66[&rate=5.483519789882964E-4]:3.741325898759E-1,(119[&rate=5.483519789882964E-4]:2.040456317842E0,(120[&rate=5.483519789882964E-4]:1.83100853904E0,((135[&rate=5.483519789882964E-4]:6.776564545085E-1,(138[&rate=5.483519789882964E-4]:5.01950857037E-1,136[&rate=5.483519789882964E-4]:3.704440077218E-1)[&rate=5.483519789882964E-4]:3.757055974716E-1)[&rate=5.483519789882964E-4]:7.064249644628E-1,126[&rate=5.483519789882964E-4]:9.46324101807E-1)[&rate=5.483519789882964E-4]:1.948723255482E-1)[&rate=5.483519789882964E-4]:1.135573678431E-1)[&rate=5.483519789882964E-4]:3.665529843626E-1)[&rate=5.483519789882964E-4]:2.67705064929E-1)[&rate=5.483519789882964E-4]:2.927221562518E-1,(((((((12[&rate=5.483519789882964E-4]:1.037154684747E-1,5[&rate=5.483519789882964E-4]:6.535930409128E-2)[&rate=5.483519789882964E-4]:2.37836169987E-1,29[&rate=5.483519789882964E-4]:4.484009535303E-1)[&rate=5.483519789882964E-4]:1.877146273668E-1,103[&rate=5.483519789882964E-4]:4.032388685683E-1)[&rate=5.483519789882964E-4]:1.979808587884E0,(((137[&rate=5.483519789882964E-4]:3.358880348002E-1,134[&rate=5.483519789882964E-4]:2.64655158088E-1)[&rate=5.483519789882964E-4]:3.943839418317E-1,133[&rate=5.483519789882964E-4]:6.891760862209E-1)[&rate=5.483519789882964E-4]:7.868740004978E-1,52[&rate=5.483519789882964E-4]:7.021673110619E-1)[&rate=5.483519789882964E-4]:1.658641082963E-2)[&rate=5.483519789882964E-4]:1.288622901044E-1,(53[&rate=5.483519789882964E-4]:5.739656436449E-1,(((80[&rate=5.483519789882964E-4]:2.292720266026E-1,81[&rate=5.483519789882964E-4]:2.292720266026E-1)[&rate=5.483519789882964E-4]:2.751922075041E-1,(((79[&rate=5.483519789882964E-4]:1.766681567708E-1,82[&rate=5.483519789882964E-4]:1.848873348529E-1)[&rate=5.483519789882964E-4]:7.496049561953E-2,(78[&rate=5.483519789882964E-4]:8.908954354213E-2,72[&rate=5.483519789882964E-4]:6.717173532282E-2)[&rate=5.483519789882964E-4]:1.625391088482E-1)[&rate=5.483519789882964E-4]:1.65754087416E-1,(71[&rate=5.483519789882964E-4]:1.699169272073E-1,(73[&rate=5.483519789882964E-4]:2.001529396206E-1,77[&rate=5.483519789882964E-4]:1.946734875659E-1)[&rate=5.483519789882964E-4]:3.825713827155E-2)[&rate=5.483519789882964E-4]:2.20068552325E-1)[&rate=5.483519789882964E-4]:9.530067238261E-2)[&rate=5.483519789882964E-4]:1.836228415445E-1,((76[&rate=5.483519789882964E-4]:3.127654926597E-1,(70[&rate=5.483519789882964E-4]:2.632707378273E-1,74[&rate=5.483519789882964E-4]:3.016269022108E-1)[&rate=5.483519789882964E-4]:1.113859044897E-2)[&rate=5.483519789882964E-4]:1.216395539202E-1,75[&rate=5.483519789882964E-4]:4.344050465799E-1)[&rate=5.483519789882964E-4]:3.029970975644E-1)[&rate=5.483519789882964E-4]:5.830265581127E-1)[&rate=5.483519789882964E-4]:2.654536470397E-1)[&rate=5.483519789882964E-4]:5.921679103843E-1,125[&rate=5.483519789882964E-4]:1.221204687408E0)[&rate=5.483519789882964E-4]:3.470068024192E-1,(68[&rate=5.483519789882964E-4]:5.602118423059E-1,(((58[&rate=5.483519789882964E-4]:2.918730547094E-1,(54[&rate=5.483519789882964E-4]:1.255763261592E-1,37[&rate=5.483519789882964E-4]:2.020790583996E-1)[&rate=5.483519789882964E-4]:1.089196793698E-1)[&rate=5.483519789882964E-4]:1.425477485167E-1,(59[&rate=5.483519789882964E-4]:3.584316628587E-1,(55[&rate=5.483519789882964E-4]:2.055735618641E-1,56[&rate=5.483519789882964E-4]:2.055735618641E-1)[&rate=5.483519789882964E-4]:1.44661379683E-1)[&rate=5.483519789882964E-4]:5.686345730718E-2)[&rate=5.483519789882964E-4]:1.070647723755E-1,57[&rate=5.483519789882964E-4]:5.250921329785E-1)[&rate=5.483519789882964E-4]:8.703227763349E-2)[&rate=5.483519789882964E-4]:8.413329808543E-1)[&rate=5.483519789882964E-4]:8.07356256688E-2)[&rate=5.483519789882964E-4]:4.712186515538E-2,(33[&rate=5.483519789882964E-4]:1.763950228243E-2,(34[&rate=5.483519789882964E-4]:2.756451986181E-2,32[&rate=5.483519789882964E-4]:5.646711642719E-3)[&rate=5.483519789882964E-4]:6.513338584999E-3)[&rate=5.483519789882964E-4]:8.459011913523E-2)[&rate=5.483519789882964E-4]:6.060956201229E-2);
tree STATE_4410000 [&joint=-20965.83150907101,lnP=-20965.83150907101] = [&R] (33[&rate=5.068582699768135E-4]:1.518331166967E-1,((((67[&rate=5.068582699768135E-4]:3.136089439061E-1,((123[&rate=5.068582699768135E-4]:3.937728887334E-1,124[&rate=5.068582699768135E-4]:3.910406482963E-1)[&rate=5.068582699768135E-4]:5.288686022366E-2,122[&rate=5.068582699768135E-4]:4.466597489571E-1)[&rate=5.068582699768135E-4]:3.682217452898E-1)[&rate=5.068582699768135E-4]:2.6984884161E-1,(66[&rate=5.068582699768135E-4]:3.081537663143E-1,(((119[&rate=5.068582699768135E-4]:9.547165882612E-1,120[&rate=5.068582699768135E-4]:8.588261773024E-1)[&rate=5.068582699768135E-4]:4.730908400507E-1,((138[&rate=5.068582699768135E-4]:1.811704000353E-1,136[&rate=5.068582699768135E-4]:4.966355072006E-2)[&rate=5.068582699768135E-4]:3.421205935827E-1,135[&rate=5.068582699768135E-4]:3.232909936179E-1)[&rate=5.068582699768135E-4]:7.565712292147E-1)[&rate=5.068582699768135E-4]:4.216261590488E-1,126[&rate=5.068582699768135E-4]:1.063731064717E0)[&rate=5.068582699768135E-4]:4.915968912822E-1)[&rate=5.068582699768135E-4]:2.753040192019E-1)[&rate=5.068582699768135E-4]:3.642807846006E-1,32[&rate=5.068582699768135E-4]:6.280706326756E-2)[&rate=5.068582699768135E-4]:2.323382553539E-2,(((68[&rate=5.068582699768135E-4]:8.676598610973E-1,((((58[&rate=5.068582699768135E-4]:2.987347810129E-1,(57[&rate=5.068582699768135E-4]:2.528107817801E-1,37[&rate=5.068582699768135E-4]:2.883299074632E-1)[&rate=5.068582699768135E-4]:2.953055660985E-2)[&rate=5.068582699768135E-4]:3.925992861149E-2,54[&rate=5.068582699768135E-4]:2.806176604441E-1)[&rate=5.068582699768135E-4]:2.280540070962E-1,(56[&rate=5.068582699768135E-4]:3.248470521536E-1,55[&rate=5.068582699768135E-4]:3.248470521536E-1)[&rate=5.068582699768135E-4]:2.138792601953E-1)[&rate=5.068582699768135E-4]:1.725040540075E-2,59[&rate=5.068582699768135E-4]:5.641734390612E-1)[&rate=5.068582699768135E-4]:3.52666749905E-1)[&rate=5.068582699768135E-4]:2.030419456601E-1,(((53[&rate=5.068582699768135E-4]:7.419622691764E-1,(((((78[&rate=5.068582699768135E-4]:2.081682279362E-1,72[&rate=5.068582699768135E-4]:1.862504197169E-1)[&rate=5.068582699768135E-4]:3.42499976921E-1,((79[&rate=5.068582699768135E-4]:3.252126425137E-1,71[&rate=5.068582699768135E-4]:2.978153822396E-1)[&rate=5.068582699768135E-4]:2.959378426348E-2,82[&rate=5.068582699768135E-4]:3.630256048592E-1)[&rate=5.068582699768135E-4]:1.958617780801E-1)[&rate=5.068582699768135E-4]:2.949419460149E-2,((80[&rate=5.068582699768135E-4]:2.139338047182E-1,81[&rate=5.068582699768135E-4]:2.139338047182E-1)[&rate=5.068582699768135E-4]:3.291162008992E-1,77[&rate=5.068582699768135E-4]:5.868856220557E-1)[&rate=5.068582699768135E-4]:2.889321575909E-2)[&rate=5.068582699768135E-4]:1.040142289252E-1,73[&rate=5.068582699768135E-4]:7.252725187948E-1)[&rate=5.068582699768135E-4]:2.388478609573E-1,((70[&rate=5.068582699768135E-4]:2.965271973134E-1,(76[&rate=5.068582699768135E-4]:3.262779869306E-1,74[&rate=5.068582699768135E-4]:3.262779869306E-1)[&rate=5.068582699768135E-4]:8.605374766197E-3)[&rate=5.068582699768135E-4]:2.648112403191E-1,75[&rate=5.068582699768135E-4]:5.99694602016E-1)[&rate=5.068582699768135E-4]:3.644257777361E-1)[&rate=5.068582699768135E-4]:5.243049480364E-1)[&rate=5.068582699768135E-4]:1.529896205221E-1,((52[&rate=5.068582699768135E-4]:5.989268559796E-1,(((12[&rate=5.068582699768135E-4]:3.201800589187E-1,5[&rate=5.068582699768135E-4]:2.818238945352E-1)[&rate=5.068582699768135E-4]:2.385377981042E-1,29[&rate=5.068582699768135E-4]:6.655671720914E-1)[&rate=5.068582699768135E-4]:3.382695471437E-1,103[&rate=5.068582699768135E-4]:7.709600069063E-1)[&rate=5.068582699768135E-4]:1.492260583634E0)[&rate=5.068582699768135E-4]:5.307549344263E-2,((137[&rate=5.068582699768135E-4]:3.343105313939E-1,133[&rate=5.068582699768135E-4]:2.932146409828E-1)[&rate=5.068582699768135E-4]:8.339029977554E-2,134[&rate=5.068582699768135E-4]:3.464679544572E-1)[&rate=5.068582699768135E-4]:1.049280184321E0)[&rate=5.068582699768135E-4]:2.511462615876E-1)[&rate=5.068582699768135E-4]:2.411623485163E-1,125[&rate=5.068582699768135E-4]:9.257317245536E-1)[&rate=5.068582699768135E-4]:3.116367488705E-1)[&rate=5.068582699768135E-4]:4.300050295934E-1,(34[&rate=5.068582699768135E-4]:8.216728308955E-2,(((((((26[&rate=5.068582699768135E-4]:9.794646974559E-1,((7[&rate=5.068582699768135E-4]:3.033148161327E-1,8[&rate=5.068582699768135E-4]:3.033148161327E-1)[&rate=5.068582699768135E-4]:5.457922958887E-1,((22[&rate=5.068582699768135E-4]:4.142426207697E-1,27[&rate=5.068582699768135E-4]:4.30680976934E-1)[&rate=5.068582699768135E-4]:2.402007756335E-1,(2[&rate=5.068582699768135E-4]:2.424424906499E-1,31[&rate=5.068582699768135E-4]:4.69839750924E-1)[&rate=5.068582699768135E-4]:2.393981660273E-1)[&rate=5.068582699768135E-4]:2.905541265771E-1)[&rate=5.068582699768135E-4]:2.350827036606E-2)[&rate=5.068582699768135E-4]:1.776335049659E0,(16[&rate=5.068582699768135E-4]:2.696555667258E0,(40[&rate=5.068582699768135E-4]:6.100307149064E-1,94[&rate=5.068582699768135E-4]:6.646755236494E-1)[&rate=5.068582699768135E-4]:1.032026233921E-3)[&rate=5.068582699768135E-4]:4.449559309785E-3)[&rate=5.068582699768135E-4]:1.374935455077E-2,((147[&rate=5.068582699768135E-4]:6.096085442117E-1,(((((((((23[&rate=5.068582699768135E-4]:9.086801204321E-1,(25[&rate=5.068582699768135E-4]:4.980174350824E-1,20[&rate=5.068582699768135E-4]:4.788393528907E-1)[&rate=5.068582699768135E-4]:4.216215894593E-1)[&rate=5.068582699768135E-4]:1.135544872048E-1,(140[&rate=5.068582699768135E-4]:6.158991915536E-1,11[&rate=5.068582699768135E-4]:6.350772737453E-1)[&rate=5.068582699768135E-4]:3.022258270424E-1)[&rate=5.068582699768135E-4]:3.710174602156E-1,102[&rate=5.068582699768135E-4]:2.425671363458E-1)[&rate=5.068582699768135E-4]:1.833410305939E-2,(((21[&rate=5.068582699768135E-4]:9.044273139372E-1,28[&rate=5.068582699768135E-4]:9.290848481836E-1)[&rate=5.068582699768135E-4]:2.963244585538E-2,1[&rate=5.068582699768135E-4]:1.724159241761E-1)[&rate=5.068582699768135E-4]:4.13162076897E-2,24[&rate=5.068582699768135E-4]:9.94554049674E-1)[&rate=5.068582699768135E-4]:4.279910253476E-1)[&rate=5.068582699768135E-4]:4.399204921563E-2,((((((14[&rate=5.068582699768135E-4]:3.137056776694E-1,17[&rate=5.068582699768135E-4]:3.520618420531E-1)[&rate=5.068582699768135E-4]:3.593657739973E-1,117[&rate=5.068582699768135E-4]:6.758111776943E-1)[&rate=5.068582699768135E-4]:1.542948368391E-1,(9[&rate=5.068582699768135E-4]:7.984216497769E-1,(30[&rate=5.068582699768135E-4]:4.27848136725E-1,4[&rate=5.068582699768135E-4]:2.55245396999E-1)[&rate=5.068582699768135E-4]:4.938611842847E-1)[&rate=5.068582699768135E-4]:2.072546064682E-2)[&rate=5.068582699768135E-4]:5.613808959971E-2,((110[&rate=5.068582699768135E-4]:5.985781023024E-1,105[&rate=5.068582699768135E-4]:5.766602940833E-1)[&rate=5.068582699768135E-4]:5.195169403416E-2,113[&rate=5.068582699768135E-4]:6.560092483913E-1)[&rate=5.068582699768135E-4]:2.274951297142E-1)[&rate=5.068582699768135E-4]:5.018010214427E-2,(((13[&rate=5.068582699768135E-4]:4.706661653048E-1,19[&rate=5.068582699768135E-4]:5.090223296885E-1)[&rate=5.068582699768135E-4]:1.888784333945E-1,115[&rate=5.068582699768135E-4]:5.773528178775E-1)[&rate=5.068582699768135E-4]:1.849633454791E-1,(((109[&rate=5.068582699768135E-4]:3.941263458557E-1,107[&rate=5.068582699768135E-4]:3.74948263664E-1)[&rate=5.068582699768135E-4]:1.686296430639E-1,(114[&rate=5.068582699768135E-4]:3.295176154199E-1,112[&rate=5.068582699768135E-4]:4.117093962417E-1)[&rate=5.068582699768135E-4]:1.537863187053E-1)[&rate=5.068582699768135E-4]:1.073437053619E-1,108[&rate=5.068582699768135E-4]:6.481818860625E-1)[&rate=5.068582699768135E-4]:1.716685238695E-1)[&rate=5.068582699768135E-4]:8.917653607129E-2)[&rate=5.068582699768135E-4]:1.045208789016E-1,(116[&rate=5.068582699768135E-4]:7.332248942466E-1,((((111[&rate=5.068582699768135E-4]:2.874009201896E-1,106[&rate=5.068582699768135E-4]:2.709625640252E-1)[&rate=5.068582699768135E-4]:1.538658340672E-2,139[&rate=5.068582699768135E-4]:4.781299693497E-1)[&rate=5.068582699768135E-4]:4.439021858094E-2,104[&rate=5.068582699768135E-4]:3.307393660129E-1)[&rate=5.068582699768135E-4]:4.491706797896E-1,(148[&rate=5.068582699768135E-4]:3.843796365842E-1,143[&rate=5.068582699768135E-4]:3.816399105568E-1)[&rate=5.068582699768135E-4]:3.736126009992E-1)[&rate=5.068582699768135E-4]:1.358882104687E-2)[&rate=5.068582699768135E-4]:2.227886840829E-1)[&rate=5.068582699768135E-4]:3.40660532209E-1)[&rate=5.068582699768135E-4]:8.942613036533E-4,((145[&rate=5.068582699768135E-4]:6.070978941209E-1,(141[&rate=5.068582699768135E-4]:4.585971974492E-1,144[&rate=5.068582699768135E-4]:4.558574714218E-1)[&rate=5.068582699768135E-4]:1.457609706442E-1)[&rate=5.068582699768135E-4]:3.688475181428E-1,142[&rate=5.068582699768135E-4]:9.759454122637E-1)[&rate=5.068582699768135E-4]:5.764174801266E-1)[&rate=5.068582699768135E-4]:3.264890696546E-1,((10[&rate=5.068582699768135E-4]:5.78299325042E-1,15[&rate=5.068582699768135E-4]:6.166554894255E-1)[&rate=5.068582699768135E-4]:2.237812111864E-1,((18[&rate=5.068582699768135E-4]:7.12811304924E-1,3[&rate=5.068582699768135E-4]:5.977428117734E-1)[&rate=5.068582699768135E-4]:1.335613634915E-1,6[&rate=5.068582699768135E-4]:7.833589697853E-1)[&rate=5.068582699768135E-4]:2.28321027874E-3)[&rate=5.068582699768135E-4]:8.959495080082E-1)[&rate=5.068582699768135E-4]:8.320507737885E-3,((((91[&rate=5.068582699768135E-4]:1.062497606056E-1,90[&rate=5.068582699768135E-4]:1.062497606056E-1)[&rate=5.068582699768135E-4]:2.484622887574E-2,92[&rate=5.068582699768135E-4]:1.310959894813E-1)[&rate=5.068582699768135E-4]:9.611875199772E-2,(87[&rate=5.068582699768135E-4]:7.986209971698E-2,(86[&rate=5.068582699768135E-4]:7.343177006098E-2,(((84[&rate=5.068582699768135E-4]:7.099357149878E-2,83[&rate=5.068582699768135E-4]:7.099357149878E-2)[&rate=5.068582699768135E-4]:9.819540589811E-4,85[&rate=5.068582699768135E-4]:7.197552555776E-2)[&rate=5.068582699768135E-4]:2.922591567043E-4,93[&rate=5.068582699768135E-4]:8.596641485148E-2)[&rate=5.068582699768135E-4]:1.163985346513E-3)[&rate=5.068582699768135E-4]:6.430329655996E-3)[&rate=5.068582699768135E-4]:1.336540116251E-1)[&rate=5.068582699768135E-4]:1.018404057467E-1,(88[&rate=5.068582699768135E-4]:7.260106981139E-2,89[&rate=5.068582699768135E-4]:8.62996999484E-2)[&rate=5.068582699768135E-4]:2.427554472774E-1)[&rate=5.068582699768135E-4]:1.862226911598E0)[&rate=5.068582699768135E-4]:6.912654383369E-1,101[&rate=5.068582699768135E-4]:1.326383113599E0)[&rate=5.068582699768135E-4]:1.990125404262E-1)[&rate=5.068582699768135E-4]:7.3235333708E-2,146[&rate=5.068582699768135E-4]:7.456854079743E-1)[&rate=5.068582699768135E-4]:3.794826261572E-3)[&rate=5.068582699768135E-4]:1.512458038158E-2,((99[&rate=5.068582699768135E-4]:4.248811632179E-1,96[&rate=5.068582699768135E-4]:3.893620375351E-1)[&rate=5.068582699768135E-4]:3.329297605964E-1,((98[&rate=5.068582699768135E-4]:6.177289769055E-1,(100[&rate=5.068582699768135E-4]:3.842079505617E-1,95[&rate=5.068582699768135E-4]:4.689074041138E-1)[&rate=5.068582699768135E-4]:1.597505345405E-1)[&rate=5.068582699768135E-4]:7.153009543458E-2,97[&rate=5.068582699768135E-4]:4.898055204276E-1)[&rate=5.068582699768135E-4]:4.669392797693E-2)[&rate=5.068582699768135E-4]:3.684853561176E-2)[&rate=5.068582699768135E-4]:7.225570990216E-3,39[&rate=5.068582699768135E-4]:6.516118063727E-1)[&rate=5.068582699768135E-4]:3.438037002866E-1,38[&rate=5.068582699768135E-4]:9.271094957303E-1)[&rate=5.068582699768135E-4]:2.922516880122E-1,((((((131[&rate=5.068582699768135E-4]:1.62769683454E-1,130[&rate=5.068582699768135E-4]:1.600299574266E-1)[&rate=5.068582699768135E-4]:9.749243838415E-2,(132[&rate=5.068582699768135E-4]:1.988643305454E-1,129[&rate=5.068582699768135E-4]:1.96124604518E-1)[&rate=5.068582699768135E-4]:6.139779129274E-2)[&rate=5.068582699768135E-4]:2.322447109245E-1,(118[&rate=5.068582699768135E-4]:5.872115004127E-1,69[&rate=5.068582699768135E-4]:5.981704045223E-1)[&rate=5.068582699768135E-4]:3.954190769246E-2)[&rate=5.068582699768135E-4]:9.885842337454E-1,(((62[&rate=5.068582699768135E-4]:3.729612221096E-1,(65[&rate=5.068582699768135E-4]:1.058635367396E-1,(64[&rate=5.068582699768135E-4]:2.068633610294E-1,60[&rate=5.068582699768135E-4]:5.617842952272E-2)[&rate=5.068582699768135E-4]:4.968510721687E-2)[&rate=5.068582699768135E-4]:7.531686345224E-2)[&rate=5.068582699768135E-4]:2.164536670949E-1,(63[&rate=5.068582699768135E-4]:2.476904588854E-1,61[&rate=5.068582699768135E-4]:2.887863492965E-1)[&rate=5.068582699768135E-4]:3.00628539908E-1)[&rate=5.068582699768135E-4]:7.052998912136E-1,128[&rate=5.068582699768135E-4]:1.154988753021E0)[&rate=5.068582699768135E-4]:3.206228614325E-1)[&rate=5.068582699768135E-4]:3.535589771092E-1,(((49[&rate=5.068582699768135E-4]:5.943379648945E-1,50[&rate=5.068582699768135E-4]:5.943379648945E-1)[&rate=5.068582699768135E-4]:7.307776658206E-2,45[&rate=5.068582699768135E-4]:6.92005895411E-1)[&rate=5.068582699768135E-4]:4.979797840451E-2,(((41[&rate=5.068582699768135E-4]:4.270967095138E-1,(42[&rate=5.068582699768135E-4]:3.636240715714E-1,48[&rate=5.068582699768135E-4]:4.018754376917E-1)[&rate=5.068582699768135E-4]:6.893711881664E-2)[&rate=5.068582699768135E-4]:5.80888312859E-2,(46[&rate=5.068582699768135E-4]:3.880307159202E-1,43[&rate=5.068582699768135E-4]:3.880307159202E-1)[&rate=5.068582699768135E-4]:1.517996336225E-1)[&rate=5.068582699768135E-4]:1.78872741253E-1,(51[&rate=5.068582699768135E-4]:4.895401653263E-1,(47[&rate=5.068582699768135E-4]:4.577810711861E-1,44[&rate=5.068582699768135E-4]:4.523165903119E-1)[&rate=5.068582699768135E-4]:5.908149851159E-2)[&rate=5.068582699768135E-4]:2.018405210979E-1)[&rate=5.068582699768135E-4]:3.129750433118E-2)[&rate=5.068582699768135E-4]:3.139705054556E-1)[&rate=5.068582699768135E-4]:1.787050513608E-1,((35[&rate=5.068582699768135E-4]:1.315044864336E-3,(121[&rate=5.068582699768135E-4]:2.092044350638E0,127[&rate=5.068582699768135E-4]:2.533140241049E0)[&rate=5.068582699768135E-4]:3.529809148664E-2)[&rate=5.068582699768135E-4]:2.492708066315E-5,36[&rate=5.068582699768135E-4]:4.791531441076E-2)[&rate=5.068582699768135E-4]:4.777685476905E-1)[&rate=5.068582699768135E-4]:1.378872175915E-1)[&rate=5.068582699768135E-4]:3.281852444926E-1)[&rate=5.068582699768135E-4]:7.805216858848E-3)[&rate=5.068582699768135E-4]:1.798619707364E-2)[&rate=5.068582699768135E-4]:6.031277583904E-2);
tree STATE_4500000 [&joint=-20977.755379725677,lnP=-20977.755379725677] = [&R] ((33[&rate=5.146841424941687E-4]:9.860396759976E-3,34[&rate=5.146841424941687E-4]:2.629875292435E-2)[&rate=5.146841424941687E-4]:7.725133358462E-2,((((68[&rate=5.146841424941687E-4]:7.964608254904E-1,(57[&rate=5.146841424941687E-4]:4.045411977409E-1,(((55[&rate=5.146841424941687E-4]:1.219045790922E-1,56[&rate=5.146841424941687E-4]:1.219045790922E-1)[&rate=5.146841424941687E-4]:1.412055824887E-1,(37[&rate=5.146841424941687E-4]:1.946965545948E-1,54[&rate=5.146841424941687E-4]:1.181938223544E-1)[&rate=5.146841424941687E-4]:1.148616944179E-1)[&rate=5.146841424941687E-4]:7.258079363682E-2,(59[&rate=5.146841424941687E-4]:3.196798745618E-1,58[&rate=5.146841424941687E-4]:3.388055576219E-1)[&rate=5.146841424941687E-4]:2.420780196754E-2)[&rate=5.146841424941687E-4]:5.792128077447E-2)[&rate=5.146841424941687E-4]:4.438321960556E-1)[&rate=5.146841424941687E-4]:4.084914507274E-1,(((((12[&rate=5.146841424941687E-4]:1.727667035485E-1,5[&rate=5.146841424941687E-4]:1.344105391651E-1)[&rate=5.146841424941687E-4]:2.262877225473E-1,29[&rate=5.146841424941687E-4]:5.059037411643E-1)[&rate=5.146841424941687E-4]:2.721001138964E-1,103[&rate=5.146841424941687E-4]:5.45127142732E-1)[&rate=5.146841424941687E-4]:1.930345344227E0,((((((77[&rate=5.146841424941687E-4]:3.772375479492E-1,(73[&rate=5.146841424941687E-4]:3.443285485146E-1,((80[&rate=5.146841424941687E-4]:1.105826517806E-1,81[&rate=5.146841424941687E-4]:1.105826517806E-1)[&rate=5.146841424941687E-4]:9.977495500795E-2,71[&rate=5.146841424941687E-4]:1.911795245968E-1)[&rate=5.146841424941687E-4]:8.465587323295E-2)[&rate=5.146841424941687E-4]:3.838845148935E-2)[&rate=5.146841424941687E-4]:6.631256009608E-2,((82[&rate=5.146841424941687E-4]:1.319022246207E-1,(78[&rate=5.146841424941687E-4]:2.563168179006E-2,72[&rate=5.146841424941687E-4]:3.713873570741E-3)[&rate=5.146841424941687E-4]:9.805136474862E-2)[&rate=5.146841424941687E-4]:1.074695296908E-1,79[&rate=5.146841424941687E-4]:2.311525762295E-1)[&rate=5.146841424941687E-4]:1.767810934598E-1)[&rate=5.146841424941687E-4]:3.197573123392E-1,(75[&rate=5.146841424941687E-4]:5.849757619716E-1,(76[&rate=5.146841424941687E-4]:4.351846104244E-1,(70[&rate=5.146841424941687E-4]:3.157118346464E-1,74[&rate=5.146841424941687E-4]:3.540679990299E-1)[&rate=5.146841424941687E-4]:8.111661139453E-2)[&rate=5.146841424941687E-4]:1.497911515472E-1)[&rate=5.146841424941687E-4]:1.838111104676E-1)[&rate=5.146841424941687E-4]:6.50031506052E-1,52[&rate=5.146841424941687E-4]:6.805520411905E-1)[&rate=5.146841424941687E-4]:9.842025109081E-2,(133[&rate=5.146841424941687E-4]:4.980839993666E-1,(134[&rate=5.146841424941687E-4]:4.191232860014E-1,137[&rate=5.146841424941687E-4]:4.903561627136E-1)[&rate=5.146841424941687E-4]:4.882372706405E-2)[&rate=5.146841424941687E-4]:1.054771068571E0)[&rate=5.146841424941687E-4]:1.411402149529E-2,53[&rate=5.146841424941687E-4]:7.848895924652E-1)[&rate=5.146841424941687E-4]:1.80924386216E-2)[&rate=5.146841424941687E-4]:4.064183675647E-1,125[&rate=5.146841424941687E-4]:9.990178849903E-1)[&rate=5.146841424941687E-4]:3.726010578943E-1)[&rate=5.146841424941687E-4]:2.374462157658E-1,(((((((95[&rate=5.146841424941687E-4]:5.244258067888E-1,(100[&rate=5.146841424941687E-4]:1.700655997982E-1,94[&rate=5.146841424941687E-4]:1.700655997982E-1)[&rate=5.146841424941687E-4]:2.696607534385E-1)[&rate=5.146841424941687E-4]:6.746052351649E-2,(98[&rate=5.146841424941687E-4]:5.713765001841E-1,((96[&rate=5.146841424941687E-4]:4.665512490619E-1,99[&rate=5.146841424941687E-4]:5.020703747447E-1)[&rate=5.146841424941687E-4]:8.455805837926E-2,97[&rate=5.146841424941687E-4]:3.653169577143E-1)[&rate=5.146841424941687E-4]:6.605990557333E-3)[&rate=5.146841424941687E-4]:9.580868372455E-3)[&rate=5.146841424941687E-4]:2.930245368244E-2,((((22[&rate=5.146841424941687E-4]:3.555617878083E-1,27[&rate=5.146841424941687E-4]:3.720001439727E-1)[&rate=5.146841424941687E-4]:5.531040730897E-1,((7[&rate=5.146841424941687E-4]:1.932691913131E-1,8[&rate=5.146841424941687E-4]:1.932691913131E-1)[&rate=5.146841424941687E-4]:3.70331752769E-1,26[&rate=5.146841424941687E-4]:6.704502591506E-1)[&rate=5.146841424941687E-4]:2.491745058571E-1)[&rate=5.146841424941687E-4]:1.832628393747E-1,(31[&rate=5.146841424941687E-4]:8.153911838665E-1,2[&rate=5.146841424941687E-4]:5.879939235924E-1)[&rate=5.146841424941687E-4]:3.313320369544E-1)[&rate=5.146841424941687E-4]:1.505392930799E0,(((3[&rate=5.146841424941687E-4]:8.258391337362E-1,(((6[&rate=5.146841424941687E-4]:3.788715413504E-1,18[&rate=5.146841424941687E-4]:4.418852399805E-1)[&rate=5.146841424941687E-4]:2.738256944487E-1,(10[&rate=5.146841424941687E-4]:4.034877518222E-1,15[&rate=5.146841424941687E-4]:4.418439162056E-1)[&rate=5.146841424941687E-4]:2.656478401413E-1)[&rate=5.146841424941687E-4]:2.025054662012E-1,((88[&rate=5.146841424941687E-4]:3.321586762962E-2,89[&rate=5.146841424941687E-4]:4.691449776664E-2)[&rate=5.146841424941687E-4]:1.978654562932E-1,((87[&rate=5.146841424941687E-4]:1.788085264961E-1,((91[&rate=5.146841424941687E-4]:5.199082848097E-2,90[&rate=5.146841424941687E-4]:5.199082848097E-2)[&rate=5.146841424941687E-4]:1.170711901382E-1,92[&rate=5.146841424941687E-4]:1.690620186191E-1)[&rate=5.146841424941687E-4]:2.344513801399E-2)[&rate=5.146841424941687E-4]:1.360009159724E-3,(((86[&rate=5.146841424941687E-4]:1.096348808776E-1,83[&rate=5.146841424941687E-4]:1.096348808776E-1)[&rate=5.146841424941687E-4]:3.603679583184E-3,84[&rate=5.146841424941687E-4]:1.132385604608E-1)[&rate=5.146841424941687E-4]:4.862032803074E-2,(85[&rate=5.146841424941687E-4]:5.803776946934E-2,93[&rate=5.146841424941687E-4]:7.173639960635E-2)[&rate=5.146841424941687E-4]:1.038211190222E-1)[&rate=5.146841424941687E-4]:1.830964716432E-2)[&rate=5.146841424941687E-4]:5.091278826699E-2)[&rate=5.146841424941687E-4]:1.111792610954E0)[&rate=5.146841424941687E-4]:2.269122625639E-2)[&rate=5.146841424941687E-4]:4.535342458866E-1,(((((9[&rate=5.146841424941687E-4]:6.319750407393E-1,(((30[&rate=5.146841424941687E-4]:3.128742753528E-1,4[&rate=5.146841424941687E-4]:1.402715356268E-1)[&rate=5.146841424941687E-4]:3.738123435338E-1,113[&rate=5.146841424941687E-4]:5.716181257357E-1)[&rate=5.146841424941687E-4]:5.527139579239E-2,(14[&rate=5.146841424941687E-4]:2.300435520287E-1,17[&rate=5.146841424941687E-4]:2.683997164124E-1)[&rate=5.146841424941687E-4]:3.968459694994E-1)[&rate=5.146841424941687E-4]:1.330469729322E-2)[&rate=5.146841424941687E-4]:5.777188312914E-2,(117[&rate=5.146841424941687E-4]:5.511351657768E-1,(105[&rate=5.146841424941687E-4]:4.700296859353E-1,110[&rate=5.146841424941687E-4]:4.919474941544E-1)[&rate=5.146841424941687E-4]:5.096849354018E-2)[&rate=5.146841424941687E-4]:1.495706622012E-1)[&rate=5.146841424941687E-4]:3.11546054023E-1,(((((114[&rate=5.146841424941687E-4]:8.316611221552E-2,112[&rate=5.146841424941687E-4]:1.653578930374E-1)[&rate=5.146841424941687E-4]:2.188044027205E-1,109[&rate=5.146841424941687E-4]:3.814225697306E-1)[&rate=5.146841424941687E-4]:1.863582425173E-1,(108[&rate=5.146841424941687E-4]:4.036683413E-1,107[&rate=5.146841424941687E-4]:4.064080673274E-1)[&rate=5.146841424941687E-4]:1.421946627287E-1)[&rate=5.146841424941687E-4]:1.292523442825E-1,((13[&rate=5.146841424941687E-4]:3.105219582869E-1,19[&rate=5.146841424941687E-4]:3.488781226706E-1)[&rate=5.146841424941687E-4]:2.440020369564E-1,115[&rate=5.146841424941687E-4]:4.723322144215E-1)[&rate=5.146841424941687E-4]:1.452488873143E-1)[&rate=5.146841424941687E-4]:1.465191291029E-1,(((111[&rate=5.146841424941687E-4]:1.351100605127E-1,106[&rate=5.146841424941687E-4]:1.186717043483E-1)[&rate=5.146841424941687E-4]:2.445458000073E-2,(104[&rate=5.146841424941687E-4]:1.235354707205E-1,139[&rate=5.146841424941687E-4]:3.153162926383E-1)[&rate=5.146841424941687E-4]:1.959081362855E-2)[&rate=5.146841424941687E-4]:4.963740266785E-1,((148[&rate=5.146841424941687E-4]:3.760412406014E-1,143[&rate=5.146841424941687E-4]:3.73301514574E-1)[&rate=5.146841424941687E-4]:2.330297844391E-1,116[&rate=5.146841424941687E-4]:5.707148606569E-1)[&rate=5.146841424941687E-4]:8.51147776795E-3)[&rate=5.146841424941687E-4]:1.848738924139E-1)[&rate=5.146841424941687E-4]:1.632201443129E-1)[&rate=5.146841424941687E-4]:1.86956566951E-1,((((20[&rate=5.146841424941687E-4]:2.648557053293E-1,25[&rate=5.146841424941687E-4]:2.84033787521E-1)[&rate=5.146841424941687E-4]:4.398372423788E-1,23[&rate=5.146841424941687E-4]:7.129121257902E-1)[&rate=5.146841424941687E-4]:3.944474671997E-2,(140[&rate=5.146841424941687E-4]:3.415877488922E-1,11[&rate=5.146841424941687E-4]:3.607658310839E-1)[&rate=5.146841424941687E-4]:3.066595345771E-1)[&rate=5.146841424941687E-4]:4.821438397386E-1,(102[&rate=5.146841424941687E-4]:2.408051169437E-2,(((21[&rate=5.146841424941687E-4]:7.520036789021E-1,28[&rate=5.146841424941687E-4]:7.766612131485E-1)[&rate=5.146841424941687E-4]:1.459637464866E-1,1[&rate=5.146841424941687E-4]:1.363235897722E-1)[&rate=5.146841424941687E-4]:2.3453695575E-1,24[&rate=5.146841424941687E-4]:1.15168246333E0)[&rate=5.146841424941687E-4]:3.404188398026E-2)[&rate=5.146841424941687E-4]:5.973526904773E-2)[&rate=5.146841424941687E-4]:3.86803394428E-2)[&rate=5.146841424941687E-4]:4.592198947988E-2,(142[&rate=5.146841424941687E-4]:4.75153849975E-1,((145[&rate=5.146841424941687E-4]:2.605648652527E-1,144[&rate=5.146841424941687E-4]:2.550854131978E-1)[&rate=5.146841424941687E-4]:9.950010853011E-2,141[&rate=5.146841424941687E-4]:3.573252477552E-1)[&rate=5.146841424941687E-4]:1.150888761922E-1)[&rate=5.146841424941687E-4]:9.398396021556E-1)[&rate=5.146841424941687E-4]:1.136949959854E-1)[&rate=5.146841424941687E-4]:5.04198851163E-1,101[&rate=5.146841424941687E-4]:7.808325047583E-1)[&rate=5.146841424941687E-4]:6.603247427518E-1)[&rate=5.146841424941687E-4]:1.385143317634E-2)[&rate=5.146841424941687E-4]:2.269555260067E-1,(((16[&rate=5.146841424941687E-4]:2.681858837163E0,(39[&rate=5.146841424941687E-4]:5.404572095802E-1,146[&rate=5.146841424941687E-4]:6.606757888151E-1)[&rate=5.146841424941687E-4]:5.590870146525E-2)[&rate=5.146841424941687E-4]:3.521984349795E-2,147[&rate=5.146841424941687E-4]:6.889628037237E-1)[&rate=5.146841424941687E-4]:3.749909716648E-2,40[&rate=5.146841424941687E-4]:6.690848517099E-1)[&rate=5.146841424941687E-4]:3.971519598952E-2)[&rate=5.146841424941687E-4]:5.363040015909E-1,38[&rate=5.146841424941687E-4]:1.176798038361E0)[&rate=5.146841424941687E-4]:5.043007950272E-2,((35[&rate=5.146841424941687E-4]:1.989929959486E-1,((121[&rate=5.146841424941687E-4]:1.835049093824E0,127[&rate=5.146841424941687E-4]:2.276144984235E0)[&rate=5.146841424941687E-4]:2.518166807029E-1,36[&rate=5.146841424941687E-4]:7.413719732483E-3)[&rate=5.146841424941687E-4]:2.381546186819E-1)[&rate=5.146841424941687E-4]:2.174142298414E-2,((((((131[&rate=5.146841424941687E-4]:9.332710406445E-2,130[&rate=5.146841424941687E-4]:9.05873780371E-2)[&rate=5.146841424941687E-4]:1.411238108557E-1,(132[&rate=5.146841424941687E-4]:1.983117454291E-1,129[&rate=5.146841424941687E-4]:1.955720194017E-1)[&rate=5.146841424941687E-4]:3.613916949109E-2)[&rate=5.146841424941687E-4]:3.467234401075E-1,(118[&rate=5.146841424941687E-4]:5.395584182831E-1,69[&rate=5.146841424941687E-4]:5.505173223928E-1)[&rate=5.146841424941687E-4]:1.758625120871E-1)[&rate=5.146841424941687E-4]:6.941534552785E-1,128[&rate=5.146841424941687E-4]:1.269848358251E0)[&rate=5.146841424941687E-4]:3.160023245421E-1,(((65[&rate=5.146841424941687E-4]:1.025060843214E-1,(60[&rate=5.146841424941687E-4]:2.828297630836E-2,62[&rate=5.146841424941687E-4]:2.200637982261E-1)[&rate=5.146841424941687E-4]:7.422310801305E-2)[&rate=5.146841424941687E-4]:3.498051793572E-2,64[&rate=5.146841424941687E-4]:2.881715337638E-1)[&rate=5.146841424941687E-4]:4.254758091458E-1,(63[&rate=5.146841424941687E-4]:3.270963930954E-2,61[&rate=5.146841424941687E-4]:7.380552972059E-2)[&rate=5.146841424941687E-4]:6.809377036001E-1)[&rate=5.146841424941687E-4]:9.708334768701E-1)[&rate=5.146841424941687E-4]:9.673142458001E-2,((45[&rate=5.146841424941687E-4]:6.502007898437E-1,44[&rate=5.146841424941687E-4]:6.529330302808E-1)[&rate=5.146841424941687E-4]:2.75103185732E-2,(((49[&rate=5.146841424941687E-4]:4.397352800521E-1,50[&rate=5.146841424941687E-4]:4.397352800521E-1)[&rate=5.146841424941687E-4]:1.461357867074E-1,47[&rate=5.146841424941687E-4]:6.186579520052E-1)[&rate=5.146841424941687E-4]:4.467825883876E-2,(((((41[&rate=5.146841424941687E-4]:3.252875802123E-1,48[&rate=5.146841424941687E-4]:3.690034272068E-1)[&rate=5.146841424941687E-4]:7.187150185267E-2,42[&rate=5.146841424941687E-4]:4.026235629393E-1)[&rate=5.146841424941687E-4]:8.733701572131E-2,43[&rate=5.146841424941687E-4]:5.391409065293E-1)[&rate=5.146841424941687E-4]:2.367016878301E-2,46[&rate=5.146841424941687E-4]:5.628110753123E-1)[&rate=5.146841424941687E-4]:9.486167545597E-2,51[&rate=5.146841424941687E-4]:6.303503463968E-1)[&rate=5.146841424941687E-4]:5.663460075671E-3)[&rate=5.146841424941687E-4]:2.257161888429E-2)[&rate=5.146841424941687E-4]:2.314747866654E-1)[&rate=5.146841424941687E-4]:6.691943484689E-2)[&rate=5.146841424941687E-4]:4.041282524157E-1)[&rate=5.146841424941687E-4]:2.108072669754E-1,((66[&rate=5.146841424941687E-4]:3.198793382628E-1,(126[&rate=5.146841424941687E-4]:9.923241509902E-1,((120[&rate=5.146841424941687E-4]:1.547131476551E0,((138[&rate=5.146841424941687E-4]:2.027886698274E-1,136[&rate=5.146841424941687E-4]:7.12818205122E-2)[&rate=5.146841424941687E-4]:7.959753960786E-1,135[&rate=5.146841424941687E-4]:7.98764065906E-1)[&rate=5.146841424941687E-4]:4.963126161242E-1)[&rate=5.146841424941687E-4]:7.925438132617E-2,119[&rate=5.146841424941687E-4]:1.722276268836E0)[&rate=5.146841424941687E-4]:5.575040479821E-2)[&rate=5.146841424941687E-4]:5.747293769576E-1)[&rate=5.146841424941687E-4]:2.891784129868E-1,(67[&rate=5.146841424941687E-4]:4.855349901939E-1,(122[&rate=5.146841424941687E-4]:2.662697147259E-1,(123[&rate=5.146841424941687E-4]:4.858650492945E-2,124[&rate=5.146841424941687E-4]:4.585426449233E-2)[&rate=5.146841424941687E-4]:2.176832097965E-1)[&rate=5.146841424941687E-4]:7.205378258087E-1)[&rate=5.146841424941687E-4]:1.235227610556E-1)[&rate=5.146841424941687E-4]:2.266121870742E-1)[&rate=5.146841424941687E-4]:5.900791588752E-2)[&rate=5.146841424941687E-4]:4.861791257745E-3,32[&rate=5.146841424941687E-4]:1.460813861989E-2)[&rate=5.146841424941687E-4]:6.702413966999E-2);
tree STATE_4590000 [&joint=-20980.554821896993,lnP=-20980.554821896993] = [&R] ((32[&rate=5.671602015828283E-4]:3.840108535946E-2,(((((68[&rate=5.671602015828283E-4]:3.582041533956E-1,(59[&rate=5.671602015828283E-4]:3.320597850309E-1,((((58[&rate=5.671602015828283E-4]:1.776231294535E-1,37[&rate=5.671602015828283E-4]:1.967488125137E-1)[&rate=5.671602015828283E-4]:1.92368902341E-2,57[&rate=5.671602015828283E-4]:1.804665770647E-1)[&rate=5.671602015828283E-4]:5.741176308469E-3,54[&rate=5.671602015828283E-4]:1.452241468158E-1)[&rate=5.671602015828283E-4]:8.332201000811E-2,(55[&rate=5.671602015828283E-4]:1.222590620524E-1,56[&rate=5.671602015828283E-4]:1.222590620524E-1)[&rate=5.671602015828283E-4]:1.363417395801E-1)[&rate=5.671602015828283E-4]:6.526226208683E-2)[&rate=5.671602015828283E-4]:7.532469623358E-2)[&rate=5.671602015828283E-4]:4.209309074213E-1,((53[&rate=5.671602015828283E-4]:6.995284349746E-1,(((134[&rate=5.671602015828283E-4]:3.255585698082E-1,137[&rate=5.671602015828283E-4]:3.967914465205E-1)[&rate=5.671602015828283E-4]:2.031096827268E-1,133[&rate=5.671602015828283E-4]:5.588052388362E-1)[&rate=5.671602015828283E-4]:6.727821415253E-1,(((((12[&rate=5.671602015828283E-4]:3.887564441376E-1,5[&rate=5.671602015828283E-4]:3.504002797541E-1)[&rate=5.671602015828283E-4]:1.440768242584E-1,29[&rate=5.671602015828283E-4]:6.396825834645E-1)[&rate=5.671602015828283E-4]:1.892479449081E-1,103[&rate=5.671602015828283E-4]:5.960538160438E-1)[&rate=5.671602015828283E-4]:1.462290019448E0,52[&rate=5.671602015828283E-4]:3.940501009311E-1)[&rate=5.671602015828283E-4]:2.637188049555E-2,((((((78[&rate=5.671602015828283E-4]:5.705835207428E-2,72[&rate=5.671602015828283E-4]:3.514054385497E-2)[&rate=5.671602015828283E-4]:1.36611770974E-1,79[&rate=5.671602015828283E-4]:1.936701230483E-1)[&rate=5.671602015828283E-4]:4.946629224927E-3,82[&rate=5.671602015828283E-4]:2.068359303553E-1)[&rate=5.671602015828283E-4]:2.06022320348E-1,(73[&rate=5.671602015828283E-4]:3.15720905876E-1,71[&rate=5.671602015828283E-4]:2.472277551912E-1)[&rate=5.671602015828283E-4]:1.30014057156E-1)[&rate=5.671602015828283E-4]:5.04932604451E-2,((80[&rate=5.671602015828283E-4]:8.148362438956E-2,81[&rate=5.671602015828283E-4]:8.148362438956E-2)[&rate=5.671602015828283E-4]:3.465513270304E-1,77[&rate=5.671602015828283E-4]:4.718705678584E-1)[&rate=5.671602015828283E-4]:1.887820356404E-2)[&rate=5.671602015828283E-4]:3.240226933665E-1,((70[&rate=5.671602015828283E-4]:2.818307485677E-1,(74[&rate=5.671602015828283E-4]:2.908518088389E-1,76[&rate=5.671602015828283E-4]:2.908518088389E-1)[&rate=5.671602015828283E-4]:2.933510411222E-2)[&rate=5.671602015828283E-4]:1.414404725505E-1,75[&rate=5.671602015828283E-4]:4.616273855016E-1)[&rate=5.671602015828283E-4]:3.58623531342E-1)[&rate=5.671602015828283E-4]:3.384374018838E-1)[&rate=5.671602015828283E-4]:3.728262327802E-2)[&rate=5.671602015828283E-4]:2.500205515813E-1)[&rate=5.671602015828283E-4]:2.53204511066E-1,125[&rate=5.671602015828283E-4]:7.423504323794E-1)[&rate=5.671602015828283E-4]:2.034512951042E-1)[&rate=5.671602015828283E-4]:5.997342070727E-1,(((146[&rate=5.671602015828283E-4]:1.002697011144E0,((16[&rate=5.671602015828283E-4]:2.659256611829E0,(((40[&rate=5.671602015828283E-4]:5.179180173914E-1,((95[&rate=5.671602015828283E-4]:3.316226160453E-1,(100[&rate=5.671602015828283E-4]:8.276872398353E-2,94[&rate=5.671602015828283E-4]:8.276872398353E-2)[&rate=5.671602015828283E-4]:1.641544385097E-1)[&rate=5.671602015828283E-4]:2.557939935197E-1,((97[&rate=5.671602015828283E-4]:2.891186758929E-1,(99[&rate=5.671602015828283E-4]:4.220925714364E-1,96[&rate=5.671602015828283E-4]:3.865734457535E-1)[&rate=5.671602015828283E-4]:8.833757986624E-2)[&rate=5.671602015828283E-4]:8.78918851452E-2,98[&rate=5.671602015828283E-4]:5.764641129506E-1)[&rate=5.671602015828283E-4]:2.3534865631E-5)[&rate=5.671602015828283E-4]:6.984567012146E-2)[&rate=5.671602015828283E-4]:1.006744893876E-2,147[&rate=5.671602015828283E-4]:5.853625155105E-1)[&rate=5.671602015828283E-4]:3.438882498166E-3,((((((((91[&rate=5.671602015828283E-4]:3.419436479033E-2,90[&rate=5.671602015828283E-4]:3.419436479033E-2)[&rate=5.671602015828283E-4]:1.861215508049E-1,92[&rate=5.671602015828283E-4]:2.203159155953E-1)[&rate=5.671602015828283E-4]:1.014408219229E-2,87[&rate=5.671602015828283E-4]:2.167613676505E-1)[&rate=5.671602015828283E-4]:3.906066539026E-2,((93[&rate=5.671602015828283E-4]:1.220101643202E-1,(84[&rate=5.671602015828283E-4]:1.058769928803E-1,85[&rate=5.671602015828283E-4]:1.058769928803E-1)[&rate=5.671602015828283E-4]:2.434541302843E-3)[&rate=5.671602015828283E-4]:7.432580279068E-2,(86[&rate=5.671602015828283E-4]:9.474615618509E-2,83[&rate=5.671602015828283E-4]:9.474615618509E-2)[&rate=5.671602015828283E-4]:8.789118078874E-2)[&rate=5.671602015828283E-4]:7.318469606697E-2)[&rate=5.671602015828283E-4]:1.438715114261E-1,(88[&rate=5.671602015828283E-4]:1.660255020084E-1,89[&rate=5.671602015828283E-4]:1.797241321454E-1)[&rate=5.671602015828283E-4]:2.336680424586E-1)[&rate=5.671602015828283E-4]:1.042550908679E0,(3[&rate=5.671602015828283E-4]:7.134293066674E-1,(6[&rate=5.671602015828283E-4]:6.272640271718E-1,(18[&rate=5.671602015828283E-4]:6.42945864987E-1,(10[&rate=5.671602015828283E-4]:2.75563248537E-1,15[&rate=5.671602015828283E-4]:3.139194129205E-1)[&rate=5.671602015828283E-4]:3.208072739842E-1)[&rate=5.671602015828283E-4]:4.733186081493E-2)[&rate=5.671602015828283E-4]:1.382200740161E-1)[&rate=5.671602015828283E-4]:1.890891190814E-1)[&rate=5.671602015828283E-4]:6.93423892882E-1,(((142[&rate=5.671602015828283E-4]:7.705834113574E-1,((144[&rate=5.671602015828283E-4]:4.96677382664E-1,145[&rate=5.671602015828283E-4]:5.02156834719E-1)[&rate=5.671602015828283E-4]:1.120999781018E-1,141[&rate=5.671602015828283E-4]:6.115170867932E-1)[&rate=5.671602015828283E-4]:1.563265985366E-1)[&rate=5.671602015828283E-4]:9.355948501454E-1,((((((104[&rate=5.671602015828283E-4]:4.184040907911E-1,139[&rate=5.671602015828283E-4]:6.101849127088E-1)[&rate=5.671602015828283E-4]:2.151647587674E-1,(111[&rate=5.671602015828283E-4]:1.555412266331E-1,106[&rate=5.671602015828283E-4]:1.391028704687E-1)[&rate=5.671602015828283E-4]:4.944659790898E-1)[&rate=5.671602015828283E-4]:2.684715005481E-1,116[&rate=5.671602015828283E-4]:8.417663775038E-1)[&rate=5.671602015828283E-4]:6.962978435568E-2,(148[&rate=5.671602015828283E-4]:5.60333175461E-1,143[&rate=5.671602015828283E-4]:5.575934494336E-1)[&rate=5.671602015828283E-4]:3.894191507822E-1)[&rate=5.671602015828283E-4]:3.443702750056E-1,(115[&rate=5.671602015828283E-4]:6.931720093972E-1,(((114[&rate=5.671602015828283E-4]:2.986260970365E-1,109[&rate=5.671602015828283E-4]:3.78078151831E-1)[&rate=5.671602015828283E-4]:1.821075908533E-1,(107[&rate=5.671602015828283E-4]:2.562551706829E-1,108[&rate=5.671602015828283E-4]:2.535154446555E-1)[&rate=5.671602015828283E-4]:2.847524898097E-1)[&rate=5.671602015828283E-4]:1.383911356089E-1,(13[&rate=5.671602015828283E-4]:4.700747938751E-1,19[&rate=5.671602015828283E-4]:5.084309582588E-1)[&rate=5.671602015828283E-4]:2.312418104454E-1)[&rate=5.671602015828283E-4]:7.404718589858E-2)[&rate=5.671602015828283E-4]:5.625944274678E-1)[&rate=5.671602015828283E-4]:2.594163517391E-2,((105[&rate=5.671602015828283E-4]:5.259648294055E-1,110[&rate=5.671602015828283E-4]:5.478826376246E-1)[&rate=5.671602015828283E-4]:3.614398283566E-1,(((9[&rate=5.671602015828283E-4]:6.299319893869E-1,((30[&rate=5.671602015828283E-4]:1.917983931504E-1,4[&rate=5.671602015828283E-4]:1.919565342438E-2)[&rate=5.671602015828283E-4]:5.533033668054E-1,(14[&rate=5.671602015828283E-4]:5.370564311315E-1,17[&rate=5.671602015828283E-4]:5.754125955152E-1)[&rate=5.671602015828283E-4]:9.297683567351E-2)[&rate=5.671602015828283E-4]:8.117900663951E-3)[&rate=5.671602015828283E-4]:6.950953986928E-2,(113[&rate=5.671602015828283E-4]:5.836242739034E-1,112[&rate=5.671602015828283E-4]:5.836242739034E-1)[&rate=5.671602015828283E-4]:1.240364334348E-1)[&rate=5.671602015828283E-4]:2.7744178287E-2,117[&rate=5.671602015828283E-4]:7.381446116528E-1)[&rate=5.671602015828283E-4]:1.793970324107E-1)[&rate=5.671602015828283E-4]:4.490979348249E-1)[&rate=5.671602015828283E-4]:1.696756689157E-1)[&rate=5.671602015828283E-4]:3.036755697755E-2,(((1[&rate=5.671602015828283E-4]:5.676724255636E-2,(21[&rate=5.671602015828283E-4]:7.387271049315E-1,28[&rate=5.671602015828283E-4]:7.633846391779E-1)[&rate=5.671602015828283E-4]:7.968397324139E-2)[&rate=5.671602015828283E-4]:1.430077813309E-1,24[&rate=5.671602015828283E-4]:9.805969416954E-1)[&rate=5.671602015828283E-4]:4.211371043513E-1,(((11[&rate=5.671602015828283E-4]:6.636076649004E-1,140[&rate=5.671602015828283E-4]:6.444295827087E-1)[&rate=5.671602015828283E-4]:4.339094598382E-2,((20[&rate=5.671602015828283E-4]:2.223336831728E-1,25[&rate=5.671602015828283E-4]:2.415117653645E-1)[&rate=5.671602015828283E-4]:4.363169082968E-1,23[&rate=5.671602015828283E-4]:6.668697695516E-1)[&rate=5.671602015828283E-4]:1.250603481818E-1)[&rate=5.671602015828283E-4]:4.606807349527E-1,102[&rate=5.671602015828283E-4]:1.019259211795E-1)[&rate=5.671602015828283E-4]:1.381642892509E-1)[&rate=5.671602015828283E-4]:2.498802655842E-1)[&rate=5.671602015828283E-4]:1.087115686436E-1)[&rate=5.671602015828283E-4]:8.304835965865E-1,101[&rate=5.671602015828283E-4]:1.42368618919E0)[&rate=5.671602015828283E-4]:8.090231863237E-2)[&rate=5.671602015828283E-4]:4.233933688357E-2)[&rate=5.671602015828283E-4]:1.229451866237E-2,((2[&rate=5.671602015828283E-4]:6.165017462792E-1,(((26[&rate=5.671602015828283E-4]:4.110851235653E-1,(7[&rate=5.671602015828283E-4]:1.366870363106E-1,8[&rate=5.671602015828283E-4]:1.366870363106E-1)[&rate=5.671602015828283E-4]:1.675487721862E-1)[&rate=5.671602015828283E-4]:2.395179376458E-1,(22[&rate=5.671602015828283E-4]:4.080842480886E-1,27[&rate=5.671602015828283E-4]:4.24522604253E-1)[&rate=5.671602015828283E-4]:2.315599090129E-1)[&rate=5.671602015828283E-4]:5.098695758859E-2,31[&rate=5.671602015828283E-4]:7.454256352381E-1)[&rate=5.671602015828283E-4]:9.847337131518E-2)[&rate=5.671602015828283E-4]:1.813760352664E0,39[&rate=5.671602015828283E-4]:4.735362961134E-1)[&rate=5.671602015828283E-4]:1.125219082609E-1)[&rate=5.671602015828283E-4]:2.964202275344E-1)[&rate=5.671602015828283E-4]:3.195644288883E-1,38[&rate=5.671602015828283E-4]:1.133736849868E0)[&rate=5.671602015828283E-4]:2.160974509163E-1,(((36[&rate=5.671602015828283E-4]:8.117796453248E-2,35[&rate=5.671602015828283E-4]:3.460262206672E-2)[&rate=5.671602015828283E-4]:2.326638970325E-2,(121[&rate=5.671602015828283E-4]:1.71607929946E0,127[&rate=5.671602015828283E-4]:2.157175189871E0)[&rate=5.671602015828283E-4]:4.678171095704E-1)[&rate=5.671602015828283E-4]:8.469233352303E-2,(((118[&rate=5.671602015828283E-4]:6.106392963226E-1,(69[&rate=5.671602015828283E-4]:5.766194112222E-1,((131[&rate=5.671602015828283E-4]:1.314354029188E-1,130[&rate=5.671602015828283E-4]:1.286956768915E-1)[&rate=5.671602015828283E-4]:2.181483442121E-2,(132[&rate=5.671602015828283E-4]:1.526388356201E-1,129[&rate=5.671602015828283E-4]:1.498991095928E-1)[&rate=5.671602015828283E-4]:6.114017198842E-4)[&rate=5.671602015828283E-4]:2.7816369443E-1)[&rate=5.671602015828283E-4]:4.497878921001E-2)[&rate=5.671602015828283E-4]:8.098191639087E-1,(((65[&rate=5.671602015828283E-4]:9.110267666245E-2,((60[&rate=5.671602015828283E-4]:7.362341216153E-2,64[&rate=5.671602015828283E-4]:2.243083436682E-1)[&rate=5.671602015828283E-4]:1.41021812133E-2,62[&rate=5.671602015828283E-4]:2.795064152926E-1)[&rate=5.671602015828283E-4]:3.377083287623E-3)[&rate=5.671602015828283E-4]:3.325205127275E-1,(63[&rate=5.671602015828283E-4]:2.143171757149E-1,61[&rate=5.671602015828283E-4]:2.554130661259E-1)[&rate=5.671602015828283E-4]:3.599909451818E-1)[&rate=5.671602015828283E-4]:6.303443855457E-1,128[&rate=5.671602015828283E-4]:1.106022369456E0)[&rate=5.671602015828283E-4]:1.747100633779E-1)[&rate=5.671602015828283E-4]:1.504705073063E-1,((45[&rate=5.671602015828283E-4]:5.54376165494E-1,44[&rate=5.671602015828283E-4]:5.571084059311E-1)[&rate=5.671602015828283E-4]:5.042056409316E-2,(47[&rate=5.671602015828283E-4]:5.51943527939E-1,((43[&rate=5.671602015828283E-4]:3.52929972659E-1,(46[&rate=5.671602015828283E-4]:3.409056931588E-1,((48[&rate=5.671602015828283E-4]:1.015901741404E-1,42[&rate=5.671602015828283E-4]:6.333880802022E-2)[&rate=5.671602015828283E-4]:7.864246852704E-2,41[&rate=5.671602015828283E-4]:1.36516795673E-1)[&rate=5.671602015828283E-4]:1.497440887428E-1)[&rate=5.671602015828283E-4]:1.202427950018E-2)[&rate=5.671602015828283E-4]:1.879517148903E-1,(51[&rate=5.671602015828283E-4]:5.010362024655E-1,(50[&rate=5.671602015828283E-4]:3.054910810619E-1,49[&rate=5.671602015828283E-4]:3.054910810619E-1)[&rate=5.671602015828283E-4]:1.900806405294E-1)[&rate=5.671602015828283E-4]:1.252308071223E-2)[&rate=5.671602015828283E-4]:1.106184038973E-2)[&rate=5.671602015828283E-4]:6.104992295954E-2)[&rate=5.671602015828283E-4]:5.300999826187E-2)[&rate=5.671602015828283E-4]:2.401255284404E-1)[&rate=5.671602015828283E-4]:6.049075089758E-1)[&rate=5.671602015828283E-4]:8.367977584854E-2)[&rate=5.671602015828283E-4]:9.67334546008E-3,((67[&rate=5.671602015828283E-4]:2.555857133916E-1,(124[&rate=5.671602015828283E-4]:2.901823666E-1,(123[&rate=5.671602015828283E-4]:2.55748186791E-1,122[&rate=5.671602015828283E-4]:2.55748186791E-1)[&rate=5.671602015828283E-4]:3.716642024615E-2)[&rate=5.671602015828283E-4]:4.639436566952E-1)[&rate=5.671602015828283E-4]:5.2193733562E-2,(((119[&rate=5.671602015828283E-4]:1.749185630645E0,(120[&rate=5.671602015828283E-4]:1.587201746254E0,((138[&rate=5.671602015828283E-4]:4.803280178472E-1,136[&rate=5.671602015828283E-4]:3.48821168532E-1)[&rate=5.671602015828283E-4]:3.994151837224E-1,135[&rate=5.671602015828283E-4]:6.797432015695E-1)[&rate=5.671602015828283E-4]:6.554037501635E-1)[&rate=5.671602015828283E-4]:6.609347343289E-2)[&rate=5.671602015828283E-4]:1.308487092059E-1,126[&rate=5.671602015828283E-4]:1.094331817207E0)[&rate=5.671602015828283E-4]:3.564580403076E-1,66[&rate=5.671602015828283E-4]:2.036156678301E-1)[&rate=5.671602015828283E-4]:1.041637791235E-1)[&rate=5.671602015828283E-4]:5.330425286238E-1)[&rate=5.671602015828283E-4]:2.566037419776E-2,34[&rate=5.671602015828283E-4]:3.468651145054E-3)[&rate=5.671602015828283E-4]:5.68502424335E-2)[&rate=5.671602015828283E-4]:9.492352734187E-2,33[&rate=5.671602015828283E-4]:1.388040647561E-1);
tree STATE_4680000 [&joint=-20979.72815846552,lnP=-20979.72815846552] = [&R] (((66[&rate=5.825357324664301E-4]:6.985225472329E-1,(((120[&rate=5.825357324664301E-4]:1.560240989732E0,126[&rate=5.825357324664301E-4]:8.704288780473E-1)[&rate=5.825357324664301E-4]:5.169067889645E-1,((138[&rate=5.825357324664301E-4]:2.511393958893E-1,136[&rate=5.825357324664301E-4]:1.196325465741E-1)[&rate=5.825357324664301E-4]:3.156863578837E-1,135[&rate=5.825357324664301E-4]:3.66825753773E-1)[&rate=5.825357324664301E-4]:1.458267230403E0)[&rate=5.825357324664301E-4]:2.361854170867E-1,119[&rate=5.825357324664301E-4]:2.409223606742E0)[&rate=5.825357324664301E-4]:3.221756528193E-1)[&rate=5.825357324664301E-4]:2.359921239718E-1,(67[&rate=5.825357324664301E-4]:3.141640132061E-1,((123[&rate=5.825357324664301E-4]:6.02812023599E-2,124[&rate=5.825357324664301E-4]:5.754896192277E-2)[&rate=5.825357324664301E-4]:2.628830967288E-1,122[&rate=5.825357324664301E-4]:3.231642990887E-1)[&rate=5.825357324664301E-4]:4.922722644581E-1)[&rate=5.825357324664301E-4]:6.203506579987E-1)[&rate=5.825357324664301E-4]:4.831063584728E-1,((((32[&rate=5.825357324664301E-4]:2.46088008251E-2,((((((39[&rate=5.825357324664301E-4]:4.58851842972E-1,146[&rate=5.825357324664301E-4]:5.790704222069E-1)[&rate=5.825357324664301E-4]:3.061591195123E-2,((95[&rate=5.825357324664301E-4]:4.868722201673E-1,(94[&rate=5.825357324664301E-4]:1.595627741746E-1,100[&rate=5.825357324664301E-4]:1.595627741746E-1)[&rate=5.825357324664301E-4]:2.426099924406E-1)[&rate=5.825357324664301E-4]:1.173162306421E-1,((99[&rate=5.825357324664301E-4]:3.332719550089E-1,96[&rate=5.825357324664301E-4]:2.97752829326E-1)[&rate=5.825357324664301E-4]:2.66055142926E-2,98[&rate=5.825357324664301E-4]:3.380195458043E-1)[&rate=5.825357324664301E-4]:2.552399432564E-1)[&rate=5.825357324664301E-4]:2.462356640891E-2)[&rate=5.825357324664301E-4]:1.601057424471E-2,((((((3[&rate=5.825357324664301E-4]:6.951557996646E-1,(((87[&rate=5.825357324664301E-4]:1.208562195025E-1,((91[&rate=5.825357324664301E-4]:1.316392999162E-2,90[&rate=5.825357324664301E-4]:1.316392999162E-2)[&rate=5.825357324664301E-4]:1.375730074213E-2,92[&rate=5.825357324664301E-4]:2.692123073375E-2)[&rate=5.825357324664301E-4]:1.076336189057E-1)[&rate=5.825357324664301E-4]:1.934202830199E-1,(((93[&rate=5.825357324664301E-4]:5.789509684344E-2,84[&rate=5.825357324664301E-4]:4.419646670643E-2)[&rate=5.825357324664301E-4]:1.348684933127E-1,85[&rate=5.825357324664301E-4]:1.790649600191E-1)[&rate=5.825357324664301E-4]:4.710620910997E-2,(86[&rate=5.825357324664301E-4]:4.933824433269E-2,83[&rate=5.825357324664301E-4]:4.933824433269E-2)[&rate=5.825357324664301E-4]:1.768329247964E-1)[&rate=5.825357324664301E-4]:8.810533339325E-2)[&rate=5.825357324664301E-4]:7.606097926909E-2,(88[&rate=5.825357324664301E-4]:3.081282760185E-3,89[&rate=5.825357324664301E-4]:1.67799128972E-2)[&rate=5.825357324664301E-4]:3.872561990313E-1)[&rate=5.825357324664301E-4]:8.445443452703E-1)[&rate=5.825357324664301E-4]:2.389371625145E-1,((10[&rate=5.825357324664301E-4]:2.533743404462E-1,15[&rate=5.825357324664301E-4]:2.917305048296E-1)[&rate=5.825357324664301E-4]:3.607710248194E-1,(18[&rate=5.825357324664301E-4]:5.171399850049E-1,6[&rate=5.825357324664301E-4]:4.541262863748E-1)[&rate=5.825357324664301E-4]:1.435807227263E-1)[&rate=5.825357324664301E-4]:3.884407475984E-1)[&rate=5.825357324664301E-4]:4.245658853576E-1,(((142[&rate=5.825357324664301E-4]:5.513334675875E-1,((145[&rate=5.825357324664301E-4]:9.37049954369E-2,141[&rate=5.825357324664301E-4]:9.096526940932E-2)[&rate=5.825357324664301E-4]:3.564174503741E-3,144[&rate=5.825357324664301E-4]:9.17897178857E-2)[&rate=5.825357324664301E-4]:4.540642976469E-1)[&rate=5.825357324664301E-4]:6.651740972447E-1,(((((13[&rate=5.825357324664301E-4]:2.48459149693E-1,19[&rate=5.825357324664301E-4]:2.868153140767E-1)[&rate=5.825357324664301E-4]:3.11734107335E-1,115[&rate=5.825357324664301E-4]:4.780014762062E-1)[&rate=5.825357324664301E-4]:1.129085180108E-1,(108[&rate=5.825357324664301E-4]:4.734859514907E-1,(109[&rate=5.825357324664301E-4]:4.676739951017E-1,(107[&rate=5.825357324664301E-4]:4.11953102742E-1,114[&rate=5.825357324664301E-4]:3.516791301393E-1)[&rate=5.825357324664301E-4]:3.654281016798E-2)[&rate=5.825357324664301E-4]:2.772976460808E-2)[&rate=5.825357324664301E-4]:1.749582893017E-1)[&rate=5.825357324664301E-4]:9.580068503193E-2,(((((139[&rate=5.825357324664301E-4]:2.546811995333E-1,106[&rate=5.825357324664301E-4]:6.290037761557E-2)[&rate=5.825357324664301E-4]:2.451565021646E-1,111[&rate=5.825357324664301E-4]:3.244952359445E-1)[&rate=5.825357324664301E-4]:1.243071838838E-1,104[&rate=5.825357324664301E-4]:4.32364063664E-1)[&rate=5.825357324664301E-4]:1.849717376615E-1,116[&rate=5.825357324664301E-4]:5.570618287227E-1)[&rate=5.825357324664301E-4]:5.130018748663E-2,(148[&rate=5.825357324664301E-4]:1.713302580828E-1,143[&rate=5.825357324664301E-4]:1.685905320554E-1)[&rate=5.825357324664301E-4]:4.753879225102E-1)[&rate=5.825357324664301E-4]:7.834866303965E-2)[&rate=5.825357324664301E-4]:1.977104387039E-1,(((14[&rate=5.825357324664301E-4]:3.161897301468E-1,17[&rate=5.825357324664301E-4]:3.545458945305E-1)[&rate=5.825357324664301E-4]:3.934433211455E-1,((9[&rate=5.825357324664301E-4]:4.713776200681E-1,(30[&rate=5.825357324664301E-4]:1.800121287477E-1,4[&rate=5.825357324664301E-4]:7.409389021635E-3)[&rate=5.825357324664301E-4]:4.146531625534E-1)[&rate=5.825357324664301E-4]:3.365806222733E-2,(117[&rate=5.825357324664301E-4]:3.468943603037E-1,112[&rate=5.825357324664301E-4]:3.441546342761E-1)[&rate=5.825357324664301E-4]:1.691002261014E-1)[&rate=5.825357324664301E-4]:1.963781909147E-1)[&rate=5.825357324664301E-4]:7.675085729433E-2,(105[&rate=5.825357324664301E-4]:5.377405876659E-1,(113[&rate=5.825357324664301E-4]:4.062437574997E-1,110[&rate=5.825357324664301E-4]:4.00764305445E-1)[&rate=5.825357324664301E-4]:1.5889409044E-1)[&rate=5.825357324664301E-4]:2.212460606469E-1)[&rate=5.825357324664301E-4]:1.802289901881E-1)[&rate=5.825357324664301E-4]:7.729192633127E-2)[&rate=5.825357324664301E-4]:1.439491355666E-1,((((140[&rate=5.825357324664301E-4]:3.578808229267E-1,11[&rate=5.825357324664301E-4]:3.770589051184E-1)[&rate=5.825357324664301E-4]:2.992899979539E-1,((20[&rate=5.825357324664301E-4]:2.111510246763E-1,25[&rate=5.825357324664301E-4]:2.30329106868E-1)[&rate=5.825357324664301E-4]:1.522579946121E-1,23[&rate=5.825357324664301E-4]:3.716281973705E-1)[&rate=5.825357324664301E-4]:3.89652212551E-1)[&rate=5.825357324664301E-4]:4.164482834032E-1,102[&rate=5.825357324664301E-4]:2.704376181795E-2)[&rate=5.825357324664301E-4]:5.805197270092E-2,((1[&rate=5.825357324664301E-4]:3.295058276782E-2,(21[&rate=5.825357324664301E-4]:7.488090385051E-1,28[&rate=5.825357324664301E-4]:7.734665727515E-1)[&rate=5.825357324664301E-4]:4.578537987925E-2)[&rate=5.825357324664301E-4]:5.368201498769E-2,24[&rate=5.825357324664301E-4]:8.674545155637E-1)[&rate=5.825357324664301E-4]:3.792850545715E-1)[&rate=5.825357324664301E-4]:2.878562341417E-2)[&rate=5.825357324664301E-4]:2.47517215631E-1)[&rate=5.825357324664301E-4]:2.948580932221E-1,101[&rate=5.825357324664301E-4]:6.507772147312E-1)[&rate=5.825357324664301E-4]:7.507943169419E-1,(16[&rate=5.825357324664301E-4]:2.464181509416E0,147[&rate=5.825357324664301E-4]:4.360656324791E-1)[&rate=5.825357324664301E-4]:4.971878938054E-2)[&rate=5.825357324664301E-4]:2.714482286317E-2,(40[&rate=5.825357324664301E-4]:4.312197891169E-1,97[&rate=5.825357324664301E-4]:3.601815377507E-1)[&rate=5.825357324664301E-4]:2.433240642564E-2)[&rate=5.825357324664301E-4]:4.992613362547E-2)[&rate=5.825357324664301E-4]:5.482277866318E-2,(26[&rate=5.825357324664301E-4]:8.723003975108E-1,((7[&rate=5.825357324664301E-4]:2.051386483422E-1,8[&rate=5.825357324664301E-4]:2.051386483422E-1)[&rate=5.825357324664301E-4]:4.091781736363E-1,((22[&rate=5.825357324664301E-4]:1.229579927837E-1,27[&rate=5.825357324664301E-4]:1.393963489481E-1)[&rate=5.825357324664301E-4]:4.092698753492E-1,(31[&rate=5.825357324664301E-4]:5.519885623345E-1,2[&rate=5.825357324664301E-4]:3.245913020604E-1)[&rate=5.825357324664301E-4]:3.503382634644E-2)[&rate=5.825357324664301E-4]:1.779793648045E-1)[&rate=5.825357324664301E-4]:1.511342604638E-1)[&rate=5.825357324664301E-4]:1.828288156985E0)[&rate=5.825357324664301E-4]:4.108549748994E-1,38[&rate=5.825357324664301E-4]:9.028500718014E-1)[&rate=5.825357324664301E-4]:3.93343013667E-1,((35[&rate=5.825357324664301E-4]:1.615576750482E-1,127[&rate=5.825357324664301E-4]:2.728680962719E0)[&rate=5.825357324664301E-4]:2.501104654062E-1,(((((65[&rate=5.825357324664301E-4]:9.746731893924E-2,((64[&rate=5.825357324664301E-4]:1.692464263796E-1,60[&rate=5.825357324664301E-4]:1.856149487289E-2)[&rate=5.825357324664301E-4]:6.965442495525E-2,62[&rate=5.825357324664301E-4]:2.799967417459E-1)[&rate=5.825357324664301E-4]:9.251399111098E-3)[&rate=5.825357324664301E-4]:4.584514767789E-1,(63[&rate=5.825357324664301E-4]:1.474260098514E-1,61[&rate=5.825357324664301E-4]:1.885219002625E-1)[&rate=5.825357324664301E-4]:5.591777173734E-1)[&rate=5.825357324664301E-4]:1.130998296846E0,(128[&rate=5.825357324664301E-4]:1.11388055698E0,(69[&rate=5.825357324664301E-4]:5.244091979557E-1,(((129[&rate=5.825357324664301E-4]:3.430401880856E-2,(131[&rate=5.825357324664301E-4]:1.363145578235E-2,130[&rate=5.825357324664301E-4]:1.089172975499E-2)[&rate=5.825357324664301E-4]:2.341228905357E-2)[&rate=5.825357324664301E-4]:5.797129743983E-2,132[&rate=5.825357324664301E-4]:9.501504227574E-2)[&rate=5.825357324664301E-4]:1.924377082775E-1,118[&rate=5.825357324664301E-4]:4.216993258958E-1)[&rate=5.825357324664301E-4]:9.175096795022E-2)[&rate=5.825357324664301E-4]:7.401562905308E-1)[&rate=5.825357324664301E-4]:6.25091330105E-1)[&rate=5.825357324664301E-4]:4.919032155098E-2,(((50[&rate=5.825357324664301E-4]:4.905477889831E-1,49[&rate=5.825357324664301E-4]:4.905477889831E-1)[&rate=5.825357324664301E-4]:1.780178953845E-1,((44[&rate=5.825357324664301E-4]:6.029346533395E-1,(51[&rate=5.825357324664301E-4]:3.787752580076E-1,47[&rate=5.825357324664301E-4]:4.060976623791E-1)[&rate=5.825357324664301E-4]:2.023014718347E-1)[&rate=5.825357324664301E-4]:7.941600299469E-2,(43[&rate=5.825357324664301E-4]:4.936973156455E-1,(46[&rate=5.825357324664301E-4]:4.202737888486E-1,(41[&rate=5.825357324664301E-4]:2.679734875101E-1,(48[&rate=5.825357324664301E-4]:2.702867297376E-1,42[&rate=5.825357324664301E-4]:2.320353636173E-1)[&rate=5.825357324664301E-4]:4.140260476703E-2)[&rate=5.825357324664301E-4]:9.76554925955E-2)[&rate=5.825357324664301E-4]:7.342352679693E-2)[&rate=5.825357324664301E-4]:1.94117821563E-1)[&rate=5.825357324664301E-4]:1.353743240492E-2)[&rate=5.825357324664301E-4]:5.523458016748E-2,45[&rate=5.825357324664301E-4]:7.483904284695E-1)[&rate=5.825357324664301E-4]:2.663755678747E-1)[&rate=5.825357324664301E-4]:8.20180227227E-2,(36[&rate=5.825357324664301E-4]:3.508533748673E-1,121[&rate=5.825357324664301E-4]:2.430305429662E0)[&rate=5.825357324664301E-4]:3.713507566897E-2)[&rate=5.825357324664301E-4]:7.025503238386E-2)[&rate=5.825357324664301E-4]:2.821594984986E-1)[&rate=5.825357324664301E-4]:2.157126687213E-1)[&rate=5.825357324664301E-4]:1.099095588294E-2,34[&rate=5.825357324664301E-4]:5.751756492712E-2)[&rate=5.825357324664301E-4]:1.638684102514E-1,((68[&rate=5.825357324664301E-4]:5.028845617965E-1,(((37[&rate=5.825357324664301E-4]:2.362466721904E-1,((55[&rate=5.825357324664301E-4]:1.417329114137E-1,56[&rate=5.825357324664301E-4]:1.417329114137E-1)[&rate=5.825357324664301E-4]:4.094519989016E-2,(58[&rate=5.825357324664301E-4]:1.459535359901E-1,54[&rate=5.825357324664301E-4]:8.857648680978E-2)[&rate=5.825357324664301E-4]:6.404697968545E-2)[&rate=5.825357324664301E-4]:7.120473454722E-3)[&rate=5.825357324664301E-4]:6.944194111097E-2,57[&rate=5.825357324664301E-4]:2.701694876183E-1)[&rate=5.825357324664301E-4]:1.215530532541E-1,59[&rate=5.825357324664301E-4]:3.889903004353E-1)[&rate=5.825357324664301E-4]:1.630745892302E-1)[&rate=5.825357324664301E-4]:8.16554364803E-1,((((((((12[&rate=5.825357324664301E-4]:2.011693317051E-1,5[&rate=5.825357324664301E-4]:1.628131673217E-1)[&rate=5.825357324664301E-4]:3.327847845488E-1,29[&rate=5.825357324664301E-4]:6.408034313225E-1)[&rate=5.825357324664301E-4]:1.31270169383E-1,103[&rate=5.825357324664301E-4]:5.391968883766E-1)[&rate=5.825357324664301E-4]:1.503783768464E0,52[&rate=5.825357324664301E-4]:3.786869222802E-1)[&rate=5.825357324664301E-4]:3.195655560251E-1,((133[&rate=5.825357324664301E-4]:2.782315888369E-1,137[&rate=5.825357324664301E-4]:3.193274792479E-1)[&rate=5.825357324664301E-4]:1.956840502264E-1,134[&rate=5.825357324664301E-4]:4.437786527621E-1)[&rate=5.825357324664301E-4]:9.982196148988E-1)[&rate=5.825357324664301E-4]:1.6201029419E-2,53[&rate=5.825357324664301E-4]:7.062567864129E-1)[&rate=5.825357324664301E-4]:1.953792703339E-1,(((((77[&rate=5.825357324664301E-4]:3.444967740475E-1,82[&rate=5.825357324664301E-4]:3.170995137735E-1)[&rate=5.825357324664301E-4]:7.083582397971E-4,71[&rate=5.825357324664301E-4]:2.821914336572E-1)[&rate=5.825357324664301E-4]:1.06998028971E-1,((79[&rate=5.825357324664301E-4]:1.857907802221E-1,(72[&rate=5.825357324664301E-4]:1.027533086967E-1,78[&rate=5.825357324664301E-4]:1.24671116916E-1)[&rate=5.825357324664301E-4]:6.111966330608E-2)[&rate=5.825357324664301E-4]:1.775662191485E-1,73[&rate=5.825357324664301E-4]:4.044528897814E-1)[&rate=5.825357324664301E-4]:5.322972353163E-2)[&rate=5.825357324664301E-4]:8.989270751867E-3,(81[&rate=5.825357324664301E-4]:8.780544980264E-2,80[&rate=5.825357324664301E-4]:8.780544980264E-2)[&rate=5.825357324664301E-4]:3.295513657691E-1)[&rate=5.825357324664301E-4]:9.924077512783E-2,(((76[&rate=5.825357324664301E-4]:3.423716032659E-1,74[&rate=5.825357324664301E-4]:3.423716032659E-1)[&rate=5.825357324664301E-4]:2.285250365666E-2,70[&rate=5.825357324664301E-4]:3.268679425391E-1)[&rate=5.825357324664301E-4]:6.741440715707E-2,75[&rate=5.825357324664301E-4]:4.326385140796E-1)[&rate=5.825357324664301E-4]:1.332741451131E-1)[&rate=5.825357324664301E-4]:1.082186456166E0)[&rate=5.825357324664301E-4]:3.037925195883E-1,125[&rate=5.825357324664301E-4]:9.950460626739E-1)[&rate=5.825357324664301E-4]:4.910595305925E-1)[&rate=5.825357324664301E-4]:3.126813849813E-1)[&rate=5.825357324664301E-4]:3.656611310043E-2,33[&rate=5.825357324664301E-4]:2.415137321146E-1)[&rate=5.825357324664301E-4]:2.966552427685E-1);
tree STATE_4770000 [&joint=-20987.993441669038,lnP=-20987.993441669038] = [&R] ((((33[&rate=5.214503099240901E-4]:9.667646240951E-3,32[&rate=5.214503099240901E-4]:4.188194186236E-3)[&rate=5.214503099240901E-4]:2.271057683921E-3,34[&rate=5.214503099240901E-4]:2.837706008924E-2)[&rate=5.214503099240901E-4]:6.154478384048E-2,(((((((95[&rate=5.214503099240901E-4]:5.326256957174E-1,(94[&rate=5.214503099240901E-4]:1.095655141752E-1,100[&rate=5.214503099240901E-4]:1.095655141752E-1)[&rate=5.214503099240901E-4]:3.383607279901E-1)[&rate=5.214503099240901E-4]:1.874246856664E-1,98[&rate=5.214503099240901E-4]:7.09121419635E-1)[&rate=5.214503099240901E-4]:1.622148536147E-2,(96[&rate=5.214503099240901E-4]:5.232594305844E-1,99[&rate=5.214503099240901E-4]:5.587785562673E-1)[&rate=5.214503099240901E-4]:1.884222722265E-1)[&rate=5.214503099240901E-4]:2.488129204791E-2,((((((31[&rate=5.214503099240901E-4]:7.916030766718E-1,(26[&rate=5.214503099240901E-4]:6.579578011945E-1,(7[&rate=5.214503099240901E-4]:1.157291186064E-1,8[&rate=5.214503099240901E-4]:1.157291186064E-1)[&rate=5.214503099240901E-4]:4.353793675196E-1)[&rate=5.214503099240901E-4]:8.980965903887E-2)[&rate=5.214503099240901E-4]:3.030516367503E-2,(22[&rate=5.214503099240901E-4]:5.448359423845E-1,27[&rate=5.214503099240901E-4]:5.612742985488E-1)[&rate=5.214503099240901E-4]:2.222777774143E-1)[&rate=5.214503099240901E-4]:3.196755313484E-2,2[&rate=5.214503099240901E-4]:6.264785332076E-1)[&rate=5.214503099240901E-4]:1.874407501367E0,((39[&rate=5.214503099240901E-4]:3.783672032465E-1,147[&rate=5.214503099240901E-4]:4.357442524268E-1)[&rate=5.214503099240901E-4]:1.423764763334E-1,97[&rate=5.214503099240901E-4]:4.497054282136E-1)[&rate=5.214503099240901E-4]:2.341655216573E-2)[&rate=5.214503099240901E-4]:6.722802426781E-3,(16[&rate=5.214503099240901E-4]:2.633137192096E0,((((((((91[&rate=5.214503099240901E-4]:1.771528011568E-3,90[&rate=5.214503099240901E-4]:1.771528011568E-3)[&rate=5.214503099240901E-4]:1.156076822595E-2,92[&rate=5.214503099240901E-4]:1.333229623751E-2)[&rate=5.214503099240901E-4]:1.816042121669E-1,((85[&rate=5.214503099240901E-4]:1.599611781714E-2,84[&rate=5.214503099240901E-4]:1.599611781714E-2)[&rate=5.214503099240901E-4]:2.122630793467E-2,(93[&rate=5.214503099240901E-4]:4.321505129532E-2,86[&rate=5.214503099240901E-4]:2.95164211583E-2)[&rate=5.214503099240901E-4]:7.706004593509E-3)[&rate=5.214503099240901E-4]:1.440154525156E-1)[&rate=5.214503099240901E-4]:2.396272402731E-1,((83[&rate=5.214503099240901E-4]:1.622805594972E-1,(88[&rate=5.214503099240901E-4]:5.44759949096E-4,89[&rate=5.214503099240901E-4]:1.424339008611E-2)[&rate=5.214503099240901E-4]:1.617357995481E-1)[&rate=5.214503099240901E-4]:5.663480026356E-2,87[&rate=5.214503099240901E-4]:2.189153597607E-1)[&rate=5.214503099240901E-4]:2.019497587798E-1)[&rate=5.214503099240901E-4]:1.055695598283E0,((18[&rate=5.214503099240901E-4]:5.067767823516E-1,3[&rate=5.214503099240901E-4]:3.91708289201E-1)[&rate=5.214503099240901E-4]:3.550791084344E-1,(6[&rate=5.214503099240901E-4]:6.887400853191E-1,(10[&rate=5.214503099240901E-4]:3.166902612741E-1,15[&rate=5.214503099240901E-4]:3.550464256575E-1)[&rate=5.214503099240901E-4]:3.884881802094E-1)[&rate=5.214503099240901E-4]:1.101021068367E-1)[&rate=5.214503099240901E-4]:1.900472917909E-1)[&rate=5.214503099240901E-4]:6.74135775622E-1,(((142[&rate=5.214503099240901E-4]:6.101553765076E-1,((145[&rate=5.214503099240901E-4]:5.038250667781E-1,144[&rate=5.214503099240901E-4]:4.983456147231E-1)[&rate=5.214503099240901E-4]:1.833437312278E-2,141[&rate=5.214503099240901E-4]:5.194197138733E-1)[&rate=5.214503099240901E-4]:8.799593660673E-2)[&rate=5.214503099240901E-4]:1.103261209025E0,(((((20[&rate=5.214503099240901E-4]:3.552986058925E-1,25[&rate=5.214503099240901E-4]:3.744766880842E-1)[&rate=5.214503099240901E-4]:1.210892688436E-1,23[&rate=5.214503099240901E-4]:4.846070528181E-1)[&rate=5.214503099240901E-4]:2.664508328866E-1,(140[&rate=5.214503099240901E-4]:5.268839902677E-1,11[&rate=5.214503099240901E-4]:5.460620724594E-1)[&rate=5.214503099240901E-4]:1.200643063961E-1)[&rate=5.214503099240901E-4]:5.438317759866E-1,102[&rate=5.214503099240901E-4]:1.442047301846E-1)[&rate=5.214503099240901E-4]:2.007532155354E-1,(24[&rate=5.214503099240901E-4]:1.021763975293E0,((21[&rate=5.214503099240901E-4]:4.869956075049E-1,28[&rate=5.214503099240901E-4]:5.116531417514E-1)[&rate=5.214503099240901E-4]:3.165360550729E-1,1[&rate=5.214503099240901E-4]:4.188782696132E-2)[&rate=5.214503099240901E-4]:1.990542305233E-1)[&rate=5.214503099240901E-4]:4.848378060435E-1)[&rate=5.214503099240901E-4]:1.218832973471E-1)[&rate=5.214503099240901E-4]:6.41735726303E-2,(((((139[&rate=5.214503099240901E-4]:4.728618858689E-1,(104[&rate=5.214503099240901E-4]:2.255404777574E-1,(106[&rate=5.214503099240901E-4]:8.075720569137E-2,111[&rate=5.214503099240901E-4]:9.719556185574E-2)[&rate=5.214503099240901E-4]:1.44783272066E-1)[&rate=5.214503099240901E-4]:5.554058619376E-2)[&rate=5.214503099240901E-4]:1.856663973496E-1,116[&rate=5.214503099240901E-4]:4.06473488698E-1)[&rate=5.214503099240901E-4]:2.818492960823E-1,(148[&rate=5.214503099240901E-4]:4.506113206291E-1,143[&rate=5.214503099240901E-4]:4.478715946017E-1)[&rate=5.214503099240901E-4]:2.760676285349E-1)[&rate=5.214503099240901E-4]:5.12915574447E-2,((108[&rate=5.214503099240901E-4]:5.63342901749E-1,((107[&rate=5.214503099240901E-4]:4.925197292902E-1,114[&rate=5.214503099240901E-4]:4.322457566874E-1)[&rate=5.214503099240901E-4]:4.104081366104E-2,109[&rate=5.214503099240901E-4]:5.52738625143E-1)[&rate=5.214503099240901E-4]:3.252208482515E-2)[&rate=5.214503099240901E-4]:1.898297522365E-1,((13[&rate=5.214503099240901E-4]:4.520869603296E-1,19[&rate=5.214503099240901E-4]:4.904431247133E-1)[&rate=5.214503099240901E-4]:2.476286164019E-1,115[&rate=5.214503099240901E-4]:6.175237959097E-1)[&rate=5.214503099240901E-4]:7.811461150041E-2)[&rate=5.214503099240901E-4]:4.397593481489E-2)[&rate=5.214503099240901E-4]:6.075886757616E-1,((110[&rate=5.214503099240901E-4]:2.967580044055E-1,105[&rate=5.214503099240901E-4]:2.748401961864E-1)[&rate=5.214503099240901E-4]:4.421081867925E-1,(((30[&rate=5.214503099240901E-4]:2.81046880289E-1,4[&rate=5.214503099240901E-4]:1.08444140563E-1)[&rate=5.214503099240901E-4]:4.77173145863E-1,(113[&rate=5.214503099240901E-4]:4.762582977929E-1,112[&rate=5.214503099240901E-4]:4.762582977929E-1)[&rate=5.214503099240901E-4]:1.668932352083E-1)[&rate=5.214503099240901E-4]:2.753248402158E-2,((9[&rate=5.214503099240901E-4]:5.704920297283E-1,117[&rate=5.214503099240901E-4]:5.814509338379E-1)[&rate=5.214503099240901E-4]:4.410476323504E-3,(14[&rate=5.214503099240901E-4]:3.564224406252E-1,17[&rate=5.214503099240901E-4]:3.947786050089E-1)[&rate=5.214503099240901E-4]:2.266992435087E-1)[&rate=5.214503099240901E-4]:8.756233288893E-2)[&rate=5.214503099240901E-4]:7.366162622991E-2)[&rate=5.214503099240901E-4]:6.850491555558E-1)[&rate=5.214503099240901E-4]:1.755926196285E-1)[&rate=5.214503099240901E-4]:8.269537537826E-2)[&rate=5.214503099240901E-4]:6.955397203204E-1,101[&rate=5.214503099240901E-4]:1.303770459341E0)[&rate=5.214503099240901E-4]:2.138836542298E-1,146[&rate=5.214503099240901E-4]:6.647085338121E-1)[&rate=5.214503099240901E-4]:3.15431140189E-3)[&rate=5.214503099240901E-4]:3.238768193276E-3)[&rate=5.214503099240901E-4]:1.556857182672E-2,40[&rate=5.214503099240901E-4]:5.66451605999E-1)[&rate=5.214503099240901E-4]:5.535729049908E-2)[&rate=5.214503099240901E-4]:1.469840023012E-1,38[&rate=5.214503099240901E-4]:7.004868878702E-1)[&rate=5.214503099240901E-4]:5.271108151776E-1,((((127[&rate=5.214503099240901E-4]:2.434231756047E0,121[&rate=5.214503099240901E-4]:1.993135865636E0)[&rate=5.214503099240901E-4]:1.497736544758E-1,36[&rate=5.214503099240901E-4]:6.345746531746E-2)[&rate=5.214503099240901E-4]:2.621841871797E-2,35[&rate=5.214503099240901E-4]:4.310054156967E-2)[&rate=5.214503099240901E-4]:2.898397038627E-1,((((65[&rate=5.214503099240901E-4]:1.213195131686E-1,((62[&rate=5.214503099240901E-4]:2.849916555206E-1,60[&rate=5.214503099240901E-4]:9.321083360288E-2)[&rate=5.214503099240901E-4]:2.1869648479E-2,64[&rate=5.214503099240901E-4]:2.657654135886E-1)[&rate=5.214503099240901E-4]:6.239031086674E-3)[&rate=5.214503099240901E-4]:4.18756031848E-1,(63[&rate=5.214503099240901E-4]:4.535179041842E-3,61[&rate=5.214503099240901E-4]:4.563106945288E-2)[&rate=5.214503099240901E-4]:6.862252974814E-1)[&rate=5.214503099240901E-4]:8.903885712778E-1,(128[&rate=5.214503099240901E-4]:1.397604246591E0,((118[&rate=5.214503099240901E-4]:4.84792033389E-1,69[&rate=5.214503099240901E-4]:4.957509374987E-1)[&rate=5.214503099240901E-4]:1.878183707713E-1,(131[&rate=5.214503099240901E-4]:3.140000095192E-1,(130[&rate=5.214503099240901E-4]:2.675440758699E-1,(132[&rate=5.214503099240901E-4]:2.405598903922E-1,129[&rate=5.214503099240901E-4]:2.378201643648E-1)[&rate=5.214503099240901E-4]:2.972391150504E-2)[&rate=5.214503099240901E-4]:4.371620762198E-2)[&rate=5.214503099240901E-4]:2.243638192986E-1)[&rate=5.214503099240901E-4]:8.64719869828E-1)[&rate=5.214503099240901E-4]:8.491466422367E-2)[&rate=5.214503099240901E-4]:3.103343550729E-1,(45[&rate=5.214503099240901E-4]:7.091057899649E-1,(((51[&rate=5.214503099240901E-4]:5.971109669389E-1,(44[&rate=5.214503099240901E-4]:4.477522188508E-1,(49[&rate=5.214503099240901E-4]:2.349940502337E-1,50[&rate=5.214503099240901E-4]:2.349940502337E-1)[&rate=5.214503099240901E-4]:1.854357642456E-1)[&rate=5.214503099240901E-4]:1.712166715853E-1)[&rate=5.214503099240901E-4]:3.786986220308E-2,((42[&rate=5.214503099240901E-4]:4.381511952062E-1,(41[&rate=5.214503099240901E-4]:4.266080595107E-1,48[&rate=5.214503099240901E-4]:4.703239065052E-1)[&rate=5.214503099240901E-4]:6.078654821198E-3)[&rate=5.214503099240901E-4]:1.37344645567E-1,(43[&rate=5.214503099240901E-4]:5.594577592379E-1,46[&rate=5.214503099240901E-4]:5.594577592379E-1)[&rate=5.214503099240901E-4]:6.521840940407E-2)[&rate=5.214503099240901E-4]:3.762706487151E-2)[&rate=5.214503099240901E-4]:3.95152542157E-3,47[&rate=5.214503099240901E-4]:6.66254758935E-1)[&rate=5.214503099240901E-4]:5.104775234131E-2)[&rate=5.214503099240901E-4]:3.103512636314E-1)[&rate=5.214503099240901E-4]:6.885410283242E-2)[&rate=5.214503099240901E-4]:2.922920111E-1)[&rate=5.214503099240901E-4]:2.39951094125E-1,((68[&rate=5.214503099240901E-4]:7.030001115955E-1,(((58[&rate=5.214503099240901E-4]:2.998083830827E-1,(55[&rate=5.214503099240901E-4]:2.147906193805E-1,56[&rate=5.214503099240901E-4]:2.147906193805E-1)[&rate=5.214503099240901E-4]:5.769535933042E-2)[&rate=5.214503099240901E-4]:1.697684884182E-1,(54[&rate=5.214503099240901E-4]:3.58865263926E-1,57[&rate=5.214503099240901E-4]:3.998488704833E-1)[&rate=5.214503099240901E-4]:5.33345583946E-2)[&rate=5.214503099240901E-4]:1.373443138074E-1,(37[&rate=5.214503099240901E-4]:3.201630302907E-1,59[&rate=5.214503099240901E-4]:2.819116641704E-1)[&rate=5.214503099240901E-4]:3.058838380778E-1)[&rate=5.214503099240901E-4]:1.643849372162E-1)[&rate=5.214503099240901E-4]:3.925758148959E-1,((((((((12[&rate=5.214503099240901E-4]:1.401836857855E-1,5[&rate=5.214503099240901E-4]:1.01827521402E-1)[&rate=5.214503099240901E-4]:1.718412309463E-1,29[&rate=5.214503099240901E-4]:4.188742318003E-1)[&rate=5.214503099240901E-4]:4.25221534827E-1,103[&rate=5.214503099240901E-4]:6.112190542985E-1)[&rate=5.214503099240901E-4]:1.67053690532E0,52[&rate=5.214503099240901E-4]:6.174622250575E-1)[&rate=5.214503099240901E-4]:1.846237861797E-1,((((71[&rate=5.214503099240901E-4]:3.401286482723E-1,77[&rate=5.214503099240901E-4]:4.031423469024E-1)[&rate=5.214503099240901E-4]:5.024352058637E-2,(73[&rate=5.214503099240901E-4]:3.788085095806E-1,(81[&rate=5.214503099240901E-4]:1.034394135319E-1,80[&rate=5.214503099240901E-4]:1.034394135319E-1)[&rate=5.214503099240901E-4]:2.260540275556E-1)[&rate=5.214503099240901E-4]:8.005680996292E-2)[&rate=5.214503099240901E-4]:1.125032257725E-1,((82[&rate=5.214503099240901E-4]:3.524100890545E-1,(72[&rate=5.214503099240901E-4]:3.52120317289E-2,78[&rate=5.214503099240901E-4]:5.712983994822E-2)[&rate=5.214503099240901E-4]:2.870610710242E-1)[&rate=5.214503099240901E-4]:2.745214160918E-2,79[&rate=5.214503099240901E-4]:3.716430525816E-1)[&rate=5.214503099240901E-4]:1.586296023235E-1)[&rate=5.214503099240901E-4]:1.556429013059E-1,(((74[&rate=5.214503099240901E-4]:5.267105107448E-1,76[&rate=5.214503099240901E-4]:5.267105107448E-1)[&rate=5.214503099240901E-4]:3.411451096194E-2,70[&rate=5.214503099240901E-4]:5.224688573233E-1)[&rate=5.214503099240901E-4]:6.517611341975E-2,75[&rate=5.214503099240901E-4]:6.260011351265E-1)[&rate=5.214503099240901E-4]:1.010103114954E-1)[&rate=5.214503099240901E-4]:8.13340901916E-1)[&rate=5.214503099240901E-4]:2.275975500811E-2,53[&rate=5.214503099240901E-4]:8.166490449339E-1)[&rate=5.214503099240901E-4]:1.908415413144E-2,((137[&rate=5.214503099240901E-4]:3.719193740179E-1,134[&rate=5.214503099240901E-4]:3.006864973057E-1)[&rate=5.214503099240901E-4]:4.802682861365E-1,133[&rate=5.214503099240901E-4]:8.110917697434E-1)[&rate=5.214503099240901E-4]:8.067209262902E-1)[&rate=5.214503099240901E-4]:4.850836866785E-1,125[&rate=5.214503099240901E-4]:1.110434372083E0)[&rate=5.214503099240901E-4]:1.518082210755E-1)[&rate=5.214503099240901E-4]:3.173280619383E-1)[&rate=5.214503099240901E-4]:8.775219190243E-2)[&rate=5.214503099240901E-4]:1.199462080556E-2,((((66[&rate=5.214503099240901E-4]:9.907261869855E-2,(120[&rate=5.214503099240901E-4]:2.006074552448E0,126[&rate=5.214503099240901E-4]:1.316262440763E0)[&rate=5.214503099240901E-4]:2.99843676202E-2)[&rate=5.214503099240901E-4]:6.450465200747E-2,((138[&rate=5.214503099240901E-4]:4.833834109186E-1,136[&rate=5.214503099240901E-4]:3.518765616034E-1)[&rate=5.214503099240901E-4]:2.380422175633E-1,135[&rate=5.214503099240901E-4]:5.214256284818E-1)[&rate=5.214503099240901E-4]:1.327083149074E0)[&rate=5.214503099240901E-4]:1.308795224094E-1,119[&rate=5.214503099240901E-4]:2.327333505444E0)[&rate=5.214503099240901E-4]:3.495819022826E-1,(67[&rate=5.214503099240901E-4]:4.497205634078E-1,(124[&rate=5.214503099240901E-4]:3.918918983798E-1,(122[&rate=5.214503099240901E-4]:3.651172651918E-1,123[&rate=5.214503099240901E-4]:3.651172651918E-1)[&rate=5.214503099240901E-4]:2.950687362514E-2)[&rate=5.214503099240901E-4]:5.563689749315E-1)[&rate=5.214503099240901E-4]:1.943181319902E-1)[&rate=5.214503099240901E-4]:3.208914679674E-1);
tree STATE_4860000 [&joint=-20946.133293835148,lnP=-20946.133293835148] = [&R] ((33[&rate=5.433446846726893E-4]:2.866409788924E-2,32[&rate=5.433446846726893E-4]:2.318464583452E-2)[&rate=5.433446846726893E-4]:1.432373282731E-2,((((((((96[&rate=5.433446846726893E-4]:6.351294619681E-1,99[&rate=5.433446846726893E-4]:6.70648587651E-1)[&rate=5.433446846726893E-4]:1.016382346241E-1,((95[&rate=5.433446846726893E-4]:6.947207917688E-1,(94[&rate=5.433446846726893E-4]:5.708013453478E-1,100[&rate=5.433446846726893E-4]:5.708013453478E-1)[&rate=5.433446846726893E-4]:3.921999286896E-2)[&rate=5.433446846726893E-4]:3.261502007776E-2,98[&rate=5.433446846726893E-4]:7.164068500978E-1)[&rate=5.433446846726893E-4]:3.402204868005E-2)[&rate=5.433446846726893E-4]:1.87243459564E-2,(16[&rate=5.433446846726893E-4]:2.716707639562E0,((146[&rate=5.433446846726893E-4]:5.252466382039E-1,97[&rate=5.433446846726893E-4]:3.339898076028E-1)[&rate=5.433446846726893E-4]:1.250791854918E-1,((((((88[&rate=5.433446846726893E-4]:7.378697046683E-2,89[&rate=5.433446846726893E-4]:8.748560060385E-2)[&rate=5.433446846726893E-4]:2.304606021505E-1,(((91[&rate=5.433446846726893E-4]:6.509677613719E-2,90[&rate=5.433446846726893E-4]:6.509677613719E-2)[&rate=5.433446846726893E-4]:2.127502470503E-2,92[&rate=5.433446846726893E-4]:8.637180084222E-2)[&rate=5.433446846726893E-4]:1.330628383576E-1,(87[&rate=5.433446846726893E-4]:1.783434459812E-1,(((84[&rate=5.433446846726893E-4]:9.672301581273E-2,86[&rate=5.433446846726893E-4]:9.672301581273E-2)[&rate=5.433446846726893E-4]:1.344524111577E-3,85[&rate=5.433446846726893E-4]:9.80675399243E-2)[&rate=5.433446846726893E-4]:3.789121835591E-2,(83[&rate=5.433446846726893E-4]:7.329626027307E-2,93[&rate=5.433446846726893E-4]:8.699489041008E-2)[&rate=5.433446846726893E-4]:6.266249800715E-2)[&rate=5.433446846726893E-4]:4.238468770096E-2)[&rate=5.433446846726893E-4]:2.739256308161E-2)[&rate=5.433446846726893E-4]:9.851156355453E-2)[&rate=5.433446846726893E-4]:6.54267730507E-1,3[&rate=5.433446846726893E-4]:4.187892757272E-1)[&rate=5.433446846726893E-4]:2.23672439427E-1,((18[&rate=5.433446846726893E-4]:6.087434069281E-1,6[&rate=5.433446846726893E-4]:5.45729708298E-1)[&rate=5.433446846726893E-4]:1.419650244237E-1,(10[&rate=5.433446846726893E-4]:4.029107695458E-1,15[&rate=5.433446846726893E-4]:4.412669339293E-1)[&rate=5.433446846726893E-4]:3.012223193403E-1)[&rate=5.433446846726893E-4]:6.821776952983E-3)[&rate=5.433446846726893E-4]:8.373319591328E-1,(((((((148[&rate=5.433446846726893E-4]:3.416825642004E-1,143[&rate=5.433446846726893E-4]:3.389428381731E-1)[&rate=5.433446846726893E-4]:4.034822893272E-1,((106[&rate=5.433446846726893E-4]:4.093612510543E-1,(139[&rate=5.433446846726893E-4]:5.534727463676E-1,104[&rate=5.433446846726893E-4]:3.616919244499E-1)[&rate=5.433446846726893E-4]:4.766932660444E-2)[&rate=5.433446846726893E-4]:7.420586468316E-2,111[&rate=5.433446846726893E-4]:5.000054719018E-1)[&rate=5.433446846726893E-4]:2.835155460093E-1)[&rate=5.433446846726893E-4]:8.433919529442E-2,116[&rate=5.433446846726893E-4]:7.911478844384E-1)[&rate=5.433446846726893E-4]:9.671804883311E-2,((((114[&rate=5.433446846726893E-4]:4.436807966265E-1,(107[&rate=5.433446846726893E-4]:4.546472314878E-1,109[&rate=5.433446846726893E-4]:4.738253136795E-1)[&rate=5.433446846726893E-4]:4.93075377415E-2)[&rate=5.433446846726893E-4]:1.866134806678E-1,108[&rate=5.433446846726893E-4]:6.878285238697E-1)[&rate=5.433446846726893E-4]:5.65180567894E-2,115[&rate=5.433446846726893E-4]:6.868123340837E-1)[&rate=5.433446846726893E-4]:8.357036920452E-3,(13[&rate=5.433446846726893E-4]:7.178104488373E-1,19[&rate=5.433446846726893E-4]:7.56166613221E-1)[&rate=5.433446846726893E-4]:5.955070298867E-2)[&rate=5.433446846726893E-4]:1.926965622674E-1)[&rate=5.433446846726893E-4]:6.004799934757E-2,((((30[&rate=5.433446846726893E-4]:3.619343799518E-1,4[&rate=5.433446846726893E-4]:1.893316402257E-1)[&rate=5.433446846726893E-4]:4.746782976993E-1,(112[&rate=5.433446846726893E-4]:7.208216103188E-1,((117[&rate=5.433446846726893E-4]:1.977777053444E-1,9[&rate=5.433446846726893E-4]:1.868188012347E-1)[&rate=5.433446846726893E-4]:2.817681538818E-1,113[&rate=5.433446846726893E-4]:4.768061331986E-1)[&rate=5.433446846726893E-4]:2.440154771202E-1)[&rate=5.433446846726893E-4]:7.225741814385E-4)[&rate=5.433446846726893E-4]:3.786882830466E-2,(14[&rate=5.433446846726893E-4]:4.773651567825E-1,17[&rate=5.433446846726893E-4]:5.157213211662E-1)[&rate=5.433446846726893E-4]:2.820478560224E-1)[&rate=5.433446846726893E-4]:7.24516907933E-2,(110[&rate=5.433446846726893E-4]:2.921827851911E-1,105[&rate=5.433446846726893E-4]:2.70264976972E-1)[&rate=5.433446846726893E-4]:5.342024663524E-1)[&rate=5.433446846726893E-4]:1.982410098427E-1)[&rate=5.433446846726893E-4]:1.788499132449E-1,(142[&rate=5.433446846726893E-4]:8.812329074878E-1,((141[&rate=5.433446846726893E-4]:1.292510392473E-1,145[&rate=5.433446846726893E-4]:1.319907652749E-1)[&rate=5.433446846726893E-4]:4.496632203861E-1,144[&rate=5.433446846726893E-4]:5.761745336061E-1)[&rate=5.433446846726893E-4]:2.995789218268E-1)[&rate=5.433446846726893E-4]:5.003254589242E-1)[&rate=5.433446846726893E-4]:8.609535671962E-2,(((((25[&rate=5.433446846726893E-4]:4.496608802171E-1,20[&rate=5.433446846726893E-4]:4.304827980253E-1)[&rate=5.433446846726893E-4]:7.708656517057E-2,23[&rate=5.433446846726893E-4]:5.15788541278E-1)[&rate=5.433446846726893E-4]:3.107501886946E-1,(11[&rate=5.433446846726893E-4]:5.497059643341E-1,140[&rate=5.433446846726893E-4]:5.305278821424E-1)[&rate=5.433446846726893E-4]:1.919012587893E-1)[&rate=5.433446846726893E-4]:4.404638786727E-1,102[&rate=5.433446846726893E-4]:1.163176771385E-1)[&rate=5.433446846726893E-4]:6.987991616685E-3,(24[&rate=5.433446846726893E-4]:1.103536528877E0,(1[&rate=5.433446846726893E-4]:6.41690593753E-2,(21[&rate=5.433446846726893E-4]:5.601961672581E-1,28[&rate=5.433446846726893E-4]:5.848537015046E-1)[&rate=5.433446846726893E-4]:2.656167277337E-1)[&rate=5.433446846726893E-4]:2.585455516937E-1)[&rate=5.433446846726893E-4]:1.814129754944E-1)[&rate=5.433446846726893E-4]:9.777271191063E-2)[&rate=5.433446846726893E-4]:2.614550196485E-1)[&rate=5.433446846726893E-4]:2.134681350349E-1,101[&rate=5.433446846726893E-4]:6.905220832944E-1)[&rate=5.433446846726893E-4]:8.127493201602E-1)[&rate=5.433446846726893E-4]:1.011074689838E-1)[&rate=5.433446846726893E-4]:9.523230743324E-3)[&rate=5.433446846726893E-4]:7.702484678379E-2,(40[&rate=5.433446846726893E-4]:6.439317732907E-1,((((22[&rate=5.433446846726893E-4]:5.200724286847E-1,27[&rate=5.433446846726893E-4]:5.365107848491E-1)[&rate=5.433446846726893E-4]:2.931248170128E-1,((26[&rate=5.433446846726893E-4]:6.680518004113E-1,(7[&rate=5.433446846726893E-4]:1.796803280965E-1,8[&rate=5.433446846726893E-4]:1.796803280965E-1)[&rate=5.433446846726893E-4]:3.815221572463E-1)[&rate=5.433446846726893E-4]:1.346307430102E-1,31[&rate=5.433446846726893E-4]:8.465181598599E-1)[&rate=5.433446846726893E-4]:2.14736063856E-2)[&rate=5.433446846726893E-4]:2.531555201349E-1,2[&rate=5.433446846726893E-4]:8.937500261064E-1)[&rate=5.433446846726893E-4]:1.628030586623E0,(39[&rate=5.433446846726893E-4]:5.322420744945E-1,147[&rate=5.433446846726893E-4]:5.896191236749E-1)[&rate=5.433446846726893E-4]:3.281273540514E-2)[&rate=5.433446846726893E-4]:7.887696339102E-2)[&rate=5.433446846726893E-4]:7.383101768106E-2)[&rate=5.433446846726893E-4]:2.513456895882E-1,38[&rate=5.433446846726893E-4]:9.008024696308E-1)[&rate=5.433446846726893E-4]:3.325603476346E-1,(((44[&rate=5.433446846726893E-4]:6.500369267299E-1,45[&rate=5.433446846726893E-4]:6.473046862928E-1)[&rate=5.433446846726893E-4]:1.031160689526E-1,((((48[&rate=5.433446846726893E-4]:5.590116669102E-1,41[&rate=5.433446846726893E-4]:5.152958199157E-1)[&rate=5.433446846726893E-4]:4.16285683691E-2,42[&rate=5.433446846726893E-4]:5.623888691591E-1)[&rate=5.433446846726893E-4]:5.483243143043E-2,(43[&rate=5.433446846726893E-4]:6.490556924845E-1,46[&rate=5.433446846726893E-4]:6.490556924845E-1)[&rate=5.433446846726893E-4]:1.734593597378E-2)[&rate=5.433446846726893E-4]:5.691154699546E-2,((51[&rate=5.433446846726893E-4]:5.913101081144E-1,47[&rate=5.433446846726893E-4]:6.186325124859E-1)[&rate=5.433446846726893E-4]:3.317925744099E-2,(49[&rate=5.433446846726893E-4]:5.870810206426E-1,50[&rate=5.433446846726893E-4]:5.870810206426E-1)[&rate=5.433446846726893E-4]:3.194386403857E-2)[&rate=5.433446846726893E-4]:7.150140552682E-2)[&rate=5.433446846726893E-4]:3.530430110313E-2)[&rate=5.433446846726893E-4]:3.161515682604E-1,((((127[&rate=5.433446846726893E-4]:2.472559862584E0,121[&rate=5.433446846726893E-4]:2.031463972173E0)[&rate=5.433446846726893E-4]:4.119904797007E-2,(((((132[&rate=5.433446846726893E-4]:1.933109383299E-1,129[&rate=5.433446846726893E-4]:1.905712123025E-1)[&rate=5.433446846726893E-4]:1.788027603039E-1,(131[&rate=5.433446846726893E-4]:7.169353391399E-2,130[&rate=5.433446846726893E-4]:6.895380788663E-2)[&rate=5.433446846726893E-4]:3.004201647198E-1)[&rate=5.433446846726893E-4]:1.644273706035E-1,(69[&rate=5.433446846726893E-4]:5.615289671686E-1,118[&rate=5.433446846726893E-4]:5.50570063059E-1)[&rate=5.433446846726893E-4]:1.202175815209E-1)[&rate=5.433446846726893E-4]:8.511553261714E-1,128[&rate=5.433446846726893E-4]:1.382216943354E0)[&rate=5.433446846726893E-4]:1.743798201362E-3,((65[&rate=5.433446846726893E-4]:2.909649857363E-1,(62[&rate=5.433446846726893E-4]:4.692152684442E-1,(64[&rate=5.433446846726893E-4]:3.949127127863E-1,60[&rate=5.433446846726893E-4]:2.442277812796E-1)[&rate=5.433446846726893E-4]:3.320666524684E-2)[&rate=5.433446846726893E-4]:1.353053920988E-2)[&rate=5.433446846726893E-4]:2.000299315735E-1,(63[&rate=5.433446846726893E-4]:6.352441383218E-2,61[&rate=5.433446846726893E-4]:1.046203042432E-1)[&rate=5.433446846726893E-4]:5.781554349843E-1)[&rate=5.433446846726893E-4]:8.409110297251E-1)[&rate=5.433446846726893E-4]:9.144200461505E-2)[&rate=5.433446846726893E-4]:9.35850048514E-3,36[&rate=5.433446846726893E-4]:2.569465833607E-3)[&rate=5.433446846726893E-4]:1.299581881397E-1,35[&rate=5.433446846726893E-4]:8.595231150757E-2)[&rate=5.433446846726893E-4]:2.25249101002E-1)[&rate=5.433446846726893E-4]:3.197959582404E-1)[&rate=5.433446846726893E-4]:1.621633227012E-1,(((68[&rate=5.433446846726893E-4]:5.443034476592E-1,((54[&rate=5.433446846726893E-4]:4.491501674965E-1,58[&rate=5.433446846726893E-4]:5.065272166768E-1)[&rate=5.433446846726893E-4]:5.137512790463E-2,(((57[&rate=5.433446846726893E-4]:4.667270230827E-1,37[&rate=5.433446846726893E-4]:5.022461487658E-1)[&rate=5.433446846726893E-4]:1.273054238751E-2,59[&rate=5.433446846726893E-4]:4.767253250331E-1)[&rate=5.433446846726893E-4]:4.899021511471E-2,(55[&rate=5.433446846726893E-4]:4.437052510333E-1,56[&rate=5.433446846726893E-4]:4.437052510333E-1)[&rate=5.433446846726893E-4]:7.381356780297E-2)[&rate=5.433446846726893E-4]:1.306112137352E-2)[&rate=5.433446846726893E-4]:5.470711400679E-2)[&rate=5.433446846726893E-4]:3.709896577454E-1,((((137[&rate=5.433446846726893E-4]:5.691491244944E-1,(133[&rate=5.433446846726893E-4]:4.624070797216E-1,134[&rate=5.433446846726893E-4]:4.322700934205E-1)[&rate=5.433446846726893E-4]:6.56461543617E-2)[&rate=5.433446846726893E-4]:1.075570427957E0,((((71[&rate=5.433446846726893E-4]:4.669201848546E-1,(81[&rate=5.433446846726893E-4]:4.078626939988E-1,80[&rate=5.433446846726893E-4]:4.078626939988E-1)[&rate=5.433446846726893E-4]:7.82355730475E-2)[&rate=5.433446846726893E-4]:2.338383335232E-2,73[&rate=5.433446846726893E-4]:5.587971688918E-1)[&rate=5.433446846726893E-4]:6.884002777655E-3,(((79[&rate=5.433446846726893E-4]:1.925368286077E-1,(72[&rate=5.433446846726893E-4]:8.341204353844E-2,78[&rate=5.433446846726893E-4]:1.053298517578E-1)[&rate=5.433446846726893E-4]:8.720697684991E-2)[&rate=5.433446846726893E-4]:2.191128331199E-1,82[&rate=5.433446846726893E-4]:4.198688398096E-1)[&rate=5.433446846726893E-4]:8.556614443542E-2,77[&rate=5.433446846726893E-4]:5.328322445191E-1)[&rate=5.433446846726893E-4]:2.736947509566E-2)[&rate=5.433446846726893E-4]:1.625786450212E-1,(((76[&rate=5.433446846726893E-4]:4.309810335495E-1,74[&rate=5.433446846726893E-4]:4.309810335495E-1)[&rate=5.433446846726893E-4]:1.168039835921E-2,70[&rate=5.433446846726893E-4]:4.043052675253E-1)[&rate=5.433446846726893E-4]:7.268745737289E-2,75[&rate=5.433446846726893E-4]:5.153488892816E-1)[&rate=5.433446846726893E-4]:2.12910927409E-1)[&rate=5.433446846726893E-4]:8.397474069933E-1)[&rate=5.433446846726893E-4]:8.599677823403E-2,((52[&rate=5.433446846726893E-4]:7.828028883802E-1,(((12[&rate=5.433446846726893E-4]:3.450827856117E-1,5[&rate=5.433446846726893E-4]:3.067266212283E-1)[&rate=5.433446846726893E-4]:1.106289664552E-1,29[&rate=5.433446846726893E-4]:5.625610671354E-1)[&rate=5.433446846726893E-4]:3.118789150932E-1,103[&rate=5.433446846726893E-4]:6.415632698999E-1)[&rate=5.433446846726893E-4]:1.805533353041E0)[&rate=5.433446846726893E-4]:8.133253173652E-2,53[&rate=5.433446846726893E-4]:8.559386988053E-1)[&rate=5.433446846726893E-4]:5.160224450052E-2)[&rate=5.433446846726893E-4]:3.394948373409E-1,125[&rate=5.433446846726893E-4]:1.036653266985E0)[&rate=5.433446846726893E-4]:4.53065050858E-2)[&rate=5.433446846726893E-4]:4.132685807479E-1,((((67[&rate=5.433446846726893E-4]:2.807850502981E-1,(122[&rate=5.433446846726893E-4]:3.480407266543E-1,(123[&rate=5.433446846726893E-4]:1.80677156757E-1,124[&rate=5.433446846726893E-4]:1.779449163199E-1)[&rate=5.433446846726893E-4]:1.673635698973E-1)[&rate=5.433446846726893E-4]:4.340168739845E-1)[&rate=5.433446846726893E-4]:4.251837005468E-3,(119[&rate=5.433446846726893E-4]:1.943722131164E0,(((138[&rate=5.433446846726893E-4]:1.984548052193E-1,136[&rate=5.433446846726893E-4]:6.694795590408E-2)[&rate=5.433446846726893E-4]:5.265822247188E-1,135[&rate=5.433446846726893E-4]:5.25037029938E-1)[&rate=5.433446846726893E-4]:1.012840352094E0,120[&rate=5.433446846726893E-4]:1.789932176553E0)[&rate=5.433446846726893E-4]:5.78995436528E-2)[&rate=5.433446846726893E-4]:3.74191468468E-1)[&rate=5.433446846726893E-4]:8.365590615729E-3,66[&rate=5.433446846726893E-4]:2.934024779193E-1)[&rate=5.433446846726893E-4]:5.667619184013E-2,126[&rate=5.433446846726893E-4]:1.597252859444E0)[&rate=5.433446846726893E-4]:4.307623786207E-1)[&rate=5.433446846726893E-4]:1.231964507095E-2)[&rate=5.433446846726893E-4]:7.023605840155E-2,34[&rate=5.433446846726893E-4]:3.830532225466E-4)[&rate=5.433446846726893E-4]:5.904313365837E-2);
tree STATE_4950000 [&joint=-20963.239352691766,lnP=-20963.239352691766] = [&R] (((((66[&rate=5.342840332847785E-4]:2.57438807843E-1,(67[&rate=5.342840332847785E-4]:1.338644143942E-1,((123[&rate=5.342840332847785E-4]:2.658923803974E-1,122[&rate=5.342840332847785E-4]:2.658923803974E-1)[&rate=5.342840332847785E-4]:4.964996963046E-2,124[&rate=5.342840332847785E-4]:3.128101095908E-1)[&rate=5.342840332847785E-4]:3.195946147069E-1)[&rate=5.342840332847785E-4]:1.235743934488E-1)[&rate=5.342840332847785E-4]:2.687555011389E-2,((120[&rate=5.342840332847785E-4]:1.099919046826E0,126[&rate=5.342840332847785E-4]:4.10106935141E-1)[&rate=5.342840332847785E-4]:5.218396500601E-2,(119[&rate=5.342840332847785E-4]:9.615782698124E-1,(135[&rate=5.342840332847785E-4]:2.346394155889E-1,(138[&rate=5.342840332847785E-4]:1.602913053773E-1,136[&rate=5.342840332847785E-4]:2.87844560621E-2)[&rate=5.342840332847785E-4]:2.743481102117E-1)[&rate=5.342840332847785E-4]:3.789936487441E-1)[&rate=5.342840332847785E-4]:2.864151529783E-1)[&rate=5.342840332847785E-4]:1.069197647495E0)[&rate=5.342840332847785E-4]:4.634300123277E-1,(((68[&rate=5.342840332847785E-4]:4.999071788572E-1,((55[&rate=5.342840332847785E-4]:2.812030948211E-1,56[&rate=5.342840332847785E-4]:2.812030948211E-1)[&rate=5.342840332847785E-4]:1.598510306441E-1,(((37[&rate=5.342840332847785E-4]:2.367082561108E-1,54[&rate=5.342840332847785E-4]:1.602055238704E-1)[&rate=5.342840332847785E-4]:1.593511322771E-1,(58[&rate=5.342840332847785E-4]:3.088549295231E-1,59[&rate=5.342840332847785E-4]:2.89729246463E-1)[&rate=5.342840332847785E-4]:6.807877580477E-2)[&rate=5.342840332847785E-4]:2.263010952862E-2,57[&rate=5.342840332847785E-4]:3.831703722335E-1)[&rate=5.342840332847785E-4]:6.88127149804E-2)[&rate=5.342840332847785E-4]:9.983665994938E-2)[&rate=5.342840332847785E-4]:5.170541316737E-1,((((133[&rate=5.342840332847785E-4]:4.335435356421E-1,137[&rate=5.342840332847785E-4]:4.746394260531E-1)[&rate=5.342840332847785E-4]:2.948345504893E-1,134[&rate=5.342840332847785E-4]:6.982410998302E-1)[&rate=5.342840332847785E-4]:8.802092210069E-1,((((((81[&rate=5.342840332847785E-4]:2.124537962126E-1,80[&rate=5.342840332847785E-4]:2.124537962126E-1)[&rate=5.342840332847785E-4]:3.786968617634E-1,((82[&rate=5.342840332847785E-4]:2.750804850974E-1,(72[&rate=5.342840332847785E-4]:1.288476084338E-1,78[&rate=5.342840332847785E-4]:1.507654166532E-1)[&rate=5.342840332847785E-4]:1.160958903622E-1)[&rate=5.342840332847785E-4]:9.002009961317E-2,79[&rate=5.342840332847785E-4]:3.568814066285E-1)[&rate=5.342840332847785E-4]:2.424884294298E-1)[&rate=5.342840332847785E-4]:4.864077354824E-2,((71[&rate=5.342840332847785E-4]:1.362574409995E-1,73[&rate=5.342840332847785E-4]:2.047505916843E-1)[&rate=5.342840332847785E-4]:3.458320378948E-1,77[&rate=5.342840332847785E-4]:5.451031775244E-1)[&rate=5.342840332847785E-4]:1.385238704382E-1)[&rate=5.342840332847785E-4]:5.618067702258E-2,((70[&rate=5.342840332847785E-4]:4.223491344055E-1,(74[&rate=5.342840332847785E-4]:4.424947873188E-1,76[&rate=5.342840332847785E-4]:4.424947873188E-1)[&rate=5.342840332847785E-4]:1.82105114702E-2)[&rate=5.342840332847785E-4]:2.176888412593E-1,75[&rate=5.342840332847785E-4]:6.783941400482E-1)[&rate=5.342840332847785E-4]:6.689303699172E-2)[&rate=5.342840332847785E-4]:6.066937058323E-1,53[&rate=5.342840332847785E-4]:6.055178242601E-1)[&rate=5.342840332847785E-4]:1.264324563422E-1,(52[&rate=5.342840332847785E-4]:5.489049046494E-1,(((12[&rate=5.342840332847785E-4]:1.410088316389E-1,5[&rate=5.342840332847785E-4]:1.026526672554E-1)[&rate=5.342840332847785E-4]:5.22311940192E-1,29[&rate=5.342840332847785E-4]:7.701700868994E-1)[&rate=5.342840332847785E-4]:2.695425785005E-1,103[&rate=5.342840332847785E-4]:8.068359530711E-1)[&rate=5.342840332847785E-4]:1.406362686139E0)[&rate=5.342840332847785E-4]:1.912420972642E-1)[&rate=5.342840332847785E-4]:9.455752956777E-2)[&rate=5.342840332847785E-4]:3.685132000341E-1,125[&rate=5.342840332847785E-4]:9.846384965429E-1)[&rate=5.342840332847785E-4]:1.989894806547E-1)[&rate=5.342840332847785E-4]:2.629954924999E-1,((((((16[&rate=5.342840332847785E-4]:2.576673063355E0,(((((((87[&rate=5.342840332847785E-4]:1.374570919154E-1,((85[&rate=5.342840332847785E-4]:1.121656027266E-1,(83[&rate=5.342840332847785E-4]:8.173956769058E-2,93[&rate=5.342840332847785E-4]:9.54381978276E-2)[&rate=5.342840332847785E-4]:3.042603503602E-2)[&rate=5.342840332847785E-4]:8.354586279155E-3,(84[&rate=5.342840332847785E-4]:7.544955912217E-2,86[&rate=5.342840332847785E-4]:7.544955912217E-2)[&rate=5.342840332847785E-4]:4.507062988359E-2)[&rate=5.342840332847785E-4]:1.693690290961E-2)[&rate=5.342840332847785E-4]:8.929332073678E-3,((91[&rate=5.342840332847785E-4]:6.003660339798E-2,90[&rate=5.342840332847785E-4]:6.003660339798E-2)[&rate=5.342840332847785E-4]:2.368896206991E-2,92[&rate=5.342840332847785E-4]:8.372556546789E-2)[&rate=5.342840332847785E-4]:7.635948865817E-2)[&rate=5.342840332847785E-4]:1.526008023215E-1,(88[&rate=5.342840332847785E-4]:7.62396062102E-2,89[&rate=5.342840332847785E-4]:8.993823634721E-2)[&rate=5.342840332847785E-4]:2.227476201004E-1)[&rate=5.342840332847785E-4]:1.08019064579E0,(6[&rate=5.342840332847785E-4]:5.722009840292E-1,(10[&rate=5.342840332847785E-4]:3.54615044065E-1,15[&rate=5.342840332847785E-4]:3.929712084484E-1)[&rate=5.342840332847785E-4]:2.340242961286E-1)[&rate=5.342840332847785E-4]:3.193056551946E-1)[&rate=5.342840332847785E-4]:3.8425915016E-2,(3[&rate=5.342840332847785E-4]:7.815164120056E-1,18[&rate=5.342840332847785E-4]:8.965849051562E-1)[&rate=5.342840332847785E-4]:9.636134771371E-2)[&rate=5.342840332847785E-4]:4.947535120186E-1,(((142[&rate=5.342840332847785E-4]:4.413545935316E-1,((145[&rate=5.342840332847785E-4]:4.816718344189E-2,141[&rate=5.342840332847785E-4]:4.54274574143E-2)[&rate=5.342840332847785E-4]:1.923850556039E-1,144[&rate=5.342840332847785E-4]:2.350727869908E-1)[&rate=5.342840332847785E-4]:2.008023544859E-1)[&rate=5.342840332847785E-4]:1.026701987093E0,(((24[&rate=5.342840332847785E-4]:9.812461553606E-1,(1[&rate=5.342840332847785E-4]:1.117884189696E-1,(21[&rate=5.342840332847785E-4]:5.296350725388E-1,28[&rate=5.342840332847785E-4]:5.542926067853E-1)[&rate=5.342840332847785E-4]:3.437971820473E-1)[&rate=5.342840332847785E-4]:8.863581858275E-2)[&rate=5.342840332847785E-4]:5.024600619939E-2,((140[&rate=5.342840332847785E-4]:5.450581171324E-1,11[&rate=5.342840332847785E-4]:5.642361993241E-1)[&rate=5.342840332847785E-4]:7.835975046394E-2,(23[&rate=5.342840332847785E-4]:6.430802413473E-1,(20[&rate=5.342840332847785E-4]:4.751112587112E-1,25[&rate=5.342840332847785E-4]:4.942893409029E-1)[&rate=5.342840332847785E-4]:1.59749804554E-1)[&rate=5.342840332847785E-4]:8.444721529002E-2)[&rate=5.342840332847785E-4]:2.93005800813E-1)[&rate=5.342840332847785E-4]:2.576997831913E-1,102[&rate=5.342840332847785E-4]:1.275481091349E-1)[&rate=5.342840332847785E-4]:9.393312902378E-2)[&rate=5.342840332847785E-4]:1.242528335782E-2,(((((112[&rate=5.342840332847785E-4]:6.653319082816E-1,(14[&rate=5.342840332847785E-4]:3.834573293309E-1,17[&rate=5.342840332847785E-4]:4.218134937145E-1)[&rate=5.342840332847785E-4]:2.818745789508E-1)[&rate=5.342840332847785E-4]:2.010589479786E-2,(9[&rate=5.342840332847785E-4]:5.941225038622E-1,(30[&rate=5.342840332847785E-4]:2.145293833517E-1,4[&rate=5.342840332847785E-4]:4.192664362568E-2)[&rate=5.342840332847785E-4]:5.028807917434E-1)[&rate=5.342840332847785E-4]:8.309612113526E-2)[&rate=5.342840332847785E-4]:1.131167899567E-1,(113[&rate=5.342840332847785E-4]:7.927866629635E-1,117[&rate=5.342840332847785E-4]:7.955263889911E-1)[&rate=5.342840332847785E-4]:5.76793007273E-3)[&rate=5.342840332847785E-4]:3.118952458231E-2,(110[&rate=5.342840332847785E-4]:6.414789484076E-1,105[&rate=5.342840332847785E-4]:6.195611401885E-1)[&rate=5.342840332847785E-4]:1.827857171562E-1)[&rate=5.342840332847785E-4]:1.291342083826E-1,(((148[&rate=5.342840332847785E-4]:3.106442505114E-1,143[&rate=5.342840332847785E-4]:3.07904524484E-1)[&rate=5.342840332847785E-4]:4.428877643163E-1,(((106[&rate=5.342840332847785E-4]:7.68021840621E-2,(139[&rate=5.342840332847785E-4]:2.438391570516E-1,111[&rate=5.342840332847785E-4]:6.849669129821E-2)[&rate=5.342840332847785E-4]:2.474384892826E-2)[&rate=5.342840332847785E-4]:9.908345040026E-2,104[&rate=5.342840332847785E-4]:1.758856344624E-1)[&rate=5.342840332847785E-4]:4.669535867944E-1,116[&rate=5.342840332847785E-4]:5.82565248654E-1)[&rate=5.342840332847785E-4]:1.3261060179E-1)[&rate=5.342840332847785E-4]:1.039082277357E-1,(((114[&rate=5.342840332847785E-4]:5.813741933767E-1,(109[&rate=5.342840332847785E-4]:5.656516301302E-1,107[&rate=5.342840332847785E-4]:5.464735479385E-1)[&rate=5.342840332847785E-4]:9.517461804098E-2)[&rate=5.342840332847785E-4]:3.005285313618E-2,108[&rate=5.342840332847785E-4]:6.689612930883E-1)[&rate=5.342840332847785E-4]:1.188004269404E-1,(115[&rate=5.342840332847785E-4]:5.928565290081E-1,(13[&rate=5.342840332847785E-4]:6.161775780814E-1,19[&rate=5.342840332847785E-4]:6.545337424651E-1)[&rate=5.342840332847785E-4]:5.887073174855E-2)[&rate=5.342840332847785E-4]:1.373709444451E-1)[&rate=5.342840332847785E-4]:8.885660472649E-2)[&rate=5.342840332847785E-4]:5.760246699951E-2)[&rate=5.342840332847785E-4]:3.49000798255E-1)[&rate=5.342840332847785E-4]:1.414644762487E-1)[&rate=5.342840332847785E-4]:3.792814242076E-1,101[&rate=5.342840332847785E-4]:7.491729699179E-1)[&rate=5.342840332847785E-4]:7.151713263132E-1)[&rate=5.342840332847785E-4]:5.006160081419E-2,((39[&rate=5.342840332847785E-4]:5.283621227105E-1,146[&rate=5.342840332847785E-4]:6.485807019454E-1)[&rate=5.342840332847785E-4]:8.751627982165E-3,40[&rate=5.342840332847785E-4]:5.371137506927E-1)[&rate=5.342840332847785E-4]:4.127987358892E-3)[&rate=5.342840332847785E-4]:2.889706140719E-2,((((22[&rate=5.342840332847785E-4]:2.823345781975E-1,27[&rate=5.342840332847785E-4]:2.987729343618E-1)[&rate=5.342840332847785E-4]:3.46456207944E-1,(31[&rate=5.342840332847785E-4]:5.643570837292E-1,2[&rate=5.342840332847785E-4]:3.369598234551E-1)[&rate=5.342840332847785E-4]:1.192282229603E-1)[&rate=5.342840332847785E-4]:7.443448053366E-2,(26[&rate=5.342840332847785E-4]:4.610526100995E-1,(7[&rate=5.342840332847785E-4]:9.916916097953E-2,8[&rate=5.342840332847785E-4]:9.916916097953E-2)[&rate=5.342840332847785E-4]:2.550341340514E-1)[&rate=5.342840332847785E-4]:2.531315606853E-1)[&rate=5.342840332847785E-4]:1.989281248509E0,((98[&rate=5.342840332847785E-4]:6.102412276175E-1,((95[&rate=5.342840332847785E-4]:4.75233145344E-1,(94[&rate=5.342840332847785E-4]:3.704044565673E-1,100[&rate=5.342840332847785E-4]:3.704044565673E-1)[&rate=5.342840332847785E-4]:2.012923522466E-2)[&rate=5.342840332847785E-4]:9.912355833729E-2,(96[&rate=5.342840332847785E-4]:4.467951972762E-1,99[&rate=5.342840332847785E-4]:4.823143229591E-1)[&rate=5.342840332847785E-4]:1.029713424707E-1)[&rate=5.342840332847785E-4]:4.681348568491E-2)[&rate=5.342840332847785E-4]:3.33348020683E-2,97[&rate=5.342840332847785E-4]:4.441224777733E-1)[&rate=5.342840332847785E-4]:4.801724348918E-2)[&rate=5.342840332847785E-4]:6.960826830051E-3)[&rate=5.342840332847785E-4]:1.097772879072E-2,147[&rate=5.342840332847785E-4]:6.384935774298E-1)[&rate=5.342840332847785E-4]:3.07762931638E-1,38[&rate=5.342840332847785E-4]:8.205734489584E-1)[&rate=5.342840332847785E-4]:2.466313536785E-1,(((128[&rate=5.342840332847785E-4]:1.408579281375E0,(((118[&rate=5.342840332847785E-4]:7.157713721948E-1,69[&rate=5.342840332847785E-4]:7.267302763045E-1)[&rate=5.342840332847785E-4]:3.145973387723E-2,(131[&rate=5.342840332847785E-4]:3.442402570963E-1,(130[&rate=5.342840332847785E-4]:2.662590387608E-1,(132[&rate=5.342840332847785E-4]:2.347760736042E-1,129[&rate=5.342840332847785E-4]:2.320363475769E-1)[&rate=5.342840332847785E-4]:3.422269118392E-2)[&rate=5.342840332847785E-4]:7.524149230816E-2)[&rate=5.342840332847785E-4]:2.687442736332E-1)[&rate=5.342840332847785E-4]:7.21620308121E-1,(((65[&rate=5.342840332847785E-4]:8.683103792742E-2,62[&rate=5.342840332847785E-4]:2.786118598452E-1)[&rate=5.342840332847785E-4]:4.393274951062E-2,(60[&rate=5.342840332847785E-4]:5.037133168904E-2,64[&rate=5.342840332847785E-4]:2.010562631957E-1)[&rate=5.342840332847785E-4]:8.0392455749E-2)[&rate=5.342840332847785E-4]:2.783997489676E-1,(63[&rate=5.342840332847785E-4]:1.799262889447E-1,61[&rate=5.342840332847785E-4]:2.210221793558E-1)[&rate=5.342840332847785E-4]:3.799221789676E-1)[&rate=5.342840332847785E-4]:8.679070558697E-1)[&rate=5.342840332847785E-4]:7.94538945793E-2)[&rate=5.342840332847785E-4]:2.848223117812E-1,((45[&rate=5.342840332847785E-4]:6.121553501109E-1,(47[&rate=5.342840332847785E-4]:5.716720632754E-1,44[&rate=5.342840332847785E-4]:5.662075824011E-1)[&rate=5.342840332847785E-4]:4.868000814691E-2)[&rate=5.342840332847785E-4]:4.308526402255E-2,(((41[&rate=5.342840332847785E-4]:5.058322289202E-1,(48[&rate=5.342840332847785E-4]:5.382981057613E-1,42[&rate=5.342840332847785E-4]:5.000467396411E-1)[&rate=5.342840332847785E-4]:1.124997015336E-2)[&rate=5.342840332847785E-4]:4.16362567045E-2,(43[&rate=5.342840332847785E-4]:4.443325758197E-1,46[&rate=5.342840332847785E-4]:4.443325758197E-1)[&rate=5.342840332847785E-4]:1.57780718548E-1)[&rate=5.342840332847785E-4]:2.805417090313E-2,((50[&rate=5.342840332847785E-4]:5.016004328582E-1,49[&rate=5.342840332847785E-4]:5.016004328582E-1)[&rate=5.342840332847785E-4]:6.175431846339E-2,51[&rate=5.342840332847785E-4]:5.688192321958E-1)[&rate=5.342840332847785E-4]:3.402582870348E-2)[&rate=5.342840332847785E-4]:3.326987017405E-2)[&rate=5.342840332847785E-4]:2.647647667315E-1)[&rate=5.342840332847785E-4]:3.500387925254E-2,((121[&rate=5.342840332847785E-4]:2.176218309576E0,35[&rate=5.342840332847785E-4]:5.019091231538E-2)[&rate=5.342840332847785E-4]:2.565861989764E-2,(127[&rate=5.342840332847785E-4]:2.559048635643E0,36[&rate=5.342840332847785E-4]:3.850069043711E-2)[&rate=5.342840332847785E-4]:8.392418424167E-2)[&rate=5.342840332847785E-4]:1.237888169082E-1)[&rate=5.342840332847785E-4]:2.652010070002E-1)[&rate=5.342840332847785E-4]:2.673968091371E-1)[&rate=5.342840332847785E-4]:1.550820502611E-2)[&rate=5.342840332847785E-4]:2.028027386855E-1,(32[&rate=5.342840332847785E-4]:6.276642486332E-2,33[&rate=5.342840332847785E-4]:6.824587691803E-2)[&rate=5.342840332847785E-4]:2.849177257603E-3)[&rate=5.342840332847785E-4]:3.989968258769E-2,34[&rate=5.342840332847785E-4]:1.274330929277E-1);
tree STATE_5040000 [&joint=-20968.99397576435,lnP=-20968.99397576435] = [&R] ((32[&rate=5.927706919580208E-4]:1.774658535567E-3,33[&rate=5.927706919580208E-4]:7.254110590281E-3)[&rate=5.927706919580208E-4]:1.530406262691E-3,((((68[&rate=5.927706919580208E-4]:7.14000627977E-1,(58[&rate=5.927706919580208E-4]:3.787438208151E-1,(((37[&rate=5.927706919580208E-4]:8.29233864229E-2,54[&rate=5.927706919580208E-4]:6.420654182457E-3)[&rate=5.927706919580208E-4]:2.446262397843E-1,59[&rate=5.927706919580208E-4]:2.89298260087E-1)[&rate=5.927706919580208E-4]:2.449417505813E-2,(57[&rate=5.927706919580208E-4]:2.594879505419E-1,(55[&rate=5.927706919580208E-4]:1.514962495144E-1,56[&rate=5.927706919580208E-4]:1.514962495144E-1)[&rate=5.927706919580208E-4]:9.706273927879E-2)[&rate=5.927706919580208E-4]:5.703672504029E-2)[&rate=5.927706919580208E-4]:4.582570260985E-2)[&rate=5.927706919580208E-4]:4.03562818091E-1)[&rate=5.927706919580208E-4]:3.543250821721E-1,((((52[&rate=5.927706919580208E-4]:5.404953776891E-1,(((12[&rate=5.927706919580208E-4]:9.386294265575E-2,5[&rate=5.927706919580208E-4]:5.550677827229E-2)[&rate=5.927706919580208E-4]:2.455279690055E-1,29[&rate=5.927706919580208E-4]:4.462402267298E-1)[&rate=5.927706919580208E-4]:2.147219388206E-1,103[&rate=5.927706919580208E-4]:4.280854532216E-1)[&rate=5.927706919580208E-4]:1.776703659028E0)[&rate=5.927706919580208E-4]:1.759907316899E-1,(133[&rate=5.927706919580208E-4]:4.351389910194E-1,(137[&rate=5.927706919580208E-4]:3.417518624955E-1,134[&rate=5.927706919580208E-4]:2.705189857833E-1)[&rate=5.927706919580208E-4]:1.344830189349E-1)[&rate=5.927706919580208E-4]:1.055229894016E0)[&rate=5.927706919580208E-4]:2.897401545948E-2,((((77[&rate=5.927706919580208E-4]:3.707775940436E-1,((73[&rate=5.927706919580208E-4]:3.07614794815E-1,71[&rate=5.927706919580208E-4]:2.391216441302E-1)[&rate=5.927706919580208E-4]:2.844240252211E-2,(80[&rate=5.927706919580208E-4]:1.515759818242E-1,81[&rate=5.927706919580208E-4]:1.515759818242E-1)[&rate=5.927706919580208E-4]:1.351661470198E-1)[&rate=5.927706919580208E-4]:4.01998487612E-2)[&rate=5.927706919580208E-4]:3.253287393521E-2,(82[&rate=5.927706919580208E-4]:2.746301927858E-1,(79[&rate=5.927706919580208E-4]:2.507047667106E-1,(72[&rate=5.927706919580208E-4]:8.012779505092E-2,78[&rate=5.927706919580208E-4]:1.020456032702E-1)[&rate=5.927706919580208E-4]:1.486591634403E-1)[&rate=5.927706919580208E-4]:1.570624799314E-2)[&rate=5.927706919580208E-4]:1.01283014919E-1)[&rate=5.927706919580208E-4]:3.226550470811E-1,((74[&rate=5.927706919580208E-4]:3.763711258375E-1,(76[&rate=5.927706919580208E-4]:3.415906905257E-1,70[&rate=5.927706919580208E-4]:3.032345261422E-1)[&rate=5.927706919580208E-4]:3.478043531188E-2)[&rate=5.927706919580208E-4]:2.757954892091E-2,75[&rate=5.927706919580208E-4]:4.039506747585E-1)[&rate=5.927706919580208E-4]:3.274942923562E-1)[&rate=5.927706919580208E-4]:7.285630724381E-1,53[&rate=5.927706919580208E-4]:7.135449809406E-1)[&rate=5.927706919580208E-4]:2.371842258654E-2)[&rate=5.927706919580208E-4]:1.23539675518E-1,125[&rate=5.927706919580208E-4]:6.504205653839E-1)[&rate=5.927706919580208E-4]:5.845718114319E-1)[&rate=5.927706919580208E-4]:1.435472484982E-2,((((126[&rate=5.927706919580208E-4]:9.397854873561E-1,((120[&rate=5.927706919580208E-4]:6.113061855137E-1,119[&rate=5.927706919580208E-4]:7.071965964726E-1)[&rate=5.927706919580208E-4]:9.469315229828E-1,(135[&rate=5.927706919580208E-4]:3.035026834524E-1,(138[&rate=5.927706919580208E-4]:2.067191056912E-1,136[&rate=5.927706919580208E-4]:7.521225637597E-2)[&rate=5.927706919580208E-4]:2.967835777613E-1)[&rate=5.927706919580208E-4]:1.002680230524E0)[&rate=5.927706919580208E-4]:7.135989054438E-2)[&rate=5.927706919580208E-4]:5.470433132169E-1,66[&rate=5.927706919580208E-4]:2.39654610888E-1)[&rate=5.927706919580208E-4]:1.628040208534E-2,(67[&rate=5.927706919580208E-4]:1.884490942437E-1,((123[&rate=5.927706919580208E-4]:1.722446170178E-1,122[&rate=5.927706919580208E-4]:1.722446170178E-1)[&rate=5.927706919580208E-4]:1.820198057047E-2,124[&rate=5.927706919580208E-4]:1.877143571511E-1)[&rate=5.927706919580208E-4]:4.992750469962E-1)[&rate=5.927706919580208E-4]:6.748591872962E-2)[&rate=5.927706919580208E-4]:2.763341171973E-1,(((((16[&rate=5.927706919580208E-4]:2.420777953993E0,(((((3[&rate=5.927706919580208E-4]:7.218986950078E-1,(((((91[&rate=5.927706919580208E-4]:6.556690978257E-3,90[&rate=5.927706919580208E-4]:6.556690978257E-3)[&rate=5.927706919580208E-4]:1.20087284596E-1,92[&rate=5.927706919580208E-4]:1.266439755742E-1)[&rate=5.927706919580208E-4]:1.474091511064E-1,(((85[&rate=5.927706919580208E-4]:1.316436155832E-1,86[&rate=5.927706919580208E-4]:1.316436155832E-1)[&rate=5.927706919580208E-4]:1.720886717311E-3,83[&rate=5.927706919580208E-4]:1.333645023005E-1)[&rate=5.927706919580208E-4]:3.877591417139E-2,(93[&rate=5.927706919580208E-4]:1.350531491464E-1,84[&rate=5.927706919580208E-4]:1.213545190094E-1)[&rate=5.927706919580208E-4]:5.078589746251E-2)[&rate=5.927706919580208E-4]:8.821408007169E-2)[&rate=5.927706919580208E-4]:3.758222840123E-2,87[&rate=5.927706919580208E-4]:2.979367249449E-1)[&rate=5.927706919580208E-4]:2.659233234181E-1,(88[&rate=5.927706919580208E-4]:2.741491203839E-1,89[&rate=5.927706919580208E-4]:2.878477505209E-1)[&rate=5.927706919580208E-4]:2.89710927979E-1)[&rate=5.927706919580208E-4]:6.97764674042E-1)[&rate=5.927706919580208E-4]:6.254988809701E-2,((10[&rate=5.927706919580208E-4]:3.427269183284E-1,15[&rate=5.927706919580208E-4]:3.810830827119E-1)[&rate=5.927706919580208E-4]:2.501805455828E-1,(6[&rate=5.927706919580208E-4]:5.201116769883E-1,18[&rate=5.927706919580208E-4]:5.831253756184E-1)[&rate=5.927706919580208E-4]:5.635743075861E-2)[&rate=5.927706919580208E-4]:2.600342698784E-1)[&rate=5.927706919580208E-4]:4.99505410315E-1,((142[&rate=5.927706919580208E-4]:2.664441665905E-1,((141[&rate=5.927706919580208E-4]:1.102545042964E-2,145[&rate=5.927706919580208E-4]:1.376517645722E-2)[&rate=5.927706919580208E-4]:1.708110595441E-1,144[&rate=5.927706919580208E-4]:1.790967839464E-1)[&rate=5.927706919580208E-4]:8.186793058913E-2)[&rate=5.927706919580208E-4]:1.132370023377E0,(((((115[&rate=5.927706919580208E-4]:6.509121287461E-1,(108[&rate=5.927706919580208E-4]:6.332382701153E-1,(109[&rate=5.927706919580208E-4]:4.556118864291E-1,(114[&rate=5.927706919580208E-4]:3.112777684129E-1,107[&rate=5.927706919580208E-4]:3.715517410157E-1)[&rate=5.927706919580208E-4]:6.48820632217E-2)[&rate=5.927706919580208E-4]:1.995441919053E-1)[&rate=5.927706919580208E-4]:7.520810520617E-2)[&rate=5.927706919580208E-4]:6.274716678534E-2,(13[&rate=5.927706919580208E-4]:5.482344906186E-1,19[&rate=5.927706919580208E-4]:5.865906550023E-1)[&rate=5.927706919580208E-4]:2.476165857346E-1)[&rate=5.927706919580208E-4]:2.436150403467E-1,(((111[&rate=5.927706919580208E-4]:1.006850501416E-1,106[&rate=5.927706919580208E-4]:8.424669397723E-2)[&rate=5.927706919580208E-4]:3.604582942743E-1,(139[&rate=5.927706919580208E-4]:6.188930393849E-1,104[&rate=5.927706919580208E-4]:4.271122174672E-1)[&rate=5.927706919580208E-4]:1.75927707844E-2)[&rate=5.927706919580208E-4]:2.762415528519E-1,((148[&rate=5.927706919580208E-4]:2.727636600403E-1,143[&rate=5.927706919580208E-4]:2.700239340129E-1)[&rate=5.927706919580208E-4]:3.185300917715E-1,116[&rate=5.927706919580208E-4]:5.529375874281E-1)[&rate=5.927706919580208E-4]:1.077349810726E-1)[&rate=5.927706919580208E-4]:2.966017673774E-1)[&rate=5.927706919580208E-4]:1.065090972024E-1,((((117[&rate=5.927706919580208E-4]:6.099276519499E-1,110[&rate=5.927706919580208E-4]:6.017084738676E-1)[&rate=5.927706919580208E-4]:9.249905151607E-2,105[&rate=5.927706919580208E-4]:6.722897171646E-1)[&rate=5.927706919580208E-4]:9.91637332494E-2,(9[&rate=5.927706919580208E-4]:5.452471944895E-1,((112[&rate=5.927706919580208E-4]:3.566392421063E-1,113[&rate=5.927706919580208E-4]:3.566392421063E-1)[&rate=5.927706919580208E-4]:1.018890785032E-1,(30[&rate=5.927706919580208E-4]:4.545317416988E-1,4[&rate=5.927706919580208E-4]:2.819290019728E-1)[&rate=5.927706919580208E-4]:1.190650720616E-1)[&rate=5.927706919580208E-4]:9.493805196207E-2)[&rate=5.927706919580208E-4]:2.453843381162E-1)[&rate=5.927706919580208E-4]:7.572626352089E-2,(14[&rate=5.927706919580208E-4]:6.058638107434E-1,17[&rate=5.927706919580208E-4]:6.44219975127E-1)[&rate=5.927706919580208E-4]:2.687131634653E-1)[&rate=5.927706919580208E-4]:2.713982396937E-1)[&rate=5.927706919580208E-4]:6.917403245779E-2,(102[&rate=5.927706919580208E-4]:3.350079479821E-3,((((140[&rate=5.927706919580208E-4]:4.539047079674E-1,11[&rate=5.927706919580208E-4]:4.730827901592E-1)[&rate=5.927706919580208E-4]:8.437111392846E-2,23[&rate=5.927706919580208E-4]:6.423854109368E-1)[&rate=5.927706919580208E-4]:6.505929866425E-2,(25[&rate=5.927706919580208E-4]:5.417987767991E-1,20[&rate=5.927706919580208E-4]:5.226206946074E-1)[&rate=5.927706919580208E-4]:1.766048369116E-1)[&rate=5.927706919580208E-4]:3.611045678354E-1,(24[&rate=5.927706919580208E-4]:9.904384837595E-1,((28[&rate=5.927706919580208E-4]:6.567711010388E-1,21[&rate=5.927706919580208E-4]:6.321135667923E-1)[&rate=5.927706919580208E-4]:2.683472366816E-1,1[&rate=5.927706919580208E-4]:1.388169678574E-1)[&rate=5.927706919580208E-4]:7.079959809383E-2)[&rate=5.927706919580208E-4]:8.90696977867E-2)[&rate=5.927706919580208E-4]:8.548573355001E-2)[&rate=5.927706919580208E-4]:1.378265641407E-1)[&rate=5.927706919580208E-4]:1.106220388147E-2)[&rate=5.927706919580208E-4]:1.344548719451E-1)[&rate=5.927706919580208E-4]:4.296751057902E-1,101[&rate=5.927706919580208E-4]:7.108893731825E-1)[&rate=5.927706919580208E-4]:5.520186563478E-1,40[&rate=5.927706919580208E-4]:2.897438705365E-1)[&rate=5.927706919580208E-4]:4.554115733902E-2)[&rate=5.927706919580208E-4]:4.013392016823E-2,((147[&rate=5.927706919580208E-4]:3.658977701089E-1,((((((22[&rate=5.927706919580208E-4]:1.555050311914E-1,27[&rate=5.927706919580208E-4]:1.719433873558E-1)[&rate=5.927706919580208E-4]:3.580074517859E-1,31[&rate=5.927706919580208E-4]:5.683070035254E-1)[&rate=5.927706919580208E-4]:1.472895434727E-1,(7[&rate=5.927706919580208E-4]:7.907923827661E-2,8[&rate=5.927706919580208E-4]:7.907923827661E-2)[&rate=5.927706919580208E-4]:4.858323772146E-1)[&rate=5.927706919580208E-4]:1.759071994665E-2,26[&rate=5.927706919580208E-4]:6.893516505064E-1)[&rate=5.927706919580208E-4]:3.412934131637E-1,2[&rate=5.927706919580208E-4]:8.470834198344E-1)[&rate=5.927706919580208E-4]:1.416310281625E0,146[&rate=5.927706919580208E-4]:4.268864778648E-1)[&rate=5.927706919580208E-4]:1.85282229876E-3)[&rate=5.927706919580208E-4]:5.83640060131E-2,(97[&rate=5.927706919580208E-4]:2.775453734507E-1,39[&rate=5.927706919580208E-4]:3.485836248169E-1)[&rate=5.927706919580208E-4]:1.830110212481E-2)[&rate=5.927706919580208E-4]:8.534221102029E-3)[&rate=5.927706919580208E-4]:3.065969670923E-1,(((94[&rate=5.927706919580208E-4]:1.505253453164E-1,100[&rate=5.927706919580208E-4]:1.505253453164E-1)[&rate=5.927706919580208E-4]:2.408574415207E-1,95[&rate=5.927706919580208E-4]:4.760822403891E-1)[&rate=5.927706919580208E-4]:5.75053694926E-2,(98[&rate=5.927706919580208E-4]:4.609025695592E-1,(99[&rate=5.927706919580208E-4]:4.209838792979E-1,96[&rate=5.927706919580208E-4]:3.85464753615E-1)[&rate=5.927706919580208E-4]:6.177661375854E-2)[&rate=5.927706919580208E-4]:6.17560785738E-2)[&rate=5.927706919580208E-4]:2.877725675494E-1)[&rate=5.927706919580208E-4]:1.596385107986E-1,38[&rate=5.927706919580208E-4]:7.733484150056E-1)[&rate=5.927706919580208E-4]:2.340952378349E-1,((((((62[&rate=5.927706919580208E-4]:3.486517646142E-1,(65[&rate=5.927706919580208E-4]:1.086161491612E-1,(64[&rate=5.927706919580208E-4]:2.015604451659E-1,60[&rate=5.927706919580208E-4]:5.087551365918E-2)[&rate=5.927706919580208E-4]:5.7740635502E-2)[&rate=5.927706919580208E-4]:4.825479353527E-2)[&rate=5.927706919580208E-4]:2.496253904205E-1,(63[&rate=5.927706919580208E-4]:5.188732708064E-3,61[&rate=5.927706919580208E-4]:4.628462311911E-2)[&rate=5.927706919580208E-4]:5.519925319156E-1)[&rate=5.927706919580208E-4]:8.002351777219E-1,(((118[&rate=5.927706919580208E-4]:7.143480654473E-1,(69[&rate=5.927706919580208E-4]:7.050641257738E-1,((132[&rate=5.927706919580208E-4]:6.491831492946E-2,129[&rate=5.927706919580208E-4]:6.21785889021E-2)[&rate=5.927706919580208E-4]:1.244441407297E-1,(131[&rate=5.927706919580208E-4]:1.34273774785E-1,130[&rate=5.927706919580208E-4]:1.315340487576E-1)[&rate=5.927706919580208E-4]:5.508868087416E-2)[&rate=5.927706919580208E-4]:3.704961906624E-1)[&rate=5.927706919580208E-4]:2.024284378323E-2)[&rate=5.927706919580208E-4]:5.803502256771E-1,127[&rate=5.927706919580208E-4]:2.193328428111E0)[&rate=5.927706919580208E-4]:9.837969856982E-2,128[&rate=5.927706919580208E-4]:1.253351962297E0)[&rate=5.927706919580208E-4]:5.434343062325E-3)[&rate=5.927706919580208E-4]:1.102842707295E-1,(45[&rate=5.927706919580208E-4]:5.258235272022E-1,((51[&rate=5.927706919580208E-4]:3.962208447704E-1,(47[&rate=5.927706919580208E-4]:4.207452452913E-1,44[&rate=5.927706919580208E-4]:4.152807644171E-1)[&rate=5.927706919580208E-4]:2.798003850565E-3)[&rate=5.927706919580208E-4]:7.404759945398E-2,(((46[&rate=5.927706919580208E-4]:3.699166488865E-1,(41[&rate=5.927706919580208E-4]:1.976939924065E-1,(42[&rate=5.927706919580208E-4]:6.260175326938E-2,48[&rate=5.927706919580208E-4]:1.008531193896E-1)[&rate=5.927706919580208E-4]:1.405567200114E-1)[&rate=5.927706919580208E-4]:1.175778477371E-1)[&rate=5.927706919580208E-4]:2.861230323069E-2,43[&rate=5.927706919580208E-4]:3.985289521172E-1)[&rate=5.927706919580208E-4]:7.590354792204E-2,(50[&rate=5.927706919580208E-4]:3.42356174261E-1,49[&rate=5.927706919580208E-4]:3.42356174261E-1)[&rate=5.927706919580208E-4]:9.928944053257E-2)[&rate=5.927706919580208E-4]:2.315834855659E-2)[&rate=5.927706919580208E-4]:3.642939991774E-2)[&rate=5.927706919580208E-4]:6.985083659528E-2)[&rate=5.927706919580208E-4]:1.819439092116E-1,36[&rate=5.927706919580208E-4]:6.882270447852E-2)[&rate=5.927706919580208E-4]:6.526021166287E-2,(35[&rate=5.927706919580208E-4]:5.946782302971E-2,121[&rate=5.927706919580208E-4]:2.18549522029E0)[&rate=5.927706919580208E-4]:2.803975064592E-2)[&rate=5.927706919580208E-4]:3.175706326493E-1)[&rate=5.927706919580208E-4]:1.271909238457E-1)[&rate=5.927706919580208E-4]:2.690667055937E-3)[&rate=5.927706919580208E-4]:3.335539035335E-1,34[&rate=5.927706919580208E-4]:5.500002130074E-3)[&rate=5.927706919580208E-4]:1.972287088727E-2);
tree STATE_5130000 [&joint=-20954.346221923897,lnP=-20954.346221923897] = [&R] ((((68[&rate=5.955989261077794E-4]:4.339353385129E-1,(((37[&rate=5.955989261077794E-4]:1.80066624022E-1,54[&rate=5.955989261077794E-4]:1.035638917816E-1)[&rate=5.955989261077794E-4]:2.182448072397E-1,((58[&rate=5.955989261077794E-4]:1.588004403649E-1,57[&rate=5.955989261077794E-4]:1.424069977419E-1)[&rate=5.955989261077794E-4]:2.170703053616E-1,(56[&rate=5.955989261077794E-4]:1.425731256499E-1,55[&rate=5.955989261077794E-4]:1.425731256499E-1)[&rate=5.955989261077794E-4]:2.059752157049E-1)[&rate=5.955989261077794E-4]:3.315002475072E-3)[&rate=5.955989261077794E-4]:8.860805784598E-3,59[&rate=5.955989261077794E-4]:3.689208709261E-1)[&rate=5.955989261077794E-4]:1.141947954558E-1)[&rate=5.955989261077794E-4]:1.002585247494E0,(125[&rate=5.955989261077794E-4]:8.384702330444E-1,(((52[&rate=5.955989261077794E-4]:4.66344529833E-1,(133[&rate=5.955989261077794E-4]:7.76875930173E-1,(137[&rate=5.955989261077794E-4]:1.661691954981E-1,134[&rate=5.955989261077794E-4]:9.493631878592E-2)[&rate=5.955989261077794E-4]:6.518026250859E-1)[&rate=5.955989261077794E-4]:4.633513753169E-1)[&rate=5.955989261077794E-4]:2.440297952316E-2,(((12[&rate=5.955989261077794E-4]:6.330718577244E-2,5[&rate=5.955989261077794E-4]:2.495102138898E-2)[&rate=5.955989261077794E-4]:1.435177922702E-1,29[&rate=5.955989261077794E-4]:3.136742931112E-1)[&rate=5.955989261077794E-4]:4.303257626093E-1,103[&rate=5.955989261077794E-4]:5.111233433917E-1)[&rate=5.955989261077794E-4]:1.643917900525E0)[&rate=5.955989261077794E-4]:3.640488814113E-1,(((77[&rate=5.955989261077794E-4]:5.541360593623E-1,(71[&rate=5.955989261077794E-4]:4.272457895937E-1,(((80[&rate=5.955989261077794E-4]:3.146763986969E-2,81[&rate=5.955989261077794E-4]:3.146763986969E-2)[&rate=5.955989261077794E-4]:3.446888333249E-1,((78[&rate=5.955989261077794E-4]:5.22147734173E-2,72[&rate=5.955989261077794E-4]:3.029696519799E-2)[&rate=5.955989261077794E-4]:1.639470268231E-1,(82[&rate=5.955989261077794E-4]:8.865774587924E-2,79[&rate=5.955989261077794E-4]:8.043856779717E-2)[&rate=5.955989261077794E-4]:1.357232324432E-1)[&rate=5.955989261077794E-4]:1.682138510365E-1)[&rate=5.955989261077794E-4]:2.129679903157E-2,73[&rate=5.955989261077794E-4]:4.467683407193E-1)[&rate=5.955989261077794E-4]:4.897059955926E-2)[&rate=5.955989261077794E-4]:6.387657113846E-2)[&rate=5.955989261077794E-4]:1.107049259662E-1,(((74[&rate=5.955989261077794E-4]:4.39761698933E-1,70[&rate=5.955989261077794E-4]:4.014055345496E-1)[&rate=5.955989261077794E-4]:5.621755101494E-2,76[&rate=5.955989261077794E-4]:4.95979249948E-1)[&rate=5.955989261077794E-4]:1.469482774151E-2,75[&rate=5.955989261077794E-4]:5.106740776895E-1)[&rate=5.955989261077794E-4]:1.596463596937E-1)[&rate=5.955989261077794E-4]:8.258448263416E-1,53[&rate=5.955989261077794E-4]:7.497022051127E-1)[&rate=5.955989261077794E-4]:9.689746434337E-2)[&rate=5.955989261077794E-4]:2.022530772496E-1)[&rate=5.955989261077794E-4]:7.64717019629E-1)[&rate=5.955989261077794E-4]:7.519193619061E-2,(((((((135[&rate=5.955989261077794E-4]:4.546965310799E-1,(138[&rate=5.955989261077794E-4]:3.204921287992E-1,136[&rate=5.955989261077794E-4]:1.88985279484E-1)[&rate=5.955989261077794E-4]:3.342044022808E-1)[&rate=5.955989261077794E-4]:2.723118427654E-1,119[&rate=5.955989261077794E-4]:1.074953579325E0)[&rate=5.955989261077794E-4]:4.829788817773E-1,120[&rate=5.955989261077794E-4]:1.462042050143E0)[&rate=5.955989261077794E-4]:3.217821694889E-1,126[&rate=5.955989261077794E-4]:1.094012107947E0)[&rate=5.955989261077794E-4]:2.85121522993E-1,66[&rate=5.955989261077794E-4]:1.319594412551E-1)[&rate=5.955989261077794E-4]:4.853999332896E-1,(67[&rate=5.955989261077794E-4]:4.730051191715E-1,(122[&rate=5.955989261077794E-4]:3.252682423812E-1,(123[&rate=5.955989261077794E-4]:3.157023195351E-1,124[&rate=5.955989261077794E-4]:3.12970079098E-1)[&rate=5.955989261077794E-4]:9.565922846074E-3)[&rate=5.955989261077794E-4]:6.49009427131E-1)[&rate=5.955989261077794E-4]:1.443542553731E-1)[&rate=5.955989261077794E-4]:3.228978792474E-1,33[&rate=5.955989261077794E-4]:6.080519899764E-2)[&rate=5.955989261077794E-4]:2.373463063289E-2)[&rate=5.955989261077794E-4]:1.34804006179E-2,(((((((97[&rate=5.955989261077794E-4]:3.858783493897E-1,((2[&rate=5.955989261077794E-4]:1.285621430989E0,((((7[&rate=5.955989261077794E-4]:1.543534199712E-1,8[&rate=5.955989261077794E-4]:1.543534199712E-1)[&rate=5.955989261077794E-4]:2.390758391906E-1,26[&rate=5.955989261077794E-4]:5.002785742304E-1)[&rate=5.955989261077794E-4]:2.361134228614E-1,31[&rate=5.955989261077794E-4]:7.802276135302E-1)[&rate=5.955989261077794E-4]:4.77500913779E-2,(22[&rate=5.955989261077794E-4]:3.532214772305E-1,27[&rate=5.955989261077794E-4]:3.696598333948E-1)[&rate=5.955989261077794E-4]:4.199617071296E-1)[&rate=5.955989261077794E-4]:6.850409863552E-1)[&rate=5.955989261077794E-4]:1.127189116434E0,39[&rate=5.955989261077794E-4]:4.560847445938E-1)[&rate=5.955989261077794E-4]:8.318561620633E-4)[&rate=5.955989261077794E-4]:9.092401662407E-2,(40[&rate=5.955989261077794E-4]:5.298197480722E-1,147[&rate=5.955989261077794E-4]:5.871967972525E-1)[&rate=5.955989261077794E-4]:1.80208693078E-2)[&rate=5.955989261077794E-4]:4.05055081585E-3,((98[&rate=5.955989261077794E-4]:6.605130068631E-1,(((94[&rate=5.955989261077794E-4]:2.631765662699E-1,100[&rate=5.955989261077794E-4]:2.631765662699E-1)[&rate=5.955989261077794E-4]:4.836738610917E-2,95[&rate=5.955989261077794E-4]:3.962434059312E-1)[&rate=5.955989261077794E-4]:2.605325931279E-1,(99[&rate=5.955989261077794E-4]:5.836326881541E-1,96[&rate=5.955989261077794E-4]:5.481135624712E-1)[&rate=5.955989261077794E-4]:8.407227265349E-2)[&rate=5.955989261077794E-4]:1.466596955278E-2)[&rate=5.955989261077794E-4]:1.004338507103E-2,(((((((18[&rate=5.955989261077794E-4]:5.757908913003E-1,6[&rate=5.955989261077794E-4]:5.127771926701E-1)[&rate=5.955989261077794E-4]:8.999462513694E-2,(10[&rate=5.955989261077794E-4]:2.169574583193E-1,15[&rate=5.955989261077794E-4]:2.553136227028E-1)[&rate=5.955989261077794E-4]:4.022527156521E-1)[&rate=5.955989261077794E-4]:1.460701015236E-1,(((((91[&rate=5.955989261077794E-4]:7.353444628888E-2,90[&rate=5.955989261077794E-4]:7.353444628888E-2)[&rate=5.955989261077794E-4]:3.039209735831E-2,92[&rate=5.955989261077794E-4]:1.039265436472E-1)[&rate=5.955989261077794E-4]:9.371199381491E-2,(87[&rate=5.955989261077794E-4]:1.651258676826E-1,(85[&rate=5.955989261077794E-4]:1.230781894694E-1,(86[&rate=5.955989261077794E-4]:8.968431036994E-2,((93[&rate=5.955989261077794E-4]:6.616937262384E-2,84[&rate=5.955989261077794E-4]:5.247074248682E-2)[&rate=5.955989261077794E-4]:2.459609249598E-2,83[&rate=5.955989261077794E-4]:7.70668349828E-2)[&rate=5.955989261077794E-4]:1.261747538714E-2)[&rate=5.955989261077794E-4]:3.339387909942E-2)[&rate=5.955989261077794E-4]:4.204767821326E-2)[&rate=5.955989261077794E-4]:1.881403964247E-2)[&rate=5.955989261077794E-4]:4.846117327211E-2,(88[&rate=5.955989261077794E-4]:1.044454938062E-1,89[&rate=5.955989261077794E-4]:1.181441239432E-1)[&rate=5.955989261077794E-4]:1.27955586791E-1)[&rate=5.955989261077794E-4]:8.712159723805E-1,3[&rate=5.955989261077794E-4]:5.638910255806E-1)[&rate=5.955989261077794E-4]:1.328960992296E-1)[&rate=5.955989261077794E-4]:6.939918600913E-1,((((((108[&rate=5.955989261077794E-4]:4.761877978239E-1,(109[&rate=5.955989261077794E-4]:3.442746593538E-1,(114[&rate=5.955989261077794E-4]:1.094271111624E-1,107[&rate=5.955989261077794E-4]:1.697010837652E-1)[&rate=5.955989261077794E-4]:1.553954933969E-1)[&rate=5.955989261077794E-4]:1.538309466892E-1)[&rate=5.955989261077794E-4]:1.389976932525E-1,(115[&rate=5.955989261077794E-4]:5.406084977404E-1,(13[&rate=5.955989261077794E-4]:5.97663270406E-1,19[&rate=5.955989261077794E-4]:6.360194347897E-1)[&rate=5.955989261077794E-4]:2.513700815626E-2)[&rate=5.955989261077794E-4]:1.704274676057E-2)[&rate=5.955989261077794E-4]:3.0891356712E-1,(116[&rate=5.955989261077794E-4]:5.563206471948E-1,((148[&rate=5.955989261077794E-4]:1.877649484519E-1,143[&rate=5.955989261077794E-4]:1.850252224246E-1)[&rate=5.955989261077794E-4]:3.232621267158E-1,(104[&rate=5.955989261077794E-4]:2.572507853213E-1,((111[&rate=5.955989261077794E-4]:1.375036149641E-2,139[&rate=5.955989261077794E-4]:1.890928272498E-1)[&rate=5.955989261077794E-4]:1.221178796048E-1,106[&rate=5.955989261077794E-4]:1.194298849368E-1)[&rate=5.955989261077794E-4]:1.378209003845E-1)[&rate=5.955989261077794E-4]:2.756940980655E-1)[&rate=5.955989261077794E-4]:8.364973641073E-2)[&rate=5.955989261077794E-4]:3.102441644262E-1)[&rate=5.955989261077794E-4]:1.820798951149E-1,((9[&rate=5.955989261077794E-4]:6.733144788088E-1,((30[&rate=5.955989261077794E-4]:2.710014114918E-1,4[&rate=5.955989261077794E-4]:9.839867176577E-2)[&rate=5.955989261077794E-4]:5.249802868192E-1,((112[&rate=5.955989261077794E-4]:6.339913074921E-1,113[&rate=5.955989261077794E-4]:6.339913074921E-1)[&rate=5.955989261077794E-4]:1.865330070804E-2,(14[&rate=5.955989261077794E-4]:4.719495630476E-1,17[&rate=5.955989261077794E-4]:5.103057274313E-1)[&rate=5.955989261077794E-4]:1.806950451525E-1)[&rate=5.955989261077794E-4]:2.826859696007E-2)[&rate=5.955989261077794E-4]:6.204517307511E-4)[&rate=5.955989261077794E-4]:3.383905114362E-2,((117[&rate=5.955989261077794E-4]:4.996266850529E-1,110[&rate=5.955989261077794E-4]:4.914075069706E-1)[&rate=5.955989261077794E-4]:1.323605593391E-1,105[&rate=5.955989261077794E-4]:6.018502580905E-1)[&rate=5.955989261077794E-4]:8.612518967021E-2)[&rate=5.955989261077794E-4]:4.154637795231E-1)[&rate=5.955989261077794E-4]:1.488389763942E-1,((((((11[&rate=5.955989261077794E-4]:1.604480020193E-1,140[&rate=5.955989261077794E-4]:1.412699198275E-1)[&rate=5.955989261077794E-4]:3.095448128929E-1,20[&rate=5.955989261077794E-4]:5.467051436793E-1)[&rate=5.955989261077794E-4]:1.97705372402E-1,25[&rate=5.955989261077794E-4]:7.635885982729E-1)[&rate=5.955989261077794E-4]:1.174071615105E-2,23[&rate=5.955989261077794E-4]:7.643704103143E-1)[&rate=5.955989261077794E-4]:4.934311923421E-1,(24[&rate=5.955989261077794E-4]:8.662921165501E-1,((21[&rate=5.955989261077794E-4]:6.904403061944E-1,28[&rate=5.955989261077794E-4]:7.150978404408E-1)[&rate=5.955989261077794E-4]:7.921814758873E-2,1[&rate=5.955989261077794E-4]:8.014618166593E-3)[&rate=5.955989261077794E-4]:7.745558057532E-2)[&rate=5.955989261077794E-4]:4.024683902159E-1)[&rate=5.955989261077794E-4]:3.773994353048E-2,102[&rate=5.955989261077794E-4]:1.448566146802E-1)[&rate=5.955989261077794E-4]:6.084624653216E-2)[&rate=5.955989261077794E-4]:1.476326205789E-1,(142[&rate=5.955989261077794E-4]:5.147395260539E-1,((145[&rate=5.955989261077794E-4]:3.018798046152E-1,141[&rate=5.955989261077794E-4]:2.991400785876E-1)[&rate=5.955989261077794E-4]:2.582394356055E-2,144[&rate=5.955989261077794E-4]:3.222242961208E-1)[&rate=5.955989261077794E-4]:1.870357778782E-1)[&rate=5.955989261077794E-4]:1.085171298203E0)[&rate=5.955989261077794E-4]:4.018322913761E-2)[&rate=5.955989261077794E-4]:3.127626186561E-1,101[&rate=5.955989261077794E-4]:7.008018775301E-1)[&rate=5.955989261077794E-4]:7.724800601699E-1,16[&rate=5.955989261077794E-4]:2.585610704824E0)[&rate=5.955989261077794E-4]:1.93433391241E-2,146[&rate=5.955989261077794E-4]:6.396796970653E-1)[&rate=5.955989261077794E-4]:2.267997355749E-2)[&rate=5.955989261077794E-4]:9.750076807983E-3)[&rate=5.955989261077794E-4]:2.270553192128E-1,38[&rate=5.955989261077794E-4]:7.106404764796E-1)[&rate=5.955989261077794E-4]:5.458811697164E-1,((((45[&rate=5.955989261077794E-4]:5.884794432468E-1,(44[&rate=5.955989261077794E-4]:3.323793040066E-1,47[&rate=5.955989261077794E-4]:3.378437848808E-1)[&rate=5.955989261077794E-4]:2.588323796773E-1)[&rate=5.955989261077794E-4]:5.005288727998E-2,((51[&rate=5.955989261077794E-4]:5.846831343781E-1,(50[&rate=5.955989261077794E-4]:2.709026478969E-1,49[&rate=5.955989261077794E-4]:2.709026478969E-1)[&rate=5.955989261077794E-4]:3.083160056069E-1)[&rate=5.955989261077794E-4]:2.155907936661E-3,((((42[&rate=5.955989261077794E-4]:2.767772113776E-1,41[&rate=5.955989261077794E-4]:2.713127305033E-1)[&rate=5.955989261077794E-4]:4.968954328996E-2,48[&rate=5.955989261077794E-4]:3.647181207878E-1)[&rate=5.955989261077794E-4]:1.47853758211E-1,46[&rate=5.955989261077794E-4]:5.235008407473E-1)[&rate=5.955989261077794E-4]:2.126069077482E-2,43[&rate=5.955989261077794E-4]:5.447615315221E-1)[&rate=5.955989261077794E-4]:6.939991516411E-2)[&rate=5.955989261077794E-4]:3.256760515191E-2)[&rate=5.955989261077794E-4]:1.652479605845E-1,(((65[&rate=5.955989261077794E-4]:2.674605973801E-1,(60[&rate=5.955989261077794E-4]:1.221614193572E-2,(64[&rate=5.955989261077794E-4]:1.45498342949E-1,62[&rate=5.955989261077794E-4]:1.865942333601E-1)[&rate=5.955989261077794E-4]:1.74027304934E-2)[&rate=5.955989261077794E-4]:2.552444554443E-1)[&rate=5.955989261077794E-4]:2.991579508406E-1,(63[&rate=5.955989261077794E-4]:6.271008115488E-2,61[&rate=5.955989261077794E-4]:1.038059715659E-1)[&rate=5.955989261077794E-4]:6.545933985724E-1)[&rate=5.955989261077794E-4]:8.121960968262E-1,(128[&rate=5.955989261077794E-4]:1.413945734456E0,(((132[&rate=5.955989261077794E-4]:2.981411255224E-1,((130[&rate=5.955989261077794E-4]:2.668285078768E-2,131[&rate=5.955989261077794E-4]:2.942257681504E-2)[&rate=5.955989261077794E-4]:1.700835416682E-1,129[&rate=5.955989261077794E-4]:1.967663924559E-1)[&rate=5.955989261077794E-4]:9.863500703922E-2)[&rate=5.955989261077794E-4]:2.912128831574E-1,69[&rate=5.955989261077794E-4]:7.345594881321E-1)[&rate=5.955989261077794E-4]:1.917202595104E-2,118[&rate=5.955989261077794E-4]:7.427726099735E-1)[&rate=5.955989261077794E-4]:8.1089915188E-1)[&rate=5.955989261077794E-4]:1.692370511112E-2)[&rate=5.955989261077794E-4]:1.463070638353E-1)[&rate=5.955989261077794E-4]:7.206124200212E-2,((35[&rate=5.955989261077794E-4]:2.567231489262E-2,(121[&rate=5.955989261077794E-4]:1.066252789276E0,127[&rate=5.955989261077794E-4]:1.507348679687E0)[&rate=5.955989261077794E-4]:1.085446922877E0)[&rate=5.955989261077794E-4]:8.295881170646E-2,36[&rate=5.955989261077794E-4]:1.552064690648E-1)[&rate=5.955989261077794E-4]:1.183949551789E-2)[&rate=5.955989261077794E-4]:5.336855775636E-1)[&rate=5.955989261077794E-4]:2.247094271225E-1,34[&rate=5.955989261077794E-4]:1.585192817296E-2)[&rate=5.955989261077794E-4]:7.771259424997E-2,32[&rate=5.955989261077794E-4]:7.164671420385E-2)[&rate=5.955989261077794E-4]:2.089406398987E-2);
tree STATE_5220000 [&joint=-20973.781983005247,lnP=-20973.781983005247] = [&R] ((32[&rate=6.347700756613573E-4]:5.294941610809E-2,33[&rate=6.347700756613573E-4]:5.84288681628E-2)[&rate=6.347700756613573E-4]:3.577096660103E-2,(34[&rate=6.347700756613573E-4]:8.017933107663E-2,((((68[&rate=6.347700756613573E-4]:6.58786756615E-1,((((55[&rate=6.347700756613573E-4]:2.37775341442E-1,56[&rate=6.347700756613573E-4]:2.37775341442E-1)[&rate=6.347700756613573E-4]:3.619927338565E-2,58[&rate=6.347700756613573E-4]:3.012970191993E-1)[&rate=6.347700756613573E-4]:2.866975138346E-2,(54[&rate=6.347700756613573E-4]:2.651332204837E-1,(59[&rate=6.347700756613573E-4]:1.362918669827E-1,37[&rate=6.347700756613573E-4]:1.74543233103E-1)[&rate=6.347700756613573E-4]:1.670927196211E-1)[&rate=6.347700756613573E-4]:7.456500918803E-3)[&rate=6.347700756613573E-4]:2.550898508166E-2,57[&rate=6.347700756613573E-4]:3.390823130415E-1)[&rate=6.347700756613573E-4]:3.716170118796E-1)[&rate=6.347700756613573E-4]:2.70081554548E-1,(125[&rate=6.347700756613573E-4]:9.583682753078E-1,((53[&rate=6.347700756613573E-4]:5.802882577948E-1,(((((73[&rate=6.347700756613573E-4]:4.305632235143E-1,77[&rate=6.347700756613573E-4]:4.250837714595E-1)[&rate=6.347700756613573E-4]:2.787144273901E-2,(80[&rate=6.347700756613573E-4]:2.135377380619E-1,81[&rate=6.347700756613573E-4]:2.135377380619E-1)[&rate=6.347700756613573E-4]:1.955818596983E-1)[&rate=6.347700756613573E-4]:3.127823730506E-2,(((72[&rate=6.347700756613573E-4]:2.241686996926E-2,78[&rate=6.347700756613573E-4]:4.433467818857E-2)[&rate=6.347700756613573E-4]:2.121561892124E-1,(82[&rate=6.347700756613573E-4]:1.133056232467E-1,71[&rate=6.347700756613573E-4]:7.768918489055E-2)[&rate=6.347700756613573E-4]:1.514044222364E-1)[&rate=6.347700756613573E-4]:2.248743104815E-2,79[&rate=6.347700756613573E-4]:2.789782984492E-1)[&rate=6.347700756613573E-4]:1.696387146984E-1)[&rate=6.347700756613573E-4]:1.463907072912E-1,75[&rate=6.347700756613573E-4]:6.361036108495E-1)[&rate=6.347700756613573E-4]:8.223379924877E-4,(70[&rate=6.347700756613573E-4]:2.607578119365E-1,(74[&rate=6.347700756613573E-4]:2.892403509554E-1,76[&rate=6.347700756613573E-4]:2.892403509554E-1)[&rate=6.347700756613573E-4]:9.873625364547E-3)[&rate=6.347700756613573E-4]:3.37811972522E-1)[&rate=6.347700756613573E-4]:6.898253675649E-1)[&rate=6.347700756613573E-4]:1.349363074508E-1,(52[&rate=6.347700756613573E-4]:6.207783860107E-1,((((12[&rate=6.347700756613573E-4]:2.342082154159E-1,5[&rate=6.347700756613573E-4]:1.958520510324E-1)[&rate=6.347700756613573E-4]:5.643842534564E-2,29[&rate=6.347700756613573E-4]:3.9749595583E-1)[&rate=6.347700756613573E-4]:1.813574578419E-1,103[&rate=6.347700756613573E-4]:3.459767013432E-1)[&rate=6.347700756613573E-4]:1.903326622764E0,((134[&rate=6.347700756613573E-4]:1.960514158169E-1,137[&rate=6.347700756613573E-4]:2.672842925291E-1)[&rate=6.347700756613573E-4]:6.976639066797E-1,133[&rate=6.347700756613573E-4]:9.238523087978E-1)[&rate=6.347700756613573E-4]:4.350400564052E-1)[&rate=6.347700756613573E-4]:3.57687964645E-2)[&rate=6.347700756613573E-4]:1.026429005463E-1)[&rate=6.347700756613573E-4]:4.535262237234E-1)[&rate=6.347700756613573E-4]:1.37166702522E-1)[&rate=6.347700756613573E-4]:4.807546537428E-2,((66[&rate=6.347700756613573E-4]:1.900954636835E-1,((((135[&rate=6.347700756613573E-4]:2.803426090139E-1,(138[&rate=6.347700756613573E-4]:1.870210447479E-1,136[&rate=6.347700756613573E-4]:5.551419543266E-2)[&rate=6.347700756613573E-4]:2.933215642661E-1)[&rate=6.347700756613573E-4]:6.411697359714E-2,120[&rate=6.347700756613573E-4]:5.965143771316E-1)[&rate=6.347700756613573E-4]:1.125034568831E-1,119[&rate=6.347700756613573E-4]:8.049082449735E-1)[&rate=6.347700756613573E-4]:8.436327325467E-1,126[&rate=6.347700756613573E-4]:8.628384548764E-1)[&rate=6.347700756613573E-4]:5.744311984921E-1)[&rate=6.347700756613573E-4]:6.705978625545E-4,(67[&rate=6.347700756613573E-4]:1.039485858955E-1,((124[&rate=6.347700756613573E-4]:1.586630173586E-1,123[&rate=6.347700756613573E-4]:1.613952577957E-1)[&rate=6.347700756613573E-4]:1.668380821664E-1,122[&rate=6.347700756613573E-4]:3.282333399621E-1)[&rate=6.347700756613573E-4]:2.769877962741E-1)[&rate=6.347700756613573E-4]:8.68174756506E-2)[&rate=6.347700756613573E-4]:2.384570772189E-1)[&rate=6.347700756613573E-4]:3.039325645692E-1,(((((((((((((18[&rate=6.347700756613573E-4]:5.816553874681E-1,3[&rate=6.347700756613573E-4]:4.665868943175E-1)[&rate=6.347700756613573E-4]:1.390157164592E-1,(6[&rate=6.347700756613573E-4]:4.917363593583E-1,(10[&rate=6.347700756613573E-4]:2.909901711229E-1,15[&rate=6.347700756613573E-4]:3.293463355064E-1)[&rate=6.347700756613573E-4]:2.171845443998E-1)[&rate=6.347700756613573E-4]:1.659210459389E-1)[&rate=6.347700756613573E-4]:7.269027089069E-3,((88[&rate=6.347700756613573E-4]:5.874031630296E-2,89[&rate=6.347700756613573E-4]:7.243894643997E-2)[&rate=6.347700756613573E-4]:6.843318683711E-1,((((86[&rate=6.347700756613573E-4]:4.475647926361E-2,(85[&rate=6.347700756613573E-4]:7.917332299633E-3,93[&rate=6.347700756613573E-4]:2.161596243665E-2)[&rate=6.347700756613573E-4]:3.683914696397E-2)[&rate=6.347700756613573E-4]:2.998620054616E-2,84[&rate=6.347700756613573E-4]:7.474267980977E-2)[&rate=6.347700756613573E-4]:4.866510171305E-2,83[&rate=6.347700756613573E-4]:1.234077815228E-1)[&rate=6.347700756613573E-4]:6.225026627399E-2,(((91[&rate=6.347700756613573E-4]:9.514652381565E-2,90[&rate=6.347700756613573E-4]:9.514652381565E-2)[&rate=6.347700756613573E-4]:9.688390164608E-3,92[&rate=6.347700756613573E-4]:1.048349139803E-1)[&rate=6.347700756613573E-4]:5.623559222168E-2,87[&rate=6.347700756613573E-4]:1.473718760649E-1)[&rate=6.347700756613573E-4]:3.828617173188E-2)[&rate=6.347700756613573E-4]:5.574141368772E-1)[&rate=6.347700756613573E-4]:4.095254805889E-1)[&rate=6.347700756613573E-4]:6.830642665117E-1,(((((((13[&rate=6.347700756613573E-4]:3.702871217345E-1,19[&rate=6.347700756613573E-4]:4.086432861181E-1)[&rate=6.347700756613573E-4]:1.739355771967E-1,115[&rate=6.347700756613573E-4]:4.620309181093E-1)[&rate=6.347700756613573E-4]:1.413875385198E-1,(108[&rate=6.347700756613573E-4]:6.024341911311E-1,(109[&rate=6.347700756613573E-4]:4.095237695065E-1,(114[&rate=6.347700756613573E-4]:2.422019645441E-1,107[&rate=6.347700756613573E-4]:3.024759371469E-1)[&rate=6.347700756613573E-4]:8.78697501679E-2)[&rate=6.347700756613573E-4]:2.148282298437E-1)[&rate=6.347700756613573E-4]:5.851851207343E-2)[&rate=6.347700756613573E-4]:5.201067471726E-2,(116[&rate=6.347700756613573E-4]:5.93969101405E-1,((139[&rate=6.347700756613573E-4]:7.082379049079E-1,(111[&rate=6.347700756613573E-4]:1.983417294557E-1,(106[&rate=6.347700756613573E-4]:1.405130536394E-1,104[&rate=6.347700756613573E-4]:1.405130536394E-1)[&rate=6.347700756613573E-4]:4.139031965195E-2)[&rate=6.347700756613573E-4]:3.345537096988E-1)[&rate=6.347700756613573E-4]:6.219537228374E-2,(148[&rate=6.347700756613573E-4]:1.597564704048E-1,143[&rate=6.347700756613573E-4]:1.570167443775E-1)[&rate=6.347700756613573E-4]:3.9697817665E-1)[&rate=6.347700756613573E-4]:7.559061873391E-2)[&rate=6.347700756613573E-4]:6.146002994137E-2)[&rate=6.347700756613573E-4]:5.400676568214E-2,((((112[&rate=6.347700756613573E-4]:4.048350755482E-1,(9[&rate=6.347700756613573E-4]:3.882208957437E-1,117[&rate=6.347700756613573E-4]:3.991797998534E-1)[&rate=6.347700756613573E-4]:8.395001722465E-3)[&rate=6.347700756613573E-4]:2.261160717989E-1,113[&rate=6.347700756613573E-4]:6.309511473472E-1)[&rate=6.347700756613573E-4]:2.144725810092E-2,(30[&rate=6.347700756613573E-4]:3.973945726337E-1,4[&rate=6.347700756613573E-4]:2.247918329077E-1)[&rate=6.347700756613573E-4]:3.700723259652E-1)[&rate=6.347700756613573E-4]:4.510119645484E-2,((14[&rate=6.347700756613573E-4]:5.51346142172E-1,17[&rate=6.347700756613573E-4]:5.897023065557E-1)[&rate=6.347700756613573E-4]:1.303729012358E-1,(110[&rate=6.347700756613573E-4]:6.124083400324E-1,105[&rate=6.347700756613573E-4]:5.904905318133E-1)[&rate=6.347700756613573E-4]:6.383125132061E-2)[&rate=6.347700756613573E-4]:1.57805584952E-2)[&rate=6.347700756613573E-4]:9.412807594747E-2)[&rate=6.347700756613573E-4]:1.478769568606E-1,(142[&rate=6.347700756613573E-4]:5.628319242818E-1,(141[&rate=6.347700756613573E-4]:3.905529054572E-1,(144[&rate=6.347700756613573E-4]:3.170440057029E-1,145[&rate=6.347700756613573E-4]:3.225234577578E-1)[&rate=6.347700756613573E-4]:7.076917372701E-2)[&rate=6.347700756613573E-4]:1.695392927969E-1)[&rate=6.347700756613573E-4]:5.492754501555E-1)[&rate=6.347700756613573E-4]:2.282609239414E-1,(102[&rate=6.347700756613573E-4]:7.551444856864E-2,((24[&rate=6.347700756613573E-4]:9.430556767427E-1,((21[&rate=6.347700756613573E-4]:6.962737245916E-1,28[&rate=6.347700756613573E-4]:7.20931258838E-1)[&rate=6.347700756613573E-4]:1.565022018139E-1,1[&rate=6.347700756613573E-4]:9.113209078903E-2)[&rate=6.347700756613573E-4]:7.110166814541E-2)[&rate=6.347700756613573E-4]:2.423324044927E-1,(((25[&rate=6.347700756613573E-4]:4.503145289678E-1,20[&rate=6.347700756613573E-4]:4.311364467761E-1)[&rate=6.347700756613573E-4]:6.553962756029E-2,23[&rate=6.347700756613573E-4]:5.048952524184E-1)[&rate=6.347700756613573E-4]:1.917215314497E-1,(11[&rate=6.347700756613573E-4]:4.365082059822E-1,140[&rate=6.347700756613573E-4]:4.173301237905E-1)[&rate=6.347700756613573E-4]:1.751770710367E-1)[&rate=6.347700756613573E-4]:4.778123932577E-1)[&rate=6.347700756613573E-4]:5.17702029496E-2)[&rate=6.347700756613573E-4]:1.827850734424E-2)[&rate=6.347700756613573E-4]:2.04882674492E-1)[&rate=6.347700756613573E-4]:2.719989106653E-1,101[&rate=6.347700756613573E-4]:5.651950890153E-1)[&rate=6.347700756613573E-4]:7.59317203374E-1,146[&rate=6.347700756613573E-4]:4.715667126304E-1)[&rate=6.347700756613573E-4]:6.615438752805E-3,16[&rate=6.347700756613573E-4]:2.443456498266E0)[&rate=6.347700756613573E-4]:2.175627858455E-2,(2[&rate=6.347700756613573E-4]:1.07411146501E0,(((22[&rate=6.347700756613573E-4]:4.187824668436E-1,27[&rate=6.347700756613573E-4]:4.35220823008E-1)[&rate=6.347700756613573E-4]:2.61189830703E-1,31[&rate=6.347700756613573E-4]:7.347668180947E-1)[&rate=6.347700756613573E-4]:1.43158250029E-1,(26[&rate=6.347700756613573E-4]:7.815651155378E-1,(7[&rate=6.347700756613573E-4]:3.591215099589E-1,8[&rate=6.347700756613573E-4]:3.591215099589E-1)[&rate=6.347700756613573E-4]:3.155942905103E-1)[&rate=6.347700756613573E-4]:5.252433614756E-2)[&rate=6.347700756613573E-4]:4.235836571608E-1)[&rate=6.347700756613573E-4]:1.262334188552E0)[&rate=6.347700756613573E-4]:1.406831110239E-2,(40[&rate=6.347700756613573E-4]:3.923075599892E-1,39[&rate=6.347700756613573E-4]:3.923075599892E-1)[&rate=6.347700756613573E-4]:1.480601846032E-3)[&rate=6.347700756613573E-4]:9.337853969999E-2,(97[&rate=6.347700756613573E-4]:2.981325898179E-1,147[&rate=6.347700756613573E-4]:4.265478903644E-1)[&rate=6.347700756613573E-4]:1.179958603512E-1)[&rate=6.347700756613573E-4]:5.852883743288E-2,(((99[&rate=6.347700756613573E-4]:4.349823888095E-1,96[&rate=6.347700756613573E-4]:3.994632631266E-1)[&rate=6.347700756613573E-4]:8.151775103346E-2,98[&rate=6.347700756613573E-4]:4.946422163457E-1)[&rate=6.347700756613573E-4]:8.697275499528E-2,((94[&rate=6.347700756613573E-4]:1.786743309399E-1,100[&rate=6.347700756613573E-4]:1.786743309399E-1)[&rate=6.347700756613573E-4]:2.280821785688E-1,95[&rate=6.347700756613573E-4]:4.914559630608E-1)[&rate=6.347700756613573E-4]:1.010879700289E-1)[&rate=6.347700756613573E-4]:9.249586817343E-2)[&rate=6.347700756613573E-4]:3.482060307277E-1,38[&rate=6.347700756613573E-4]:8.255955587667E-1)[&rate=6.347700756613573E-4]:3.921012649257E-1,(35[&rate=6.347700756613573E-4]:2.240307536798E-1,((121[&rate=6.347700756613573E-4]:1.102295816356E0,127[&rate=6.347700756613573E-4]:1.543391706767E0)[&rate=6.347700756613573E-4]:1.242128816554E0,((((((((50[&rate=6.347700756613573E-4]:1.344940531516E-1,49[&rate=6.347700756613573E-4]:1.344940531516E-1)[&rate=6.347700756613573E-4]:2.768393384819E-1,47[&rate=6.347700756613573E-4]:4.441202768792E-1)[&rate=6.347700756613573E-4]:1.026751374404E-1,44[&rate=6.347700756613573E-4]:5.413309334454E-1)[&rate=6.347700756613573E-4]:2.558018842104E-3,51[&rate=6.347700756613573E-4]:5.220310287902E-1)[&rate=6.347700756613573E-4]:3.754226917554E-2,((42[&rate=6.347700756613573E-4]:3.234459901799E-1,(41[&rate=6.347700756613573E-4]:2.426535637045E-1,48[&rate=6.347700756613573E-4]:2.86369410699E-1)[&rate=6.347700756613573E-4]:7.532794560116E-2)[&rate=6.347700756613573E-4]:5.644428303709E-2,(46[&rate=6.347700756613573E-4]:4.222588791938E-1,43[&rate=6.347700756613573E-4]:4.222588791938E-1)[&rate=6.347700756613573E-4]:6.811721891974E-3)[&rate=6.347700756613573E-4]:1.578251012515E-1)[&rate=6.347700756613573E-4]:5.743654082022E-3,45[&rate=6.347700756613573E-4]:5.844426351079E-1)[&rate=6.347700756613573E-4]:2.610539116716E-1,(((((60[&rate=6.347700756613573E-4]:1.369307092055E-1,(64[&rate=6.347700756613573E-4]:4.181633102749E-2,62[&rate=6.347700756613573E-4]:8.291222143854E-2)[&rate=6.347700756613573E-4]:2.457993096847E-1)[&rate=6.347700756613573E-4]:1.339965998269E-2,65[&rate=6.347700756613573E-4]:1.503303691882E-1)[&rate=6.347700756613573E-4]:3.01345998057E-1,(63[&rate=6.347700756613573E-4]:2.153002504704E-1,61[&rate=6.347700756613573E-4]:2.563961408814E-1)[&rate=6.347700756613573E-4]:3.870610482815E-1)[&rate=6.347700756613573E-4]:6.233125367457E-1,128[&rate=6.347700756613573E-4]:1.127043698511E0)[&rate=6.347700756613573E-4]:1.507813058583E-2,(69[&rate=6.347700756613573E-4]:8.129850999064E-1,((131[&rate=6.347700756613573E-4]:2.600886590921E-1,((132[&rate=6.347700756613573E-4]:5.277301944571E-2,130[&rate=6.347700756613573E-4]:5.003329341836E-2)[&rate=6.347700756613573E-4]:8.022400952669E-2,129[&rate=6.347700756613573E-4]:1.302573029451E-1)[&rate=6.347700756613573E-4]:1.270916301197E-1)[&rate=6.347700756613573E-4]:3.612417434435E-1,118[&rate=6.347700756613573E-4]:7.555769778781E-1)[&rate=6.347700756613573E-4]:4.64492179186E-2)[&rate=6.347700756613573E-4]:4.798216606976E-1)[&rate=6.347700756613573E-4]:4.767709299737E-1)[&rate=6.347700756613573E-4]:1.034735143778E-1,36[&rate=6.347700756613573E-4]:2.401744926266E-1)[&rate=6.347700756613573E-4]:2.479808548926E-2)[&rate=6.347700756613573E-4]:5.633518029695E-3)[&rate=6.347700756613573E-4]:3.913006234971E-1)[&rate=6.347700756613573E-4]:1.178243261573E-1)[&rate=6.347700756613573E-4]:2.100373263725E-1)[&rate=6.347700756613573E-4]:3.045885985157E-2);
tree STATE_5310000 [&joint=-20968.049026844237,lnP=-20968.049026844237] = [&R] (((33[&rate=6.147270337468881E-4]:4.482804531865E-3,34[&rate=6.147270337468881E-4]:2.092116069624E-2)[&rate=6.147270337468881E-4]:6.851009959297E-3,32[&rate=6.147270337468881E-4]:5.854362436447E-3)[&rate=6.147270337468881E-4]:2.64060938294E-2,((((((((((96[&rate=6.147270337468881E-4]:3.781431124378E-1,99[&rate=6.147270337468881E-4]:4.136622381206E-1)[&rate=6.147270337468881E-4]:6.020517560029E-2,98[&rate=6.147270337468881E-4]:4.520094902237E-1)[&rate=6.147270337468881E-4]:1.368034203326E-3,((94[&rate=6.147270337468881E-4]:1.13977292905E-1,100[&rate=6.147270337468881E-4]:1.13977292905E-1)[&rate=6.147270337468881E-4]:1.750467468296E-1,95[&rate=6.147270337468881E-4]:3.737234932867E-1)[&rate=6.147270337468881E-4]:9.058299288901E-2)[&rate=6.147270337468881E-4]:4.44587594567E-2,((((3[&rate=6.147270337468881E-4]:5.461536268166E-1,((83[&rate=6.147270337468881E-4]:1.121337967406E-1,(88[&rate=6.147270337468881E-4]:1.568262060542E-2,89[&rate=6.147270337468881E-4]:2.938125074244E-2)[&rate=6.147270337468881E-4]:9.645117613522E-2)[&rate=6.147270337468881E-4]:2.839108392972E-2,((((86[&rate=6.147270337468881E-4]:6.775136202849E-2,85[&rate=6.147270337468881E-4]:6.775136202849E-2)[&rate=6.147270337468881E-4]:7.006284499083E-3,93[&rate=6.147270337468881E-4]:8.845627666459E-2)[&rate=6.147270337468881E-4]:1.376063503149E-2,84[&rate=6.147270337468881E-4]:8.851828155907E-2)[&rate=6.147270337468881E-4]:2.711562221744E-2,(((91[&rate=6.147270337468881E-4]:2.452249684003E-2,90[&rate=6.147270337468881E-4]:2.452249684003E-2)[&rate=6.147270337468881E-4]:3.817680601249E-2,92[&rate=6.147270337468881E-4]:6.269930285252E-2)[&rate=6.147270337468881E-4]:5.833526723692E-2,87[&rate=6.147270337468881E-4]:1.073359399524E-1)[&rate=6.147270337468881E-4]:8.297963824085E-3)[&rate=6.147270337468881E-4]:2.489097689385E-2)[&rate=6.147270337468881E-4]:9.453547735434E-1)[&rate=6.147270337468881E-4]:1.092408207337E-3,(((10[&rate=6.147270337468881E-4]:3.207426231206E-1,15[&rate=6.147270337468881E-4]:3.59098787504E-1)[&rate=6.147270337468881E-4]:1.327932925251E-1,18[&rate=6.147270337468881E-4]:5.001112581114E-1)[&rate=6.147270337468881E-4]:7.067959338653E-2,6[&rate=6.147270337468881E-4]:5.077771528678E-1)[&rate=6.147270337468881E-4]:9.15236766766E-2)[&rate=6.147270337468881E-4]:9.081308626069E-1,(((142[&rate=6.147270337468881E-4]:3.310085928242E-1,(145[&rate=6.147270337468881E-4]:1.665929771595E-1,(144[&rate=6.147270337468881E-4]:1.571253759934E-1,141[&rate=6.147270337468881E-4]:1.598651020208E-1)[&rate=6.147270337468881E-4]:3.98814911118E-3)[&rate=6.147270337468881E-4]:1.644156156647E-1)[&rate=6.147270337468881E-4]:1.102084020676E0,((((28[&rate=6.147270337468881E-4]:5.5008182504E-1,21[&rate=6.147270337468881E-4]:5.254242907935E-1)[&rate=6.147270337468881E-4]:2.778381302619E-1,1[&rate=6.147270337468881E-4]:4.161858543897E-2)[&rate=6.147270337468881E-4]:4.726618768267E-2,24[&rate=6.147270337468881E-4]:8.697066909299E-1)[&rate=6.147270337468881E-4]:4.565856772149E-1,(((11[&rate=6.147270337468881E-4]:5.514920064465E-1,140[&rate=6.147270337468881E-4]:5.323139242547E-1)[&rate=6.147270337468881E-4]:1.766594565928E-1,((25[&rate=6.147270337468881E-4]:4.802300019652E-1,20[&rate=6.147270337468881E-4]:4.610519197735E-1)[&rate=6.147270337468881E-4]:1.281223381105E-1,23[&rate=6.147270337468881E-4]:5.97393435966E-1)[&rate=6.147270337468881E-4]:2.156895339225E-1)[&rate=6.147270337468881E-4]:3.860082263115E-1,102[&rate=6.147270337468881E-4]:4.840626469332E-2)[&rate=6.147270337468881E-4]:1.16242267835E-1)[&rate=6.147270337468881E-4]:2.186873850615E-2)[&rate=6.147270337468881E-4]:1.435950069082E-1,(((((148[&rate=6.147270337468881E-4]:3.665990366008E-1,143[&rate=6.147270337468881E-4]:3.638593105735E-1)[&rate=6.147270337468881E-4]:1.611764888593E-1,((139[&rate=6.147270337468881E-4]:6.556383337249E-1,104[&rate=6.147270337468881E-4]:4.638575118072E-1)[&rate=6.147270337468881E-4]:1.491622779574E-2,(106[&rate=6.147270337468881E-4]:4.359595477509E-1,111[&rate=6.147270337468881E-4]:4.523979039153E-1)[&rate=6.147270337468881E-4]:4.281419185199E-2)[&rate=6.147270337468881E-4]:7.091959407625E-2)[&rate=6.147270337468881E-4]:1.806384269116E-1,116[&rate=6.147270337468881E-4]:6.70057787988E-1)[&rate=6.147270337468881E-4]:1.855571399864E-2,(((((109[&rate=6.147270337468881E-4]:4.236811996779E-1,114[&rate=6.147270337468881E-4]:3.442291448834E-1)[&rate=6.147270337468881E-4]:9.21629073956E-2,108[&rate=6.147270337468881E-4]:4.939262988544E-1)[&rate=6.147270337468881E-4]:2.108014423221E-2,107[&rate=6.147270337468881E-4]:5.17746169114E-1)[&rate=6.147270337468881E-4]:1.684895949783E-1,(13[&rate=6.147270337468881E-4]:5.956219998622E-1,19[&rate=6.147270337468881E-4]:6.339781642459E-1)[&rate=6.147270337468881E-4]:1.125315724492E-1)[&rate=6.147270337468881E-4]:6.202901816567E-3,115[&rate=6.147270337468881E-4]:6.321646933061E-1)[&rate=6.147270337468881E-4]:5.64488086805E-2)[&rate=6.147270337468881E-4]:1.942267865342E-1,((((113[&rate=6.147270337468881E-4]:6.152214057278E-1,(9[&rate=6.147270337468881E-4]:5.591584602162E-1,(30[&rate=6.147270337468881E-4]:2.468467951246E-1,4[&rate=6.147270337468881E-4]:7.424405539861E-2)[&rate=6.147270337468881E-4]:4.355993363245E-1)[&rate=6.147270337468881E-4]:4.784376742953E-2)[&rate=6.147270337468881E-4]:5.291348937758E-3,112[&rate=6.147270337468881E-4]:6.205127546656E-1)[&rate=6.147270337468881E-4]:3.010731817274E-2,(14[&rate=6.147270337468881E-4]:3.936392257429E-1,17[&rate=6.147270337468881E-4]:4.319953901266E-1)[&rate=6.147270337468881E-4]:2.569808470954E-1)[&rate=6.147270337468881E-4]:1.014080428072E-1,((105[&rate=6.147270337468881E-4]:5.89302788675E-1,117[&rate=6.147270337468881E-4]:6.194397749764E-1)[&rate=6.147270337468881E-4]:7.158842376109E-2,110[&rate=6.147270337468881E-4]:6.828090206552E-1)[&rate=6.147270337468881E-4]:6.37396429356E-2)[&rate=6.147270337468881E-4]:2.130039536972E-1)[&rate=6.147270337468881E-4]:4.390528113396E-1)[&rate=6.147270337468881E-4]:1.280043457155E-1)[&rate=6.147270337468881E-4]:7.461696510559E-1,101[&rate=6.147270337468881E-4]:1.198806822659E0)[&rate=6.147270337468881E-4]:1.43778319672E-1)[&rate=6.147270337468881E-4]:2.200679147658E-2,16[&rate=6.147270337468881E-4]:2.476920700931E0)[&rate=6.147270337468881E-4]:1.448332827064E-1,(((26[&rate=6.147270337468881E-4]:8.010300355836E-1,((7[&rate=6.147270337468881E-4]:2.783364856716E-1,8[&rate=6.147270337468881E-4]:2.783364856716E-1)[&rate=6.147270337468881E-4]:3.44588408057E-1,((2[&rate=6.147270337468881E-4]:3.907871661275E-1,(22[&rate=6.147270337468881E-4]:3.94200510912E-1,27[&rate=6.147270337468881E-4]:4.106388670763E-1)[&rate=6.147270337468881E-4]:1.691893949415E-1)[&rate=6.147270337468881E-4]:1.064467979773E-1,31[&rate=6.147270337468881E-4]:7.246312243789E-1)[&rate=6.147270337468881E-4]:4.897860085669E-2)[&rate=6.147270337468881E-4]:7.125582678647E-2)[&rate=6.147270337468881E-4]:1.864058664965E0,((97[&rate=6.147270337468881E-4]:3.414114249785E-1,39[&rate=6.147270337468881E-4]:4.124496763447E-1)[&rate=6.147270337468881E-4]:4.795759974268E-2,40[&rate=6.147270337468881E-4]:4.604072760874E-1)[&rate=6.147270337468881E-4]:6.439397779645E-2)[&rate=6.147270337468881E-4]:9.478247839164E-3,(147[&rate=6.147270337468881E-4]:5.771364502979E-1,146[&rate=6.147270337468881E-4]:6.399779803525E-1)[&rate=6.147270337468881E-4]:1.452010060544E-2)[&rate=6.147270337468881E-4]:1.98155579734E-3)[&rate=6.147270337468881E-4]:2.203707254658E-1,38[&rate=6.147270337468881E-4]:6.883257720571E-1)[&rate=6.147270337468881E-4]:5.387695981107E-1,((36[&rate=6.147270337468881E-4]:4.918420403701E-2,35[&rate=6.147270337468881E-4]:2.608861571254E-3)[&rate=6.147270337468881E-4]:6.465069530603E-2,((121[&rate=6.147270337468881E-4]:1.76279381942E0,127[&rate=6.147270337468881E-4]:2.203889709831E0)[&rate=6.147270337468881E-4]:3.551050906543E-1,(((((50[&rate=6.147270337468881E-4]:3.84034944146E-1,49[&rate=6.147270337468881E-4]:3.84034944146E-1)[&rate=6.147270337468881E-4]:8.549441468191E-2,51[&rate=6.147270337468881E-4]:4.749938397022E-1)[&rate=6.147270337468881E-4]:1.978004075095E-2,(((43[&rate=6.147270337468881E-4]:2.970619220724E-1,46[&rate=6.147270337468881E-4]:2.970619220724E-1)[&rate=6.147270337468881E-4]:2.661236545116E-3,((42[&rate=6.147270337468881E-4]:3.030667127254E-2,48[&rate=6.147270337468881E-4]:6.855803739276E-2)[&rate=6.147270337468881E-4]:8.662263525294E-2,41[&rate=6.147270337468881E-4]:1.114648256512E-1)[&rate=6.147270337468881E-4]:1.336135242233E-1)[&rate=6.147270337468881E-4]:2.115375640045E-1,(47[&rate=6.147270337468881E-4]:6.800647659815E-2,44[&rate=6.147270337468881E-4]:6.25419957239E-2)[&rate=6.147270337468881E-4]:4.432542460239E-1)[&rate=6.147270337468881E-4]:1.083556220262E-2)[&rate=6.147270337468881E-4]:6.255595395798E-2,45[&rate=6.147270337468881E-4]:5.764555174713E-1)[&rate=6.147270337468881E-4]:8.522633888896E-2,(((69[&rate=6.147270337468881E-4]:4.990648841468E-1,118[&rate=6.147270337468881E-4]:4.881059800371E-1)[&rate=6.147270337468881E-4]:1.667765532415E-1,((132[&rate=6.147270337468881E-4]:2.40950563752E-1,129[&rate=6.147270337468881E-4]:2.382108377247E-1)[&rate=6.147270337468881E-4]:6.929763711179E-2,(130[&rate=6.147270337468881E-4]:1.29351512018E-1,131[&rate=6.147270337468881E-4]:1.320912380454E-1)[&rate=6.147270337468881E-4]:1.781569628184E-1)[&rate=6.147270337468881E-4]:2.103877570723E-1)[&rate=6.147270337468881E-4]:6.131889894237E-1,(128[&rate=6.147270337468881E-4]:1.105296416865E0,(((65[&rate=6.147270337468881E-4]:2.098992285483E-1,(62[&rate=6.147270337468881E-4]:3.325912192653E-1,60[&rate=6.147270337468881E-4]:1.408103973475E-1)[&rate=6.147270337468881E-4]:6.908883120077E-2)[&rate=6.147270337468881E-4]:1.023780370021E-3,64[&rate=6.147270337468881E-4]:3.61607940425E-1)[&rate=6.147270337468881E-4]:1.265583771249E-1,(63[&rate=6.147270337468881E-4]:1.352489225053E-1,61[&rate=6.147270337468881E-4]:1.763448129163E-1)[&rate=6.147270337468881E-4]:3.529173950447E-1)[&rate=6.147270337468881E-4]:7.157602363011E-1)[&rate=6.147270337468881E-4]:2.304907844019E-2)[&rate=6.147270337468881E-4]:3.067325733466E-1)[&rate=6.147270337468881E-4]:8.556056744983E-2)[&rate=6.147270337468881E-4]:7.53880440636E-2)[&rate=6.147270337468881E-4]:5.57470366775E-1)[&rate=6.147270337468881E-4]:1.678965496586E-1,((68[&rate=6.147270337468881E-4]:4.147733689762E-1,(((58[&rate=6.147270337468881E-4]:2.381518958205E-1,(54[&rate=6.147270337468881E-4]:1.231115690928E-1,(55[&rate=6.147270337468881E-4]:1.026302944494E-1,56[&rate=6.147270337468881E-4]:1.026302944494E-1)[&rate=6.147270337468881E-4]:5.053591945205E-2)[&rate=6.147270337468881E-4]:5.76632775473E-2)[&rate=6.147270337468881E-4]:2.665637932205E-2,(37[&rate=6.147270337468881E-4]:1.787339936152E-1,57[&rate=6.147270337468881E-4]:1.432148679321E-1)[&rate=6.147270337468881E-4]:1.051999645874E-1)[&rate=6.147270337468881E-4]:9.514134614664E-3,59[&rate=6.147270337468881E-4]:2.551967266971E-1)[&rate=6.147270337468881E-4]:2.087569701481E-1)[&rate=6.147270337468881E-4]:8.287093074134E-1,(125[&rate=6.147270337468881E-4]:9.280173495386E-1,(53[&rate=6.147270337468881E-4]:5.61631701005E-1,(((137[&rate=6.147270337468881E-4]:4.202903234803E-1,134[&rate=6.147270337468881E-4]:3.490574467681E-1)[&rate=6.147270337468881E-4]:9.685726849383E-2,133[&rate=6.147270337468881E-4]:4.760517015631E-1)[&rate=6.147270337468881E-4]:8.656286150799E-1,((52[&rate=6.147270337468881E-4]:4.572479975983E-1,(((12[&rate=6.147270337468881E-4]:3.641639565096E-1,5[&rate=6.147270337468881E-4]:3.258077921261E-1)[&rate=6.147270337468881E-4]:1.184464778627E-1,29[&rate=6.147270337468881E-4]:5.894597494408E-1)[&rate=6.147270337468881E-4]:2.964804147248E-1,103[&rate=6.147270337468881E-4]:6.530634518368E-1)[&rate=6.147270337468881E-4]:1.468478280322E0)[&rate=6.147270337468881E-4]:7.756740715205E-2,((75[&rate=6.147270337468881E-4]:5.615667069436E-1,((74[&rate=6.147270337468881E-4]:4.723336080437E-1,76[&rate=6.147270337468881E-4]:4.723336080437E-1)[&rate=6.147270337468881E-4]:2.390119127326E-2,70[&rate=6.147270337468881E-4]:4.578786349335E-1)[&rate=6.147270337468881E-4]:6.533190762668E-2)[&rate=6.147270337468881E-4]:1.8891426446E-1,((((72[&rate=6.147270337468881E-4]:1.438984387513E-2,78[&rate=6.147270337468881E-4]:3.630765209444E-2)[&rate=6.147270337468881E-4]:2.617050164173E-1,79[&rate=6.147270337468881E-4]:2.980126685118E-1)[&rate=6.147270337468881E-4]:8.019649018436E-2,82[&rate=6.147270337468881E-4]:3.864283367782E-1)[&rate=6.147270337468881E-4]:5.614887276623E-2,(73[&rate=6.147270337468881E-4]:4.245530767962E-1,(((80[&rate=6.147270337468881E-4]:6.134906840306E-2,81[&rate=6.147270337468881E-4]:6.134906840306E-2)[&rate=6.147270337468881E-4]:2.095262690982E-1,71[&rate=6.147270337468881E-4]:2.516972553096E-1)[&rate=6.147270337468881E-4]:6.217205196692E-2,77[&rate=6.147270337468881E-4]:3.768830059066E-1)[&rate=6.147270337468881E-4]:4.219061883485E-2)[&rate=6.147270337468881E-4]:5.090084507701E-2)[&rate=6.147270337468881E-4]:2.750270495305E-1)[&rate=6.147270337468881E-4]:5.226007706474E-1)[&rate=6.147270337468881E-4]:3.298213623581E-2)[&rate=6.147270337468881E-4]:2.030881330197E-3)[&rate=6.147270337468881E-4]:5.767681621948E-1)[&rate=6.147270337468881E-4]:4.821319935178E-1)[&rate=6.147270337468881E-4]:9.686443469353E-2)[&rate=6.147270337468881E-4]:8.55156353609E-2,(((126[&rate=6.147270337468881E-4]:1.216068027482E0,(119[&rate=6.147270337468881E-4]:1.090431001847E0,((135[&rate=6.147270337468881E-4]:3.715528659261E-1,(138[&rate=6.147270337468881E-4]:1.955425885564E-1,136[&rate=6.147270337468881E-4]:6.403573924118E-2)[&rate=6.147270337468881E-4]:3.760102773698E-1)[&rate=6.147270337468881E-4]:2.134256337991E-2,120[&rate=6.147270337468881E-4]:6.449502238266E-1)[&rate=6.147270337468881E-4]:3.495903670613E-1)[&rate=6.147270337468881E-4]:9.113395482793E-1)[&rate=6.147270337468881E-4]:1.661291785816E-1,66[&rate=6.147270337468881E-4]:1.350230163788E-1)[&rate=6.147270337468881E-4]:2.950770226821E-1,(67[&rate=6.147270337468881E-4]:1.839310709133E-1,((122[&rate=6.147270337468881E-4]:2.064529816368E-1,124[&rate=6.147270337468881E-4]:2.037207411997E-1)[&rate=6.147270337468881E-4]:1.445793992486E-2,123[&rate=6.147270337468881E-4]:2.209109215617E-1)[&rate=6.147270337468881E-4]:4.642926996923E-1)[&rate=6.147270337468881E-4]:2.461689681477E-1)[&rate=6.147270337468881E-4]:4.480420696108E-1)[&rate=6.147270337468881E-4]:3.904985444325E-2);
tree STATE_5400000 [&joint=-20954.98564457185,lnP=-20954.98564457185] = [&R] ((32[&rate=6.255519128818036E-4]:2.233176938843E-3,(34[&rate=6.255519128818036E-4]:8.064906542689E-3,((((((((((26[&rate=6.255519128818036E-4]:6.229656284385E-1,(7[&rate=6.255519128818036E-4]:3.008878688208E-1,8[&rate=6.255519128818036E-4]:3.008878688208E-1)[&rate=6.255519128818036E-4]:2.152284445492E-1)[&rate=6.255519128818036E-4]:3.122470219665E-1,(31[&rate=6.255519128818036E-4]:9.456182485306E-1,(22[&rate=6.255519128818036E-4]:4.980072955924E-1,27[&rate=6.255519128818036E-4]:5.144456517568E-1)[&rate=6.255519128818036E-4]:3.928164323901E-1)[&rate=6.255519128818036E-4]:3.343001831292E-2)[&rate=6.255519128818036E-4]:6.955244210407E-2,2[&rate=6.255519128818036E-4]:8.212034486735E-1)[&rate=6.255519128818036E-4]:1.48999912363E0,(((((18[&rate=6.255519128818036E-4]:5.13184640222E-1,3[&rate=6.255519128818036E-4]:3.981161470714E-1)[&rate=6.255519128818036E-4]:2.29802450788E-1,(6[&rate=6.255519128818036E-4]:3.599535534163E-1,(10[&rate=6.255519128818036E-4]:2.124192984964E-1,15[&rate=6.255519128818036E-4]:2.507754628798E-1)[&rate=6.255519128818036E-4]:1.639726110843E-1)[&rate=6.255519128818036E-4]:3.200198389636E-1)[&rate=6.255519128818036E-4]:6.007770757288E-1,(((((91[&rate=6.255519128818036E-4]:1.68432070341E-2,90[&rate=6.255519128818036E-4]:1.68432070341E-2)[&rate=6.255519128818036E-4]:1.173445319116E-2,92[&rate=6.255519128818036E-4]:2.857766022525E-2)[&rate=6.255519128818036E-4]:6.445602246471E-2,87[&rate=6.255519128818036E-4]:7.933505255295E-2)[&rate=6.255519128818036E-4]:1.031092383401E-1,(93[&rate=6.255519128818036E-4]:9.17671093729E-2,((84[&rate=6.255519128818036E-4]:6.307039056407E-2,85[&rate=6.255519128818036E-4]:6.307039056407E-2)[&rate=6.255519128818036E-4]:7.47806447096E-3,86[&rate=6.255519128818036E-4]:7.054845503503E-2)[&rate=6.255519128818036E-4]:7.520024200856E-3)[&rate=6.255519128818036E-4]:1.043758116571E-1)[&rate=6.255519128818036E-4]:4.931400084893E-1,(83[&rate=6.255519128818036E-4]:2.974031428559E-1,(88[&rate=6.255519128818036E-4]:1.864454788342E-1,89[&rate=6.255519128818036E-4]:2.001441089713E-1)[&rate=6.255519128818036E-4]:1.109576640216E-1)[&rate=6.255519128818036E-4]:3.781811565264E-1)[&rate=6.255519128818036E-4]:1.092837401603E0)[&rate=6.255519128818036E-4]:2.041194502008E-1,((((((20[&rate=6.255519128818036E-4]:2.726556713603E-1,25[&rate=6.255519128818036E-4]:2.91833753552E-1)[&rate=6.255519128818036E-4]:1.296940403989E-1,23[&rate=6.255519128818036E-4]:4.105688898413E-1)[&rate=6.255519128818036E-4]:1.712619601127E-1,(140[&rate=6.255519128818036E-4]:4.436426328696E-1,11[&rate=6.255519128818036E-4]:4.628207150613E-1)[&rate=6.255519128818036E-4]:3.407862804344E-2)[&rate=6.255519128818036E-4]:5.56548160687E-1,((1[&rate=6.255519128818036E-4]:1.535059904671E-1,(28[&rate=6.255519128818036E-4]:8.124322353653E-1,21[&rate=6.255519128818036E-4]:7.877747011189E-1)[&rate=6.255519128818036E-4]:1.273751249647E-1)[&rate=6.255519128818036E-4]:1.945407320845E-1,24[&rate=6.255519128818036E-4]:1.12886864036E0)[&rate=6.255519128818036E-4]:2.04692743908E-2)[&rate=6.255519128818036E-4]:6.436938914204E-2,102[&rate=6.255519128818036E-4]:5.206346827631E-2)[&rate=6.255519128818036E-4]:2.456903450353E-1,(((145[&rate=6.255519128818036E-4]:5.60996196511E-1,(144[&rate=6.255519128818036E-4]:3.744102255336E-1,141[&rate=6.255519128818036E-4]:3.77149951561E-1)[&rate=6.255519128818036E-4]:1.811065189225E-1)[&rate=6.255519128818036E-4]:1.81807439267E-2,142[&rate=6.255519128818036E-4]:5.791769404377E-1)[&rate=6.255519128818036E-4]:9.347568032048E-1,(((((148[&rate=6.255519128818036E-4]:2.029998706518E-1,143[&rate=6.255519128818036E-4]:2.002601446245E-1)[&rate=6.255519128818036E-4]:3.150763121502E-1,(((139[&rate=6.255519128818036E-4]:4.88152381029E-1,106[&rate=6.255519128818036E-4]:2.963715591113E-1)[&rate=6.255519128818036E-4]:1.402426065094E-1,111[&rate=6.255519128818036E-4]:4.530525217851E-1)[&rate=6.255519128818036E-4]:5.245878212393E-2,104[&rate=6.255519128818036E-4]:4.890729477446E-1)[&rate=6.255519128818036E-4]:5.092104327642E-2)[&rate=6.255519128818036E-4]:1.827354616817E-1,116[&rate=6.255519128818036E-4]:6.624554801E-1)[&rate=6.255519128818036E-4]:1.42780095328E-1,((115[&rate=6.255519128818036E-4]:6.178699416261E-1,(108[&rate=6.255519128818036E-4]:4.453745098112E-1,(109[&rate=6.255519128818036E-4]:3.841660585008E-1,(114[&rate=6.255519128818036E-4]:1.437311746415E-1,107[&rate=6.255519128818036E-4]:2.040051472443E-1)[&rate=6.255519128818036E-4]:1.609828290648E-1)[&rate=6.255519128818036E-4]:8.31262595295E-2)[&rate=6.255519128818036E-4]:2.300296783902E-1)[&rate=6.255519128818036E-4]:9.068603619593E-3,(13[&rate=6.255519128818036E-4]:2.860015113157E-1,19[&rate=6.255519128818036E-4]:3.243576756994E-1)[&rate=6.255519128818036E-4]:4.231288147518E-1)[&rate=6.255519128818036E-4]:1.782970301823E-1)[&rate=6.255519128818036E-4]:2.29435547693E-1,((((30[&rate=6.255519128818036E-4]:3.323023441575E-1,4[&rate=6.255519128818036E-4]:1.596996044315E-1)[&rate=6.255519128818036E-4]:2.773141706476E-1,(14[&rate=6.255519128818036E-4]:2.769971537683E-1,17[&rate=6.255519128818036E-4]:3.15353318152E-1)[&rate=6.255519128818036E-4]:2.175508678861E-1)[&rate=6.255519128818036E-4]:5.89626798931E-2,(9[&rate=6.255519128818036E-4]:2.059081788618E-1,112[&rate=6.255519128818036E-4]:2.141273569439E-1)[&rate=6.255519128818036E-4]:3.393833446035E-1)[&rate=6.255519128818036E-4]:1.845763517846E-1,((110[&rate=6.255519128818036E-4]:3.692033313257E-1,113[&rate=6.255519128818036E-4]:3.746827833804E-1)[&rate=6.255519128818036E-4]:1.873550459152E-1,(117[&rate=6.255519128818036E-4]:4.968609947906E-1,105[&rate=6.255519128818036E-4]:4.667240084892E-1)[&rate=6.255519128818036E-4]:6.791656053261E-2)[&rate=6.255519128818036E-4]:1.760492240364E-1)[&rate=6.255519128818036E-4]:3.787758506108E-1)[&rate=6.255519128818036E-4]:2.244680999735E-1)[&rate=6.255519128818036E-4]:3.039541213493E-2)[&rate=6.255519128818036E-4]:1.378010365047E-1)[&rate=6.255519128818036E-4]:3.449756282485E-1,101[&rate=6.255519128818036E-4]:7.750510260098E-1)[&rate=6.255519128818036E-4]:5.525899024578E-1)[&rate=6.255519128818036E-4]:7.063172611481E-2,16[&rate=6.255519128818036E-4]:2.510601421706E0)[&rate=6.255519128818036E-4]:2.013892502166E-1,(40[&rate=6.255519128818036E-4]:6.071841892515E-1,(((146[&rate=6.255519128818036E-4]:5.217525397955E-1,97[&rate=6.255519128818036E-4]:3.304957091944E-1)[&rate=6.255519128818036E-4]:6.447467844278E-2,147[&rate=6.255519128818036E-4]:5.233856881837E-1)[&rate=6.255519128818036E-4]:5.922726941671E-2,39[&rate=6.255519128818036E-4]:5.252359084201E-1)[&rate=6.255519128818036E-4]:8.194828083138E-2)[&rate=6.255519128818036E-4]:1.93135565538E-2)[&rate=6.255519128818036E-4]:7.724271071711E-2,((95[&rate=6.255519128818036E-4]:5.378585942835E-1,(100[&rate=6.255519128818036E-4]:2.515725449421E-1,94[&rate=6.255519128818036E-4]:2.515725449421E-1)[&rate=6.255519128818036E-4]:2.015865957893E-1)[&rate=6.255519128818036E-4]:1.453968737916E-1,(98[&rate=6.255519128818036E-4]:6.420043503873E-1,(99[&rate=6.255519128818036E-4]:4.966755924111E-1,96[&rate=6.255519128818036E-4]:4.611564667282E-1)[&rate=6.255519128818036E-4]:1.671866814735E-1)[&rate=6.255519128818036E-4]:3.0322155939E-2)[&rate=6.255519128818036E-4]:1.598292507423E-1)[&rate=6.255519128818036E-4]:2.464348184418E-1,38[&rate=6.255519128818036E-4]:8.818692640351E-1)[&rate=6.255519128818036E-4]:1.957356868483E-1,(((36[&rate=6.255519128818036E-4]:1.272003420189E-1,(121[&rate=6.255519128818036E-4]:1.916996353339E0,127[&rate=6.255519128818036E-4]:2.35809224375E0)[&rate=6.255519128818036E-4]:2.896560434739E-1)[&rate=6.255519128818036E-4]:1.813214709869E-2,35[&rate=6.255519128818036E-4]:9.875714665181E-2)[&rate=6.255519128818036E-4]:1.178240410475E-1,(((((((42[&rate=6.255519128818036E-4]:2.262871598726E-1,48[&rate=6.255519128818036E-4]:2.645385259928E-1)[&rate=6.255519128818036E-4]:1.153804331956E-1,41[&rate=6.255519128818036E-4]:3.36203112194E-1)[&rate=6.255519128818036E-4]:5.093573649544E-2,43[&rate=6.255519128818036E-4]:4.417836574324E-1)[&rate=6.255519128818036E-4]:1.373477786006E-2,46[&rate=6.255519128818036E-4]:4.555184352924E-1)[&rate=6.255519128818036E-4]:7.795143122688E-2,((44[&rate=6.255519128818036E-4]:4.649753116937E-1,(47[&rate=6.255519128818036E-4]:3.54857258624E-1,51[&rate=6.255519128818036E-4]:3.275348542525E-1)[&rate=6.255519128818036E-4]:1.155825339439E-1)[&rate=6.255519128818036E-4]:3.91576224815E-2,(50[&rate=6.255519128818036E-4]:4.445092537656E-1,49[&rate=6.255519128818036E-4]:4.445092537656E-1)[&rate=6.255519128818036E-4]:3.230127603811E-2)[&rate=6.255519128818036E-4]:2.387245146987E-2)[&rate=6.255519128818036E-4]:3.083620904474E-2,45[&rate=6.255519128818036E-4]:5.561093542527E-1)[&rate=6.255519128818036E-4]:1.974342316171E-1,((((60[&rate=6.255519128818036E-4]:1.235126587254E-1,64[&rate=6.255519128818036E-4]:2.741975902321E-1)[&rate=6.255519128818036E-4]:3.954452841436E-2,(65[&rate=6.255519128818036E-4]:1.546013602799E-1,62[&rate=6.255519128818036E-4]:3.463821821976E-1)[&rate=6.255519128818036E-4]:8.4558268599E-3)[&rate=6.255519128818036E-4]:1.863064115264E-1,(63[&rate=6.255519128818036E-4]:2.44694481085E-1,61[&rate=6.255519128818036E-4]:2.857903714961E-1)[&rate=6.255519128818036E-4]:2.553540490878E-1)[&rate=6.255519128818036E-4]:9.601784585404E-1,(((132[&rate=6.255519128818036E-4]:1.115835973629E-1,((131[&rate=6.255519128818036E-4]:5.811460950575E-2,130[&rate=6.255519128818036E-4]:5.537488347839E-2)[&rate=6.255519128818036E-4]:4.901263001512E-2,129[&rate=6.255519128818036E-4]:1.043875134935E-1)[&rate=6.255519128818036E-4]:4.456357842E-3)[&rate=6.255519128818036E-4]:6.431344723977E-1,(69[&rate=6.255519128818036E-4]:6.636217441671E-1,118[&rate=6.255519128818036E-4]:6.526628400574E-1)[&rate=6.255519128818036E-4]:2.363018050457E-1)[&rate=6.255519128818036E-4]:5.574003691694E-1,128[&rate=6.255519128818036E-4]:1.306638986875E0)[&rate=6.255519128818036E-4]:5.495786485175E-2)[&rate=6.255519128818036E-4]:1.653429464341E-1)[&rate=6.255519128818036E-4]:2.184085128259E-1)[&rate=6.255519128818036E-4]:2.586583166686E-1)[&rate=6.255519128818036E-4]:1.925967917898E-2,(((((119[&rate=6.255519128818036E-4]:1.696504060736E0,126[&rate=6.255519128818036E-4]:9.108015380922E-1)[&rate=6.255519128818036E-4]:1.774199327135E-2,((135[&rate=6.255519128818036E-4]:2.894249916859E-1,(138[&rate=6.255519128818036E-4]:1.955588148228E-1,136[&rate=6.255519128818036E-4]:6.405196550755E-2)[&rate=6.255519128818036E-4]:2.938661768632E-1)[&rate=6.255519128818036E-4]:5.910123886242E-1,120[&rate=6.255519128818036E-4]:1.132492174831E0)[&rate=6.255519128818036E-4]:4.858634682178E-1)[&rate=6.255519128818036E-4]:4.533062126018E-1,66[&rate=6.255519128818036E-4]:1.346755542804E-1)[&rate=6.255519128818036E-4]:2.21538780865E-1,(67[&rate=6.255519128818036E-4]:2.492291573284E-1,(122[&rate=6.255519128818036E-4]:4.618313738395E-1,(124[&rate=6.255519128818036E-4]:1.235588048064E-1,123[&rate=6.255519128818036E-4]:1.262910452435E-1)[&rate=6.255519128818036E-4]:3.35540328596E-1)[&rate=6.255519128818036E-4]:2.886703338295E-1)[&rate=6.255519128818036E-4]:1.06985177817E-1)[&rate=6.255519128818036E-4]:1.115298097969E-1,((68[&rate=6.255519128818036E-4]:4.771019532364E-1,(((58[&rate=6.255519128818036E-4]:2.696338565294E-1,37[&rate=6.255519128818036E-4]:2.887595395895E-1)[&rate=6.255519128818036E-4]:2.11778138376E-2,((55[&rate=6.255519128818036E-4]:1.724630672045E-1,56[&rate=6.255519128818036E-4]:1.724630672045E-1)[&rate=6.255519128818036E-4]:2.828267229794E-2,(54[&rate=6.255519128818036E-4]:1.603563276552E-1,57[&rate=6.255519128818036E-4]:2.013399342126E-1)[&rate=6.255519128818036E-4]:1.033476703859E-2)[&rate=6.255519128818036E-4]:6.27435264928E-2)[&rate=6.255519128818036E-4]:4.351420394683E-2,59[&rate=6.255519128818036E-4]:3.152001912537E-1)[&rate=6.255519128818036E-4]:2.110820898516E-1)[&rate=6.255519128818036E-4]:3.969028453932E-1,(125[&rate=6.255519128818036E-4]:7.222546549136E-1,((52[&rate=6.255519128818036E-4]:4.955173464446E-1,(((12[&rate=6.255519128818036E-4]:2.185493333294E-1,5[&rate=6.255519128818036E-4]:1.801931689459E-1)[&rate=6.255519128818036E-4]:7.876779102463E-2,29[&rate=6.255519128818036E-4]:4.041664394225E-1)[&rate=6.255519128818036E-4]:2.291695382026E-1,103[&rate=6.255519128818036E-4]:4.004592652963E-1)[&rate=6.255519128818036E-4]:1.759351815709E0)[&rate=6.255519128818036E-4]:9.075340250845E-2,((((133[&rate=6.255519128818036E-4]:2.696303345282E-1,134[&rate=6.255519128818036E-4]:2.39493348227E-1)[&rate=6.255519128818036E-4]:5.859717424829E-2,137[&rate=6.255519128818036E-4]:3.693233991875E-1)[&rate=6.255519128818036E-4]:8.713699775605E-1,53[&rate=6.255519128818036E-4]:4.175179893688E-1)[&rate=6.255519128818036E-4]:2.779446741171E-2,((75[&rate=6.255519128818036E-4]:4.226474210906E-1,(74[&rate=6.255519128818036E-4]:3.197938694673E-1,(76[&rate=6.255519128818036E-4]:2.835313120255E-1,70[&rate=6.255519128818036E-4]:2.451751476421E-1)[&rate=6.255519128818036E-4]:3.626255744174E-2)[&rate=6.255519128818036E-4]:1.028535516233E-1)[&rate=6.255519128818036E-4]:2.279563496726E-1,(((((82[&rate=6.255519128818036E-4]:9.709032421773E-2,(72[&rate=6.255519128818036E-4]:5.562821483428E-2,78[&rate=6.255519128818036E-4]:7.75460230536E-2)[&rate=6.255519128818036E-4]:1.132512308206E-2)[&rate=6.255519128818036E-4]:3.859547639297E-2,(79[&rate=6.255519128818036E-4]:1.233882330238E-1,71[&rate=6.255519128818036E-4]:9.599097274973E-2)[&rate=6.255519128818036E-4]:4.078389504862E-3)[&rate=6.255519128818036E-4]:3.331358229364E-2,77[&rate=6.255519128818036E-4]:1.963966431784E-1)[&rate=6.255519128818036E-4]:1.049937027254E-1,73[&rate=6.255519128818036E-4]:3.068697979585E-1)[&rate=6.255519128818036E-4]:7.451290913065E-2,(80[&rate=6.255519128818036E-4]:1.356079184819E-1,81[&rate=6.255519128818036E-4]:1.356079184819E-1)[&rate=6.255519128818036E-4]:1.964597201141E-1)[&rate=6.255519128818036E-4]:2.692210636741E-1)[&rate=6.255519128818036E-4]:5.411717446294E-1)[&rate=6.255519128818036E-4]:1.327615708612E-1)[&rate=6.255519128818036E-4]:3.545631409332E-1)[&rate=6.255519128818036E-4]:3.184168103827E-1)[&rate=6.255519128818036E-4]:1.414599840851E-1)[&rate=6.255519128818036E-4]:2.675503860455E-2)[&rate=6.255519128818036E-4]:3.765794216258E-1)[&rate=6.255519128818036E-4]:1.608607861524E-2)[&rate=6.255519128818036E-4]:2.294145489112E-2,33[&rate=6.255519128818036E-4]:3.065408388468E-2);
tree STATE_5490000 [&joint=-20970.55464638876,lnP=-20970.55464638876] = [&R] ((33[&rate=6.431377922439128E-4]:4.189907173259E-2,34[&rate=6.431377922439128E-4]:5.833742789696E-2)[&rate=6.431377922439128E-4]:9.373493188228E-2,(32[&rate=6.431377922439128E-4]:3.537155865069E-2,(((67[&rate=6.431377922439128E-4]:3.303658346359E-1,((123[&rate=6.431377922439128E-4]:1.505666373085E-1,124[&rate=6.431377922439128E-4]:1.478343968714E-1)[&rate=6.431377922439128E-4]:1.369533842561E-1,122[&rate=6.431377922439128E-4]:2.875200215647E-1)[&rate=6.431377922439128E-4]:5.441183634119E-1)[&rate=6.431377922439128E-4]:2.294675287969E-1,(66[&rate=6.431377922439128E-4]:2.33465297079E-1,(126[&rate=6.431377922439128E-4]:1.117577771797E0,((119[&rate=6.431377922439128E-4]:8.259583194407E-1,(135[&rate=6.431377922439128E-4]:2.245751869773E-1,(138[&rate=6.431377922439128E-4]:3.454071171406E-1,136[&rate=6.431377922439128E-4]:2.139002678254E-1)[&rate=6.431377922439128E-4]:7.916806983673E-2)[&rate=6.431377922439128E-4]:2.53437926984E-1)[&rate=6.431377922439128E-4]:7.513631091028E-2,120[&rate=6.431377922439128E-4]:8.052042193921E-1)[&rate=6.431377922439128E-4]:1.00218566409E0)[&rate=6.431377922439128E-4]:3.630617149671E-1)[&rate=6.431377922439128E-4]:3.263680663538E-1)[&rate=6.431377922439128E-4]:2.484471680447E-1,(((68[&rate=6.431377922439128E-4]:7.76280661196E-1,(57[&rate=6.431377922439128E-4]:4.271174046235E-1,((56[&rate=6.431377922439128E-4]:2.931097360032E-1,55[&rate=6.431377922439128E-4]:2.931097360032E-1)[&rate=6.431377922439128E-4]:6.492549599579E-2,(58[&rate=6.431377922439128E-4]:3.192421386489E-1,(37[&rate=6.431377922439128E-4]:2.253818098239E-1,(54[&rate=6.431377922439128E-4]:4.940559728322E-2,59[&rate=6.431377922439128E-4]:8.765696340344E-2)[&rate=6.431377922439128E-4]:9.947348030028E-2)[&rate=6.431377922439128E-4]:1.12986011885E-1)[&rate=6.431377922439128E-4]:6.611549772184E-2)[&rate=6.431377922439128E-4]:5.815321087581E-2)[&rate=6.431377922439128E-4]:4.010758248786E-1)[&rate=6.431377922439128E-4]:3.518783137936E-1,(125[&rate=6.431377922439128E-4]:9.042285653351E-1,((((((12[&rate=6.431377922439128E-4]:2.074594808238E-1,5[&rate=6.431377922439128E-4]:1.691033164403E-1)[&rate=6.431377922439128E-4]:5.65606317095E-2,29[&rate=6.431377922439128E-4]:3.708694276018E-1)[&rate=6.431377922439128E-4]:2.29911967403E-1,103[&rate=6.431377922439128E-4]:3.679046826761E-1)[&rate=6.431377922439128E-4]:1.62337967947E0,52[&rate=6.431377922439128E-4]:3.269906275847E-1)[&rate=6.431377922439128E-4]:3.018192695718E-1,53[&rate=6.431377922439128E-4]:6.206131758451E-1)[&rate=6.431377922439128E-4]:2.110689052755E-1,((137[&rate=6.431377922439128E-4]:7.391158228046E-1,(134[&rate=6.431377922439128E-4]:6.097599646378E-1,133[&rate=6.431377922439128E-4]:6.398969509389E-1)[&rate=6.431377922439128E-4]:5.812298145464E-2)[&rate=6.431377922439128E-4]:8.165706166573E-1,((75[&rate=6.431377922439128E-4]:4.623083975727E-1,(76[&rate=6.431377922439128E-4]:3.35721172739E-1,(74[&rate=6.431377922439128E-4]:3.333546703161E-1,70[&rate=6.431377922439128E-4]:2.949985059326E-1)[&rate=6.431377922439128E-4]:2.366502422922E-3)[&rate=6.431377922439128E-4]:1.265872248337E-1)[&rate=6.431377922439128E-4]:2.23952346987E-1,((((78[&rate=6.431377922439128E-4]:4.495785422223E-2,72[&rate=6.431377922439128E-4]:2.304004600292E-2)[&rate=6.431377922439128E-4]:2.84967010186E-1,((79[&rate=6.431377922439128E-4]:2.380083922416E-1,71[&rate=6.431377922439128E-4]:2.106111319676E-1)[&rate=6.431377922439128E-4]:7.308891275091E-2,82[&rate=6.431377922439128E-4]:3.193164830746E-1)[&rate=6.431377922439128E-4]:1.882755941568E-2)[&rate=6.431377922439128E-4]:7.136320541764E-2,(73[&rate=6.431377922439128E-4]:4.345773083064E-1,77[&rate=6.431377922439128E-4]:4.290978562517E-1)[&rate=6.431377922439128E-4]:7.806651930257E-3)[&rate=6.431377922439128E-4]:5.109900310774E-3,(80[&rate=6.431377922439128E-4]:2.08856985936E-2,81[&rate=6.431377922439128E-4]:2.08856985936E-2)[&rate=6.431377922439128E-4]:3.772930934607E-1)[&rate=6.431377922439128E-4]:2.387668840123E-1)[&rate=6.431377922439128E-4]:7.927133661351E-1)[&rate=6.431377922439128E-4]:9.917102903793E-2)[&rate=6.431377922439128E-4]:2.829289978757E-1)[&rate=6.431377922439128E-4]:3.905970763212E-1)[&rate=6.431377922439128E-4]:1.094539527708E-1,(((((98[&rate=6.431377922439128E-4]:4.669807180094E-1,(96[&rate=6.431377922439128E-4]:2.794869484847E-1,99[&rate=6.431377922439128E-4]:3.150060741675E-1)[&rate=6.431377922439128E-4]:1.738325673391E-1)[&rate=6.431377922439128E-4]:1.563031418204E-1,(95[&rate=6.431377922439128E-4]:5.069504396624E-1,(100[&rate=6.431377922439128E-4]:1.688712848855E-1,94[&rate=6.431377922439128E-4]:1.688712848855E-1)[&rate=6.431377922439128E-4]:2.533797012248E-1)[&rate=6.431377922439128E-4]:1.272623819162E-1)[&rate=6.431377922439128E-4]:2.908776836651E-1,((40[&rate=6.431377922439128E-4]:5.044778876338E-1,146[&rate=6.431377922439128E-4]:6.246964668687E-1)[&rate=6.431377922439128E-4]:9.375844710676E-3,((39[&rate=6.431377922439128E-4]:4.277046716437E-1,((97[&rate=6.431377922439128E-4]:3.449275761659E-1,(((((87[&rate=6.431377922439128E-4]:4.404025096658E-1,((84[&rate=6.431377922439128E-4]:2.145483349104E-1,(86[&rate=6.431377922439128E-4]:1.941123085044E-1,((85[&rate=6.431377922439128E-4]:8.111076412193E-2,93[&rate=6.431377922439128E-4]:9.480939425894E-2)[&rate=6.431377922439128E-4]:4.831703322178E-2,83[&rate=6.431377922439128E-4]:1.294277973437E-1)[&rate=6.431377922439128E-4]:6.468451116074E-2)[&rate=6.431377922439128E-4]:2.043602640596E-2)[&rate=6.431377922439128E-4]:1.403263869741E-1,((90[&rate=6.431377922439128E-4]:1.432491051781E-1,91[&rate=6.431377922439128E-4]:1.432491051781E-1)[&rate=6.431377922439128E-4]:4.969080318627E-2,92[&rate=6.431377922439128E-4]:1.929399083644E-1)[&rate=6.431377922439128E-4]:1.756334436571E-1)[&rate=6.431377922439128E-4]:8.552778778133E-2)[&rate=6.431377922439128E-4]:4.23187097621E-2,(88[&rate=6.431377922439128E-4]:1.791613504637E-1,89[&rate=6.431377922439128E-4]:1.928599806007E-1)[&rate=6.431377922439128E-4]:3.035598689642E-1)[&rate=6.431377922439128E-4]:8.914036436706E-1,((6[&rate=6.431377922439128E-4]:4.277501672365E-1,(10[&rate=6.431377922439128E-4]:3.041735651682E-1,15[&rate=6.431377922439128E-4]:3.425297295517E-1)[&rate=6.431377922439128E-4]:1.400149582326E-1)[&rate=6.431377922439128E-4]:1.715367344132E-1,(18[&rate=6.431377922439128E-4]:4.202730161149E-1,3[&rate=6.431377922439128E-4]:3.052045229643E-1)[&rate=6.431377922439128E-4]:2.420275841648E-1)[&rate=6.431377922439128E-4]:2.871667285722E-1)[&rate=6.431377922439128E-4]:5.174867932846E-1,(((142[&rate=6.431377922439128E-4]:4.100747027608E-1,(145[&rate=6.431377922439128E-4]:2.116976340173E-1,(144[&rate=6.431377922439128E-4]:7.633322833111E-2,141[&rate=6.431377922439128E-4]:7.907295435847E-2)[&rate=6.431377922439128E-4]:1.298849536312E-1)[&rate=6.431377922439128E-4]:1.983770687435E-1)[&rate=6.431377922439128E-4]:8.806881201793E-1,(((((14[&rate=6.431377922439128E-4]:4.621504285321E-1,17[&rate=6.431377922439128E-4]:5.005065929158E-1)[&rate=6.431377922439128E-4]:2.708603645951E-1,9[&rate=6.431377922439128E-4]:7.247916150452E-1)[&rate=6.431377922439128E-4]:1.358709669758E-2,((30[&rate=6.431377922439128E-4]:4.58961975778E-1,4[&rate=6.431377922439128E-4]:2.86359236052E-1)[&rate=6.431377922439128E-4]:4.012714978708E-1,112[&rate=6.431377922439128E-4]:7.45164980498E-1)[&rate=6.431377922439128E-4]:1.432909326827E-3)[&rate=6.431377922439128E-4]:1.574674857402E-1,(((105[&rate=6.431377922439128E-4]:2.747429741558E-1,110[&rate=6.431377922439128E-4]:2.966607823749E-1)[&rate=6.431377922439128E-4]:2.42167197969E-2,117[&rate=6.431377922439128E-4]:3.290966802541E-1)[&rate=6.431377922439128E-4]:2.126109227119E-1,113[&rate=6.431377922439128E-4]:5.389678769385E-1)[&rate=6.431377922439128E-4]:3.650974986266E-1)[&rate=6.431377922439128E-4]:1.306694351061E-1,((((13[&rate=6.431377922439128E-4]:4.926297595599E-1,19[&rate=6.431377922439128E-4]:5.309859239435E-1)[&rate=6.431377922439128E-4]:2.028608596271E-1,115[&rate=6.431377922439128E-4]:6.132988383651E-1)[&rate=6.431377922439128E-4]:5.229060085289E-2,((109[&rate=6.431377922439128E-4]:2.844598219454E-1,114[&rate=6.431377922439128E-4]:2.050077671509E-1)[&rate=6.431377922439128E-4]:3.532454057696E-1,(108[&rate=6.431377922439128E-4]:4.138990283594E-1,107[&rate=6.431377922439128E-4]:4.166387543868E-1)[&rate=6.431377922439128E-4]:2.018883911365E-1)[&rate=6.431377922439128E-4]:1.073362662974E-1)[&rate=6.431377922439128E-4]:1.252392906557E-1,(((((104[&rate=6.431377922439128E-4]:2.231921681178E-1,139[&rate=6.431377922439128E-4]:4.149729900356E-1)[&rate=6.431377922439128E-4]:3.154137377468E-2,111[&rate=6.431377922439128E-4]:2.711718980569E-1)[&rate=6.431377922439128E-4]:8.685882497316E-3,106[&rate=6.431377922439128E-4]:2.634194243898E-1)[&rate=6.431377922439128E-4]:4.402314535942E-1,(148[&rate=6.431377922439128E-4]:2.786416698328E-1,143[&rate=6.431377922439128E-4]:2.759019438054E-1)[&rate=6.431377922439128E-4]:4.030913999321E-1)[&rate=6.431377922439128E-4]:3.751951784348E-2,116[&rate=6.431377922439128E-4]:6.808964232247E-1)[&rate=6.431377922439128E-4]:1.099323066489E-1)[&rate=6.431377922439128E-4]:1.617142999757E-1)[&rate=6.431377922439128E-4]:8.342527254269E-2)[&rate=6.431377922439128E-4]:5.331441830394E-2,(102[&rate=6.431377922439128E-4]:2.527113118049E-2,((11[&rate=6.431377922439128E-4]:6.828296530017E-1,(((20[&rate=6.431377922439128E-4]:4.90914428967E-1,25[&rate=6.431377922439128E-4]:5.100925111587E-1)[&rate=6.431377922439128E-4]:9.526664950215E-2,23[&rate=6.431377922439128E-4]:5.944002565512E-1)[&rate=6.431377922439128E-4]:5.269204669293E-2,140[&rate=6.431377922439128E-4]:5.429827142032E-1)[&rate=6.431377922439128E-4]:1.206688566068E-1)[&rate=6.431377922439128E-4]:2.599649380741E-1,((1[&rate=6.431377922439128E-4]:3.663604384841E-2,(28[&rate=6.431377922439128E-4]:6.587920052661E-1,21[&rate=6.431377922439128E-4]:6.341344710197E-1)[&rate=6.431377922439128E-4]:1.641454084452E-1)[&rate=6.431377922439128E-4]:1.580644140196E-1,24[&rate=6.431377922439128E-4]:9.755223756762E-1)[&rate=6.431377922439128E-4]:6.316262635844E-2)[&rate=6.431377922439128E-4]:1.482299647622E-1)[&rate=6.431377922439128E-4]:7.223076759776E-2)[&rate=6.431377922439128E-4]:2.571234562351E-1)[&rate=6.431377922439128E-4]:4.331006638913E-1,101[&rate=6.431377922439128E-4]:7.822465668497E-1)[&rate=6.431377922439128E-4]:6.068834196762E-1)[&rate=6.431377922439128E-4]:8.145674563168E-3,((((7[&rate=6.431377922439128E-4]:3.156932394093E-1,8[&rate=6.431377922439128E-4]:3.156932394093E-1)[&rate=6.431377922439128E-4]:1.749839397819E-1,26[&rate=6.431377922439128E-4]:5.975264942598E-1)[&rate=6.431377922439128E-4]:1.527861753984E-1,(31[&rate=6.431377922439128E-4]:6.881167539195E-1,(22[&rate=6.431377922439128E-4]:1.538154078135E-1,27[&rate=6.431377922439128E-4]:1.702537639779E-1)[&rate=6.431377922439128E-4]:4.79506825558E-1)[&rate=6.431377922439128E-4]:1.06031532177E-1)[&rate=6.431377922439128E-4]:1.782665586991E-1,2[&rate=6.431377922439128E-4]:7.450175845216E-1)[&rate=6.431377922439128E-4]:1.635819720403E0)[&rate=6.431377922439128E-4]:3.593169548425E-3)[&rate=6.431377922439128E-4]:2.744848738738E-3,(16[&rate=6.431377922439128E-4]:2.495276401064E0,147[&rate=6.431377922439128E-4]:4.671605241273E-1)[&rate=6.431377922439128E-4]:2.066604543554E-2)[&rate=6.431377922439128E-4]:8.340421196201E-2)[&rate=6.431377922439128E-4]:2.718925106042E-1)[&rate=6.431377922439128E-4]:9.498789922299E-2,38[&rate=6.431377922439128E-4]:8.124281312426E-1)[&rate=6.431377922439128E-4]:3.222155979403E-1,((((127[&rate=6.431377922439128E-4]:2.468283938059E0,121[&rate=6.431377922439128E-4]:2.027188047648E0)[&rate=6.431377922439128E-4]:1.541652822859E-1,35[&rate=6.431377922439128E-4]:5.532593267397E-2)[&rate=6.431377922439128E-4]:7.440073869767E-2,36[&rate=6.431377922439128E-4]:1.763020138374E-1)[&rate=6.431377922439128E-4]:1.559616065259E-1,(((((65[&rate=6.431377922439128E-4]:2.135817178949E-1,((64[&rate=6.431377922439128E-4]:3.124056981486E-1,60[&rate=6.431377922439128E-4]:1.617207666419E-1)[&rate=6.431377922439128E-4]:9.736329437709E-3,62[&rate=6.431377922439128E-4]:3.632379179974E-1)[&rate=6.431377922439128E-4]:4.212462181525E-2)[&rate=6.431377922439128E-4]:1.830229575601E-1,(63[&rate=6.431377922439128E-4]:1.942321425411E-3,61[&rate=6.431377922439128E-4]:4.303821183645E-2)[&rate=6.431377922439128E-4]:5.453472855363E-1)[&rate=6.431377922439128E-4]:7.635956816853E-1,((118[&rate=6.431377922439128E-4]:6.997905941262E-1,(132[&rate=6.431377922439128E-4]:3.673196822352E-1,((131[&rate=6.431377922439128E-4]:2.366442141047E-1,130[&rate=6.431377922439128E-4]:2.339044880773E-1)[&rate=6.431377922439128E-4]:4.334332305592E-2,129[&rate=6.431377922439128E-4]:2.772478111333E-1)[&rate=6.431377922439128E-4]:8.73321450746E-2)[&rate=6.431377922439128E-4]:1.982243365484E-1)[&rate=6.431377922439128E-4]:2.277620580156E-2,69[&rate=6.431377922439128E-4]:7.335257040374E-1)[&rate=6.431377922439128E-4]:6.294143791302E-1)[&rate=6.431377922439128E-4]:4.160508873889E-1,128[&rate=6.431377922439128E-4]:1.62830603905E0)[&rate=6.431377922439128E-4]:1.416417489822E-1,((((49[&rate=6.431377922439128E-4]:4.987839577101E-1,50[&rate=6.431377922439128E-4]:4.987839577101E-1)[&rate=6.431377922439128E-4]:6.432744556918E-2,(((41[&rate=6.431377922439128E-4]:3.017960343419E-1,(48[&rate=6.431377922439128E-4]:9.870990599009E-2,42[&rate=6.431377922439128E-4]:6.045853986987E-2)[&rate=6.431377922439128E-4]:2.468019753463E-1)[&rate=6.431377922439128E-4]:1.504975339529E-1,43[&rate=6.431377922439128E-4]:5.069383770378E-1)[&rate=6.431377922439128E-4]:1.992151718596E-2,46[&rate=6.431377922439128E-4]:5.268598942237E-1)[&rate=6.431377922439128E-4]:6.903839430127E-2)[&rate=6.431377922439128E-4]:4.078929381252E-2,((44[&rate=6.431377922439128E-4]:1.847488365477E-1,47[&rate=6.431377922439128E-4]:1.90213317422E-1)[&rate=6.431377922439128E-4]:4.291593602791E-1,51[&rate=6.431377922439128E-4]:5.920502733296E-1)[&rate=6.431377922439128E-4]:1.731490463646E-2)[&rate=6.431377922439128E-4]:9.97250456058E-2,45[&rate=6.431377922439128E-4]:7.282159066319E-1)[&rate=6.431377922439128E-4]:2.683356691086E-1)[&rate=6.431377922439128E-4]:4.450761315338E-2)[&rate=6.431377922439128E-4]:2.465900047698E-1)[&rate=6.431377922439128E-4]:1.576140073208E-1)[&rate=6.431377922439128E-4]:1.183882414893E-1)[&rate=6.431377922439128E-4]:1.120225340224E-1)[&rate=6.431377922439128E-4]:9.478299290947E-2);
tree STATE_5580000 [&joint=-20968.570656867894,lnP=-20968.570656867894] = [&R] ((((((((((((102[&rate=6.043321934272279E-4]:4.93935903654E-2,(24[&rate=6.043321934272279E-4]:8.773174462688E-1,((28[&rate=6.043321934272279E-4]:7.95735344453E-1,21[&rate=6.043321934272279E-4]:7.710778102065E-1)[&rate=6.043321934272279E-4]:7.866395011597E-2,1[&rate=6.043321934272279E-4]:8.8097924706E-2)[&rate=6.043321934272279E-4]:8.397603754546E-3)[&rate=6.043321934272279E-4]:3.33719979713E-1)[&rate=6.043321934272279E-4]:2.659055867574E-2,((140[&rate=6.043321934272279E-4]:3.927660931411E-1,11[&rate=6.043321934272279E-4]:4.119441753328E-1)[&rate=6.043321934272279E-4]:3.15397910413E-1,((20[&rate=6.043321934272279E-4]:4.720979072062E-1,25[&rate=6.043321934272279E-4]:4.912759893979E-1)[&rate=6.043321934272279E-4]:1.446638174568E-1,23[&rate=6.043321934272279E-4]:6.249809027451E-1)[&rate=6.043321934272279E-4]:1.8729268985E-1)[&rate=6.043321934272279E-4]:4.143954879528E-1)[&rate=6.043321934272279E-4]:2.222045855934E-1,((142[&rate=6.043321934272279E-4]:5.95613427917E-1,((141[&rate=6.043321934272279E-4]:1.77126484795E-2,145[&rate=6.043321934272279E-4]:2.045237450709E-2)[&rate=6.043321934272279E-4]:4.959653506007E-1,144[&rate=6.043321934272279E-4]:5.109382730529E-1)[&rate=6.043321934272279E-4]:7.919570280919E-2)[&rate=6.043321934272279E-4]:8.189639620635E-1,((((14[&rate=6.043321934272279E-4]:5.451591596368E-1,17[&rate=6.043321934272279E-4]:5.835153240204E-1)[&rate=6.043321934272279E-4]:1.810115134706E-1,(((30[&rate=6.043321934272279E-4]:3.5131586733E-1,4[&rate=6.043321934272279E-4]:1.78713127604E-1)[&rate=6.043321934272279E-4]:1.455414445793E-1,117[&rate=6.043321934272279E-4]:3.84528544786E-1)[&rate=6.043321934272279E-4]:1.566906843244E-1,(112[&rate=6.043321934272279E-4]:4.791972826948E-1,9[&rate=6.043321934272279E-4]:4.709781046127E-1)[&rate=6.043321934272279E-4]:5.928222038798E-2)[&rate=6.043321934272279E-4]:1.876911700246E-1)[&rate=6.043321934272279E-4]:2.171136654871E-2,(113[&rate=6.043321934272279E-4]:5.485174120691E-1,(105[&rate=6.043321934272279E-4]:4.416286274063E-1,110[&rate=6.043321934272279E-4]:4.635464356254E-1)[&rate=6.043321934272279E-4]:7.949152438904E-2)[&rate=6.043321934272279E-4]:1.99364627587E-1)[&rate=6.043321934272279E-4]:4.521733429896E-1,((116[&rate=6.043321934272279E-4]:9.206038177046E-1,((115[&rate=6.043321934272279E-4]:5.358802575682E-1,(13[&rate=6.043321934272279E-4]:2.43326124528E-1,19[&rate=6.043321934272279E-4]:2.816822889117E-1)[&rate=6.043321934272279E-4]:3.747459138621E-1)[&rate=6.043321934272279E-4]:1.690204001186E-1,((107[&rate=6.043321934272279E-4]:3.631087745849E-1,108[&rate=6.043321934272279E-4]:3.603690485575E-1)[&rate=6.043321934272279E-4]:1.989091494447E-1,(114[&rate=6.043321934272279E-4]:3.220565119191E-1,109[&rate=6.043321934272279E-4]:4.015085667136E-1)[&rate=6.043321934272279E-4]:1.796874395077E-1)[&rate=6.043321934272279E-4]:2.0315670626E-1)[&rate=6.043321934272279E-4]:2.157031600178E-1)[&rate=6.043321934272279E-4]:8.52492359029E-2,((148[&rate=6.043321934272279E-4]:3.497144541881E-1,143[&rate=6.043321934272279E-4]:3.469747281607E-1)[&rate=6.043321934272279E-4]:4.621412857529E-1,(((106[&rate=6.043321934272279E-4]:1.2543154425E-1,111[&rate=6.043321934272279E-4]:1.418699004144E-1)[&rate=6.043321934272279E-4]:7.967751187206E-2,104[&rate=6.043321934272279E-4]:2.051090561221E-1)[&rate=6.043321934272279E-4]:3.496012288559E-2,139[&rate=6.043321934272279E-4]:4.318500009254E-1)[&rate=6.043321934272279E-4]:5.937043691524E-1)[&rate=6.043321934272279E-4]:2.323534780502E-1)[&rate=6.043321934272279E-4]:1.120105482164E-1)[&rate=6.043321934272279E-4]:4.191926760848E-2)[&rate=6.043321934272279E-4]:1.301866871199E-1)[&rate=6.043321934272279E-4]:2.108137485197E-1,(((18[&rate=6.043321934272279E-4]:5.880603309972E-1,6[&rate=6.043321934272279E-4]:5.25046632367E-1)[&rate=6.043321934272279E-4]:1.546605835038E-1,(10[&rate=6.043321934272279E-4]:3.954653500091E-1,15[&rate=6.043321934272279E-4]:4.338215143926E-1)[&rate=6.043321934272279E-4]:3.006802220261E-1)[&rate=6.043321934272279E-4]:3.608736789838E-1,(((88[&rate=6.043321934272279E-4]:2.644029169877E-2,89[&rate=6.043321934272279E-4]:4.013892183578E-2)[&rate=6.043321934272279E-4]:2.240369602461E-1,(87[&rate=6.043321934272279E-4]:1.761863876151E-1,(((90[&rate=6.043321934272279E-4]:9.546404457114E-3,91[&rate=6.043321934272279E-4]:9.546404457114E-3)[&rate=6.043321934272279E-4]:1.060174238866E-1,92[&rate=6.043321934272279E-4]:1.155638283437E-1)[&rate=6.043321934272279E-4]:5.967765196288E-2,(((85[&rate=6.043321934272279E-4]:1.405396192491E-2,93[&rate=6.043321934272279E-4]:2.775259206192E-2)[&rate=6.043321934272279E-4]:5.80189627537E-2,84[&rate=6.043321934272279E-4]:7.207292467861E-2)[&rate=6.043321934272279E-4]:3.85187777386E-2,(83[&rate=6.043321934272279E-4]:1.823006854207E-2,86[&rate=6.043321934272279E-4]:1.823006854207E-2)[&rate=6.043321934272279E-4]:9.236163387514E-2)[&rate=6.043321934272279E-4]:5.095114775238E-2)[&rate=6.043321934272279E-4]:1.464353744551E-2)[&rate=6.043321934272279E-4]:7.429086432979E-2)[&rate=6.043321934272279E-4]:1.010100753782E0,3[&rate=6.043321934272279E-4]:7.208519783299E-1)[&rate=6.043321934272279E-4]:2.676741220042E-1)[&rate=6.043321934272279E-4]:5.177366567928E-1)[&rate=6.043321934272279E-4]:2.149934579927E-1,101[&rate=6.043321934272279E-4]:7.18516489092E-1)[&rate=6.043321934272279E-4]:7.592045528535E-1,(16[&rate=6.043321934272279E-4]:2.581329602018E0,147[&rate=6.043321934272279E-4]:5.532137250815E-1)[&rate=6.043321934272279E-4]:8.720207050654E-3)[&rate=6.043321934272279E-4]:1.289557163872E-1,(40[&rate=6.043321934272279E-4]:5.232097241249E-1,((2[&rate=6.043321934272279E-4]:6.598449920646E-1,((31[&rate=6.043321934272279E-4]:6.674729142326E-1,(26[&rate=6.043321934272279E-4]:4.835992691025E-1,(7[&rate=6.043321934272279E-4]:2.179801818995E-1,8[&rate=6.043321934272279E-4]:2.179801818995E-1)[&rate=6.043321934272279E-4]:1.587697721344E-1)[&rate=6.043321934272279E-4]:1.400380286916E-1)[&rate=6.043321934272279E-4]:6.376217583662E-2,(22[&rate=6.043321934272279E-4]:4.534883490912E-1,27[&rate=6.043321934272279E-4]:4.699267052555E-1)[&rate=6.043321934272279E-4]:2.229522204299E-1)[&rate=6.043321934272279E-4]:1.560071622695E-1)[&rate=6.043321934272279E-4]:1.767368057397E0,39[&rate=6.043321934272279E-4]:4.704872466326E-1)[&rate=6.043321934272279E-4]:5.272247749224E-2)[&rate=6.043321934272279E-4]:1.103028752141E-1)[&rate=6.043321934272279E-4]:8.194355443989E-2,(((97[&rate=6.043321934272279E-4]:3.6507080172E-1,(95[&rate=6.043321934272279E-4]:4.390679045579E-1,(100[&rate=6.043321934272279E-4]:1.165226162906E-1,94[&rate=6.043321934272279E-4]:1.165226162906E-1)[&rate=6.043321934272279E-4]:2.378458347153E-1)[&rate=6.043321934272279E-4]:1.363854108232E-1)[&rate=6.043321934272279E-4]:3.815561326765E-2,(98[&rate=6.043321934272279E-4]:5.607735061759E-1,(99[&rate=6.043321934272279E-4]:3.648866775305E-1,96[&rate=6.043321934272279E-4]:3.293675518477E-1)[&rate=6.043321934272279E-4]:2.177447521426E-1)[&rate=6.043321934272279E-4]:4.190646072424E-2)[&rate=6.043321934272279E-4]:3.031575702307E-2,146[&rate=6.043321934272279E-4]:6.247990026118E-1)[&rate=6.043321934272279E-4]:2.10875730402E-1)[&rate=6.043321934272279E-4]:3.28040754682E-1,38[&rate=6.043321934272279E-4]:9.751908975318E-1)[&rate=6.043321934272279E-4]:2.933050479246E-1,((36[&rate=6.043321934272279E-4]:3.115329889957E-2,(127[&rate=6.043321934272279E-4]:2.086227765399E0,121[&rate=6.043321934272279E-4]:1.645131874988E0)[&rate=6.043321934272279E-4]:4.654734787057E-1)[&rate=6.043321934272279E-4]:5.544466518359E-2,(((45[&rate=6.043321934272279E-4]:5.785888697856E-1,((44[&rate=6.043321934272279E-4]:3.497372310318E-1,51[&rate=6.043321934272279E-4]:3.278793075346E-1)[&rate=6.043321934272279E-4]:1.878404329882E-1,((47[&rate=6.043321934272279E-4]:5.093182471505E-1,(50[&rate=6.043321934272279E-4]:4.141920697787E-1,49[&rate=6.043321934272279E-4]:4.141920697787E-1)[&rate=6.043321934272279E-4]:6.233929212604E-2)[&rate=6.043321934272279E-4]:3.044637542342E-2,(43[&rate=6.043321934272279E-4]:4.889314296694E-1,(46[&rate=6.043321934272279E-4]:4.628728263486E-1,((48[&rate=6.043321934272279E-4]:2.530406666224E-1,41[&rate=6.043321934272279E-4]:2.093248196279E-1)[&rate=6.043321934272279E-4]:6.23819932708E-2,42[&rate=6.043321934272279E-4]:2.77171293773E-1)[&rate=6.043321934272279E-4]:1.365212047069E-1)[&rate=6.043321934272279E-4]:2.60586033208E-2)[&rate=6.043321934272279E-4]:5.083319290455E-2)[&rate=6.043321934272279E-4]:3.277522320376E-3)[&rate=6.043321934272279E-4]:4.374344620265E-2)[&rate=6.043321934272279E-4]:8.736966745196E-2,(128[&rate=6.043321934272279E-4]:1.334003542907E0,(((((132[&rate=6.043321934272279E-4]:1.671781322381E-1,129[&rate=6.043321934272279E-4]:1.644384062108E-1)[&rate=6.043321934272279E-4]:1.979372422944E-1,(130[&rate=6.043321934272279E-4]:1.032860380731E-1,131[&rate=6.043321934272279E-4]:1.060257641004E-1)[&rate=6.043321934272279E-4]:2.590896104321E-1)[&rate=6.043321934272279E-4]:2.620204778744E-1,118[&rate=6.043321934272279E-4]:7.613824277495E-1)[&rate=6.043321934272279E-4]:2.062598904444E-2,69[&rate=6.043321934272279E-4]:7.929673209036E-1)[&rate=6.043321934272279E-4]:6.606911452495E-1,((62[&rate=6.043321934272279E-4]:5.52284797349E-1,((64[&rate=6.043321934272279E-4]:2.65069694113E-1,60[&rate=6.043321934272279E-4]:1.143847626063E-1)[&rate=6.043321934272279E-4]:1.611330913937E-2,65[&rate=6.043321934272279E-4]:1.304980717456E-1)[&rate=6.043321934272279E-4]:2.300059036857E-1)[&rate=6.043321934272279E-4]:3.016371271644E-1,(63[&rate=6.043321934272279E-4]:9.497722080057E-2,61[&rate=6.043321934272279E-4]:1.360731112116E-1)[&rate=6.043321934272279E-4]:7.178488133019E-1)[&rate=6.043321934272279E-4]:5.8877763753E-1)[&rate=6.043321934272279E-4]:3.103000826125E-2)[&rate=6.043321934272279E-4]:1.053512066215E-1)[&rate=6.043321934272279E-4]:1.103368748336E-1,35[&rate=6.043321934272279E-4]:2.092450107481E-2)[&rate=6.043321934272279E-4]:1.90981205426E-2)[&rate=6.043321934272279E-4]:6.261078773235E-1)[&rate=6.043321934272279E-4]:2.315472434259E-1,(((66[&rate=6.043321934272279E-4]:4.801887993564E-1,(((67[&rate=6.043321934272279E-4]:2.595380952038E-1,((123[&rate=6.043321934272279E-4]:1.651859475594E-1,124[&rate=6.043321934272279E-4]:1.624537071223E-1)[&rate=6.043321934272279E-4]:1.723445473171E-1,122[&rate=6.043321934272279E-4]:3.375304948765E-1)[&rate=6.043321934272279E-4]:4.23280150668E-1)[&rate=6.043321934272279E-4]:9.722658549907E-2,((120[&rate=6.043321934272279E-4]:5.269636762053E-1,119[&rate=6.043321934272279E-4]:6.228540871642E-1)[&rate=6.043321934272279E-4]:2.200491015194E-1,((138[&rate=6.043321934272279E-4]:2.20021996343E-1,136[&rate=6.043321934272279E-4]:8.85151470278E-2)[&rate=6.043321934272279E-4]:2.836633433861E-1,135[&rate=6.043321934272279E-4]:3.036853397291E-1)[&rate=6.043321934272279E-4]:1.912726434751E-1)[&rate=6.043321934272279E-4]:1.546738204348E0)[&rate=6.043321934272279E-4]:4.577298274922E-2,126[&rate=6.043321934272279E-4]:1.649711853137E0)[&rate=6.043321934272279E-4]:7.765113590431E-2)[&rate=6.043321934272279E-4]:3.056242833394E-1,((68[&rate=6.043321934272279E-4]:4.56862393677E-1,(59[&rate=6.043321934272279E-4]:3.643130976004E-1,(((58[&rate=6.043321934272279E-4]:1.236223619526E-1,57[&rate=6.043321934272279E-4]:1.072289193296E-1)[&rate=6.043321934272279E-4]:8.919708144752E-2,(37[&rate=6.043321934272279E-4]:8.775892038953E-2,54[&rate=6.043321934272279E-4]:1.125618814908E-2)[&rate=6.043321934272279E-4]:1.441862060707E-1)[&rate=6.043321934272279E-4]:5.445857272677E-2,(56[&rate=6.043321934272279E-4]:2.204269345208E-1,55[&rate=6.043321934272279E-4]:2.204269345208E-1)[&rate=6.043321934272279E-4]:1.952867723442E-2)[&rate=6.043321934272279E-4]:1.161607645336E-1)[&rate=6.043321934272279E-4]:1.417296239456E-1)[&rate=6.043321934272279E-4]:5.453082381491E-1,(125[&rate=6.043321934272279E-4]:1.03810596247E0,(((133[&rate=6.043321934272279E-4]:9.443824716931E-1,(134[&rate=6.043321934272279E-4]:5.12362393142E-1,137[&rate=6.043321934272279E-4]:5.835952698542E-1)[&rate=6.043321934272279E-4]:4.018830922499E-1)[&rate=6.043321934272279E-4]:4.632469376296E-1,(53[&rate=6.043321934272279E-4]:5.234733572027E-1,52[&rate=6.043321934272279E-4]:5.31670078514E-1)[&rate=6.043321934272279E-4]:1.020765551519E-1)[&rate=6.043321934272279E-4]:8.121664808407E-2,((((12[&rate=6.043321934272279E-4]:2.297973786444E-1,5[&rate=6.043321934272279E-4]:1.91441214261E-1)[&rate=6.043321934272279E-4]:1.590289575415E-1,29[&rate=6.043321934272279E-4]:4.956756512545E-1)[&rate=6.043321934272279E-4]:4.679103519109E-1,103[&rate=6.043321934272279E-4]:7.307092908366E-1)[&rate=6.043321934272279E-4]:1.582437084256E0,((75[&rate=6.043321934272279E-4]:5.045958690884E-1,(74[&rate=6.043321934272279E-4]:4.287383575245E-1,(76[&rate=6.043321934272279E-4]:3.931366389935E-1,70[&rate=6.043321934272279E-4]:3.547804746101E-1)[&rate=6.043321934272279E-4]:3.560171853103E-2)[&rate=6.043321934272279E-4]:7.585751156384E-2)[&rate=6.043321934272279E-4]:2.485494636305E-1,((80[&rate=6.043321934272279E-4]:4.146792077024E-2,81[&rate=6.043321934272279E-4]:4.146792077024E-2)[&rate=6.043321934272279E-4]:4.60484391779E-1,((((72[&rate=6.043321934272279E-4]:1.412672881159E-3,78[&rate=6.043321934272279E-4]:2.333048110047E-2)[&rate=6.043321934272279E-4]:4.439686279398E-2,79[&rate=6.043321934272279E-4]:6.772734389445E-2)[&rate=6.043321934272279E-4]:1.831559874361E-1,82[&rate=6.043321934272279E-4]:2.591025094126E-1)[&rate=6.043321934272279E-4]:2.147941287158E-1,(77[&rate=6.043321934272279E-4]:4.210660816739E-1,(71[&rate=6.043321934272279E-4]:5.933011335897E-2,73[&rate=6.043321934272279E-4]:1.278232640438E-1)[&rate=6.043321934272279E-4]:2.987222696848E-1)[&rate=6.043321934272279E-4]:8.022781672855E-2)[&rate=6.043321934272279E-4]:4.449403058527E-2)[&rate=6.043321934272279E-4]:2.018779516765E-1)[&rate=6.043321934272279E-4]:6.339736451137E-1)[&rate=6.043321934272279E-4]:6.611064121811E-2)[&rate=6.043321934272279E-4]:5.417219156924E-1)[&rate=6.043321934272279E-4]:1.307313360231E-1)[&rate=6.043321934272279E-4]:3.313630886419E-1)[&rate=6.043321934272279E-4]:9.636527574503E-2,34[&rate=6.043321934272279E-4]:1.916465981073E-2)[&rate=6.043321934272279E-4]:1.5499383926E-2)[&rate=6.043321934272279E-4]:8.956161586887E-2,(33[&rate=6.043321934272279E-4]:5.454718857698E-2,32[&rate=6.043321934272279E-4]:4.906773652227E-2)[&rate=6.043321934272279E-4]:5.324011486424E-2);
tree STATE_5670000 [&joint=-20999.425930634745,lnP=-20999.425930634745] = [&R] ((((38[&rate=5.319910519795694E-4]:9.437917210867E-1,(((((16[&rate=5.319910519795694E-4]:2.52821916134E0,39[&rate=5.319910519795694E-4]:4.427262352226E-1)[&rate=5.319910519795694E-4]:1.452133315373E-1,147[&rate=5.319910519795694E-4]:6.453166159402E-1)[&rate=5.319910519795694E-4]:3.665028289008E-1,(((((((20[&rate=5.319910519795694E-4]:2.506264322596E-1,25[&rate=5.319910519795694E-4]:2.698045144513E-1)[&rate=5.319910519795694E-4]:3.115055676782E-1,23[&rate=5.319910519795694E-4]:5.703511780198E-1)[&rate=5.319910519795694E-4]:1.604182446781E-1,(140[&rate=5.319910519795694E-4]:4.288910737697E-1,11[&rate=5.319910519795694E-4]:4.480691559614E-1)[&rate=5.319910519795694E-4]:1.977687598873E-1)[&rate=5.319910519795694E-4]:5.890541333739E-1,((((21[&rate=5.319910519795694E-4]:7.365140463352E-1,28[&rate=5.319910519795694E-4]:7.611715805816E-1)[&rate=5.319910519795694E-4]:1.393599321118E-1,1[&rate=5.319910519795694E-4]:1.142301428305E-1)[&rate=5.319910519795694E-4]:5.174045109576E-2,24[&rate=5.319910519795694E-4]:9.467925117345E-1)[&rate=5.319910519795694E-4]:3.392292747961E-1,102[&rate=5.319910519795694E-4]:1.243779509142E-1)[&rate=5.319910519795694E-4]:4.476067365097E-2)[&rate=5.319910519795694E-4]:7.699567385652E-3,((((105[&rate=5.319910519795694E-4]:2.063767618017E-1,110[&rate=5.319910519795694E-4]:2.282945700208E-1)[&rate=5.319910519795694E-4]:5.425102954858E-1,(((112[&rate=5.319910519795694E-4]:6.057682385512E-1,(30[&rate=5.319910519795694E-4]:2.760844587558E-1,4[&rate=5.319910519795694E-4]:1.034817190297E-1)[&rate=5.319910519795694E-4]:4.447522729463E-1)[&rate=5.319910519795694E-4]:3.279907151603E-2,113[&rate=5.319910519795694E-4]:6.385673100673E-1)[&rate=5.319910519795694E-4]:7.720692549367E-2,((9[&rate=5.319910519795694E-4]:5.380644933707E-1,(14[&rate=5.319910519795694E-4]:3.055479974061E-1,17[&rate=5.319910519795694E-4]:3.439041617898E-1)[&rate=5.319910519795694E-4]:2.407356740467E-1)[&rate=5.319910519795694E-4]:1.160190358643E-2,117[&rate=5.319910519795694E-4]:5.606253010668E-1)[&rate=5.319910519795694E-4]:1.578886605218E-1)[&rate=5.319910519795694E-4]:6.051008200038E-2)[&rate=5.319910519795694E-4]:2.728780925183E-1,(((104[&rate=5.319910519795694E-4]:3.935181336653E-1,(111[&rate=5.319910519795694E-4]:3.110671543444E-1,(106[&rate=5.319910519795694E-4]:2.660273178499E-1,139[&rate=5.319910519795694E-4]:4.578081397677E-1)[&rate=5.319910519795694E-4]:2.860148033012E-2)[&rate=5.319910519795694E-4]:9.888933548525E-2)[&rate=5.319910519795694E-4]:1.343363879121E-1,(116[&rate=5.319910519795694E-4]:4.569623780258E-1,(148[&rate=5.319910519795694E-4]:2.330306910015E-1,143[&rate=5.319910519795694E-4]:2.302909649741E-1)[&rate=5.319910519795694E-4]:2.62287851408E-1)[&rate=5.319910519795694E-4]:1.061817094883E-2)[&rate=5.319910519795694E-4]:3.36033809686E-1,((((107[&rate=5.319910519795694E-4]:2.629838561274E-1,(114[&rate=5.319910519795694E-4]:1.269450783677E-1,109[&rate=5.319910519795694E-4]:2.063971331622E-1)[&rate=5.319910519795694E-4]:7.576480515696E-2)[&rate=5.319910519795694E-4]:4.193797839944E-1,108[&rate=5.319910519795694E-4]:6.796239140945E-1)[&rate=5.319910519795694E-4]:1.237382000648E-1,(13[&rate=5.319910519795694E-4]:2.894684985611E-1,19[&rate=5.319910519795694E-4]:3.278246629447E-1)[&rate=5.319910519795694E-4]:5.385511498447E-1)[&rate=5.319910519795694E-4]:8.444091341632E-3,115[&rate=5.319910519795694E-4]:7.542719589255E-1)[&rate=5.319910519795694E-4]:4.934239973517E-2)[&rate=5.319910519795694E-4]:1.633562705971E-1)[&rate=5.319910519795694E-4]:1.95979045301E-1,(142[&rate=5.319910519795694E-4]:4.611737082212E-1,(145[&rate=5.319910519795694E-4]:1.129189686187E-1,(141[&rate=5.319910519795694E-4]:9.377138819719E-2,144[&rate=5.319910519795694E-4]:9.103166216983E-2)[&rate=5.319910519795694E-4]:1.640785439389E-2)[&rate=5.319910519795694E-4]:3.482547396025E-1)[&rate=5.319910519795694E-4]:9.565704868857E-1)[&rate=5.319910519795694E-4]:5.66933930973E-3)[&rate=5.319910519795694E-4]:1.478291786395E-1,(((((90[&rate=5.319910519795694E-4]:1.801907945826E-3,91[&rate=5.319910519795694E-4]:1.801907945826E-3)[&rate=5.319910519795694E-4]:3.122834854283E-2,92[&rate=5.319910519795694E-4]:3.303025648866E-2)[&rate=5.319910519795694E-4]:2.410431194165E-1,(87[&rate=5.319910519795694E-4]:2.473327613017E-1,((86[&rate=5.319910519795694E-4]:1.084728733139E-1,(85[&rate=5.319910519795694E-4]:5.15580739154E-2,83[&rate=5.319910519795694E-4]:5.15580739154E-2)[&rate=5.319910519795694E-4]:5.691479939848E-2)[&rate=5.319910519795694E-4]:1.980264521461E-2,(93[&rate=5.319910519795694E-4]:4.784319861302E-2,84[&rate=5.319910519795694E-4]:3.414456847601E-2)[&rate=5.319910519795694E-4]:9.413095005249E-2)[&rate=5.319910519795694E-4]:1.190572427732E-1)[&rate=5.319910519795694E-4]:1.304198446646E-2)[&rate=5.319910519795694E-4]:6.014189491056E-2,(88[&rate=5.319910519795694E-4]:7.946615095886E-2,89[&rate=5.319910519795694E-4]:9.316478109587E-2)[&rate=5.319910519795694E-4]:2.410504897199E-1)[&rate=5.319910519795694E-4]:1.294777370905E0,((6[&rate=5.319910519795694E-4]:6.529055997872E-1,(18[&rate=5.319910519795694E-4]:3.451746210147E-1,3[&rate=5.319910519795694E-4]:2.301061278641E-1)[&rate=5.319910519795694E-4]:3.707446774026E-1)[&rate=5.319910519795694E-4]:4.536265553633E-3,(10[&rate=5.319910519795694E-4]:3.002929033274E-1,15[&rate=5.319910519795694E-4]:3.386490677109E-1)[&rate=5.319910519795694E-4]:3.735873181778E-1)[&rate=5.319910519795694E-4]:4.70180913366E-1)[&rate=5.319910519795694E-4]:2.463596603765E-1)[&rate=5.319910519795694E-4]:1.183944768687E0,101[&rate=5.319910519795694E-4]:1.503132687223E0)[&rate=5.319910519795694E-4]:4.244738674318E-1)[&rate=5.319910519795694E-4]:9.953089127497E-3,146[&rate=5.319910519795694E-4]:1.084614064023E0)[&rate=5.319910519795694E-4]:1.488702471846E-2,((((98[&rate=5.319910519795694E-4]:6.162470534468E-1,(96[&rate=5.319910519795694E-4]:4.816797534434E-1,99[&rate=5.319910519795694E-4]:5.171988791263E-1)[&rate=5.319910519795694E-4]:1.209060978178E-1)[&rate=5.319910519795694E-4]:8.872160072621E-2,((94[&rate=5.319910519795694E-4]:1.593159789911E-1,100[&rate=5.319910519795694E-4]:1.593159789911E-1)[&rate=5.319910519795694E-4]:1.059864864158E-1,95[&rate=5.319910519795694E-4]:3.50001918959E-1)[&rate=5.319910519795694E-4]:3.658956969627E-1)[&rate=5.319910519795694E-4]:1.9056875386E-2,((2[&rate=5.319910519795694E-4]:9.272783599625E-1,(((7[&rate=5.319910519795694E-4]:2.384895384396E-1,8[&rate=5.319910519795694E-4]:2.384895384396E-1)[&rate=5.319910519795694E-4]:1.963455766295E-1,26[&rate=5.319910519795694E-4]:5.416844301376E-1)[&rate=5.319910519795694E-4]:2.757190663348E-1,(31[&rate=5.319910519795694E-4]:8.313688970421E-1,(22[&rate=5.319910519795694E-4]:3.861334293726E-1,27[&rate=5.319910519795694E-4]:4.02571785537E-1)[&rate=5.319910519795694E-4]:3.904409471215E-1)[&rate=5.319910519795694E-4]:2.987021586868E-2)[&rate=5.319910519795694E-4]:2.934365073257E-1)[&rate=5.319910519795694E-4]:1.601128305704E0,40[&rate=5.319910519795694E-4]:5.71680862837E-1)[&rate=5.319910519795694E-4]:2.392936617566E-2)[&rate=5.319910519795694E-4]:1.010396677401E-1,97[&rate=5.319910519795694E-4]:6.256116453866E-1)[&rate=5.319910519795694E-4]:2.826326127539E-1)[&rate=5.319910519795694E-4]:3.281522250905E-2)[&rate=5.319910519795694E-4]:2.310180621832E-1,(((121[&rate=5.319910519795694E-4]:2.408435599785E0,36[&rate=5.319910519795694E-4]:3.289835449902E-1)[&rate=5.319910519795694E-4]:1.29963907901E-2,127[&rate=5.319910519795694E-4]:2.862527880986E0)[&rate=5.319910519795694E-4]:6.602064142909E-4,(35[&rate=5.319910519795694E-4]:2.549860629225E-1,(((128[&rate=5.319910519795694E-4]:1.49658220684E0,((62[&rate=5.319910519795694E-4]:5.603049213985E-1,(65[&rate=5.319910519795694E-4]:1.811486318178E-1,(60[&rate=5.319910519795694E-4]:1.761611411632E-1,64[&rate=5.319910519795694E-4]:3.268460726699E-1)[&rate=5.319910519795694E-4]:4.987490654567E-3)[&rate=5.319910519795694E-4]:1.873754676629E-1)[&rate=5.319910519795694E-4]:1.659517932302E-1,(63[&rate=5.319910519795694E-4]:7.433028681341E-2,61[&rate=5.319910519795694E-4]:1.154261772245E-1)[&rate=5.319910519795694E-4]:6.108305374042E-1)[&rate=5.319910519795694E-4]:9.100515196086E-1)[&rate=5.319910519795694E-4]:7.312851893204E-2,((69[&rate=5.319910519795694E-4]:1.033801516081E0,(132[&rate=5.319910519795694E-4]:3.538810891614E-1,(129[&rate=5.319910519795694E-4]:3.358077041549E-1,(131[&rate=5.319910519795694E-4]:2.572294515937E-1,130[&rate=5.319910519795694E-4]:2.544897255664E-1)[&rate=5.319910519795694E-4]:8.131797858849E-2)[&rate=5.319910519795694E-4]:1.533365897921E-2)[&rate=5.319910519795694E-4]:5.347149474674E-1)[&rate=5.319910519795694E-4]:3.122104385588E-2,118[&rate=5.319910519795694E-4]:1.054063655827E0)[&rate=5.319910519795694E-4]:6.55373097342E-1)[&rate=5.319910519795694E-4]:1.629115640756E-1,(45[&rate=5.319910519795694E-4]:7.564858250023E-1,(((43[&rate=5.319910519795694E-4]:4.852074134957E-1,(46[&rate=5.319910519795694E-4]:4.848287799234E-1,(41[&rate=5.319910519795694E-4]:3.860342091003E-1,(48[&rate=5.319910519795694E-4]:2.53625442737E-1,42[&rate=5.319910519795694E-4]:2.153740766168E-1)[&rate=5.319910519795694E-4]:1.761246133577E-1)[&rate=5.319910519795694E-4]:4.414976208016E-2)[&rate=5.319910519795694E-4]:3.786335722964E-4)[&rate=5.319910519795694E-4]:1.477963212415E-1,(44[&rate=5.319910519795694E-4]:2.567214207722E-1,51[&rate=5.319910519795694E-4]:2.34863497275E-1)[&rate=5.319910519795694E-4]:3.708178330907E-1)[&rate=5.319910519795694E-4]:1.06764266337E-2,((50[&rate=5.319910519795694E-4]:2.069655080577E-1,49[&rate=5.319910519795694E-4]:2.069655080577E-1)[&rate=5.319910519795694E-4]:5.739848144245E-2,47[&rate=5.319910519795694E-4]:2.971508747458E-1)[&rate=5.319910519795694E-4]:3.465292866251E-1)[&rate=5.319910519795694E-4]:1.210023849428E-1)[&rate=5.319910519795694E-4]:2.02740252554E-1)[&rate=5.319910519795694E-4]:5.113089636252E-2)[&rate=5.319910519795694E-4]:4.107873680638E-2)[&rate=5.319910519795694E-4]:2.763795370255E-1)[&rate=5.319910519795694E-4]:1.472015035452E-1,(((66[&rate=5.319910519795694E-4]:3.273566745206E-1,((119[&rate=5.319910519795694E-4]:1.792730377859E0,126[&rate=5.319910519795694E-4]:1.007027855215E0)[&rate=5.319910519795694E-4]:3.930883526674E-2,(((138[&rate=5.319910519795694E-4]:3.131790752178E-1,136[&rate=5.319910519795694E-4]:1.816722259026E-1)[&rate=5.319910519795694E-4]:4.01796519993E-1,135[&rate=5.319910519795694E-4]:5.149755952107E-1)[&rate=5.319910519795694E-4]:9.170140756371E-1,120[&rate=5.319910519795694E-4]:1.684044465368E0)[&rate=5.319910519795694E-4]:5.210433679879E-2)[&rate=5.319910519795694E-4]:5.281941737233E-1)[&rate=5.319910519795694E-4]:4.658830826514E-2,(67[&rate=5.319910519795694E-4]:3.239822725496E-1,(122[&rate=5.319910519795694E-4]:6.045310399771E-1,(123[&rate=5.319910519795694E-4]:2.914016088473E-1,124[&rate=5.319910519795694E-4]:2.886693684102E-1)[&rate=5.319910519795694E-4]:3.131294311298E-1)[&rate=5.319910519795694E-4]:2.207237829132E-1)[&rate=5.319910519795694E-4]:4.99627102361E-2)[&rate=5.319910519795694E-4]:3.204191530773E-1,((125[&rate=5.319910519795694E-4]:1.232958991773E0,((53[&rate=5.319910519795694E-4]:6.294469333007E-1,(((((((79[&rate=5.319910519795694E-4]:1.945239525973E-1,82[&rate=5.319910519795694E-4]:2.027431306794E-1)[&rate=5.319910519795694E-4]:4.547788843552E-3,71[&rate=5.319910519795694E-4]:1.716744811668E-1)[&rate=5.319910519795694E-4]:5.105874864575E-3,(78[&rate=5.319910519795694E-4]:1.057210770677E-1,72[&rate=5.319910519795694E-4]:8.380326884835E-2)[&rate=5.319910519795694E-4]:9.845653923774E-2)[&rate=5.319910519795694E-4]:1.566614987416E-1,73[&rate=5.319910519795694E-4]:4.019350054578E-1)[&rate=5.319910519795694E-4]:1.37111836959E-1,(80[&rate=5.319910519795694E-4]:1.955046629873E-1,81[&rate=5.319910519795694E-4]:1.955046629873E-1)[&rate=5.319910519795694E-4]:2.942271109364E-1)[&rate=5.319910519795694E-4]:2.942182880645E-3,77[&rate=5.319910519795694E-4]:5.365095732427E-1)[&rate=5.319910519795694E-4]:2.795888878966E-1,(75[&rate=5.319910519795694E-4]:5.027121222668E-1,(76[&rate=5.319910519795694E-4]:3.820860151769E-1,(70[&rate=5.319910519795694E-4]:3.003331544844E-1,74[&rate=5.319910519795694E-4]:3.386893188678E-1)[&rate=5.319910519795694E-4]:4.339669630901E-2)[&rate=5.319910519795694E-4]:1.2062610709E-1)[&rate=5.319910519795694E-4]:3.188657909272E-1)[&rate=5.319910519795694E-4]:5.543320787189E-1)[&rate=5.319910519795694E-4]:1.714040053971E-1,(((((12[&rate=5.319910519795694E-4]:3.015241473566E-1,5[&rate=5.319910519795694E-4]:2.631679829731E-1)[&rate=5.319910519795694E-4]:1.041486746641E-1,29[&rate=5.319910519795694E-4]:5.125221370891E-1)[&rate=5.319910519795694E-4]:2.571823714094E-1,103[&rate=5.319910519795694E-4]:5.368277961698E-1)[&rate=5.319910519795694E-4]:1.77099272467E0,(133[&rate=5.319910519795694E-4]:7.658595917369E-1,(134[&rate=5.319910519795694E-4]:5.635599657628E-1,137[&rate=5.319910519795694E-4]:6.34792842475E-1)[&rate=5.319910519795694E-4]:1.721626396729E-1)[&rate=5.319910519795694E-4]:6.515499701992E-1)[&rate=5.319910519795694E-4]:6.380363677795E-2,52[&rate=5.319910519795694E-4]:7.073304230572E-1)[&rate=5.319910519795694E-4]:1.01717236952E-1)[&rate=5.319910519795694E-4]:6.424905667365E-1)[&rate=5.319910519795694E-4]:1.225811340644E-1,(68[&rate=5.319910519795694E-4]:8.598417579544E-1,(57[&rate=5.319910519795694E-4]:5.025106772766E-1,(((37[&rate=5.319910519795694E-4]:3.725366344404E-1,58[&rate=5.319910519795694E-4]:3.534109513803E-1)[&rate=5.319910519795694E-4]:2.601977534016E-2,(56[&rate=5.319910519795694E-4]:2.774310117183E-1,55[&rate=5.319910519795694E-4]:2.774310117183E-1)[&rate=5.319910519795694E-4]:7.467731063037E-2)[&rate=5.319910519795694E-4]:3.038526735958E-2,(54[&rate=5.319910519795694E-4]:2.565877605682E-1,59[&rate=5.319910519795694E-4]:2.948391266884E-1)[&rate=5.319910519795694E-4]:9.585118433148E-2)[&rate=5.319910519795694E-4]:1.090881258195E-1)[&rate=5.319910519795694E-4]:4.092436489839E-1)[&rate=5.319910519795694E-4]:3.290317012164E-1)[&rate=5.319910519795694E-4]:5.321131446442E-2)[&rate=5.319910519795694E-4]:2.528170443654E-2)[&rate=5.319910519795694E-4]:2.404633841569E-1,((33[&rate=5.319910519795694E-4]:1.324725019056E-2,32[&rate=5.319910519795694E-4]:7.767798135847E-3)[&rate=5.319910519795694E-4]:6.798217143153E-3,34[&rate=5.319910519795694E-4]:3.648382349809E-2)[&rate=5.319910519795694E-4]:6.06117023283E-2);
tree STATE_5760000 [&joint=-20973.953939217754,lnP=-20973.953939217754] = [&R] ((32[&rate=5.405450734924717E-4]:1.037150210187E-3,((((38[&rate=5.405450734924717E-4]:1.098606155496E0,((((95[&rate=5.405450734924717E-4]:5.370342603511E-1,(94[&rate=5.405450734924717E-4]:3.362063207391E-1,100[&rate=5.405450734924717E-4]:3.362063207391E-1)[&rate=5.405450734924717E-4]:1.1612848606E-1)[&rate=5.405450734924717E-4]:1.681533660487E-1,((96[&rate=5.405450734924717E-4]:4.822536112679E-1,99[&rate=5.405450734924717E-4]:5.177727369508E-1)[&rate=5.405450734924717E-4]:1.623436835034E-1,98[&rate=5.405450734924717E-4]:6.582584969569E-1)[&rate=5.405450734924717E-4]:3.600016769413E-2)[&rate=5.405450734924717E-4]:7.065971236069E-2,(97[&rate=5.405450734924717E-4]:4.766974183563E-1,(((((((9[&rate=5.405450734924717E-4]:7.09122096042E-1,(113[&rate=5.405450734924717E-4]:6.138655072859E-1,((((30[&rate=5.405450734924717E-4]:4.625171147779E-1,4[&rate=5.405450734924717E-4]:2.899143750518E-1)[&rate=5.405450734924717E-4]:1.723229149502E-1,(14[&rate=5.405450734924717E-4]:2.708264552399E-1,17[&rate=5.405450734924717E-4]:3.091826196236E-1)[&rate=5.405450734924717E-4]:2.489450813373E-1)[&rate=5.405450734924717E-4]:4.343984818516E-2,112[&rate=5.405450734924717E-4]:5.632113847624E-1)[&rate=5.405450734924717E-4]:3.545686491148E-3,117[&rate=5.405450734924717E-4]:5.694967972811E-1)[&rate=5.405450734924717E-4]:4.710843603234E-2)[&rate=5.405450734924717E-4]:1.034757668382E-1)[&rate=5.405450734924717E-4]:3.521525922619E-2,(105[&rate=5.405450734924717E-4]:4.347842547186E-1,110[&rate=5.405450734924717E-4]:4.567020629377E-1)[&rate=5.405450734924717E-4]:2.903750183579E-1)[&rate=5.405450734924717E-4]:1.782668967763E-1,(((115[&rate=5.405450734924717E-4]:6.326259554769E-1,(13[&rate=5.405450734924717E-4]:2.998760619924E-1,19[&rate=5.405450734924717E-4]:3.382322263761E-1)[&rate=5.405450734924717E-4]:4.149416743063E-1)[&rate=5.405450734924717E-4]:3.290600600215E-2,((107[&rate=5.405450734924717E-4]:1.839230288268E-1,108[&rate=5.405450734924717E-4]:1.811833027995E-1)[&rate=5.405450734924717E-4]:3.518878156179E-1,(114[&rate=5.405450734924717E-4]:1.563065672642E-1,109[&rate=5.405450734924717E-4]:2.357586220587E-1)[&rate=5.405450734924717E-4]:3.192303045778E-1)[&rate=5.405450734924717E-4]:1.89995089637E-1)[&rate=5.405450734924717E-4]:1.534245029696E-1,(((148[&rate=5.405450734924717E-4]:2.897820313902E-1,143[&rate=5.405450734924717E-4]:2.870423053629E-1)[&rate=5.405450734924717E-4]:3.993461967102E-1,116[&rate=5.405450734924717E-4]:6.507720637167E-1)[&rate=5.405450734924717E-4]:5.962418713955E-2,(139[&rate=5.405450734924717E-4]:6.511800200011E-1,(111[&rate=5.405450734924717E-4]:4.630856811497E-1,(106[&rate=5.405450734924717E-4]:1.546572295668E-1,104[&rate=5.405450734924717E-4]:1.546572295668E-1)[&rate=5.405450734924717E-4]:2.919900954186E-1)[&rate=5.405450734924717E-4]:1.275187309801E-2)[&rate=5.405450734924717E-4]:3.112710253756E-1)[&rate=5.405450734924717E-4]:1.085602135924E-1)[&rate=5.405450734924717E-4]:2.967518485612E-2)[&rate=5.405450734924717E-4]:2.15878018719E-1,(102[&rate=5.405450734924717E-4]:2.515548472228E-2,((((20[&rate=5.405450734924717E-4]:5.794117465524E-1,25[&rate=5.405450734924717E-4]:5.985898287442E-1)[&rate=5.405450734924717E-4]:2.042865010279E-1,23[&rate=5.405450734924717E-4]:7.919174256624E-1)[&rate=5.405450734924717E-4]:1.813551288646E-1,(140[&rate=5.405450734924717E-4]:6.834708180351E-1,11[&rate=5.405450734924717E-4]:7.026489002268E-1)[&rate=5.405450734924717E-4]:1.85692147451E-1)[&rate=5.405450734924717E-4]:1.854609656292E-1,(((21[&rate=5.405450734924717E-4]:7.756963613547E-1,28[&rate=5.405450734924717E-4]:8.003538956011E-1)[&rate=5.405450734924717E-4]:1.770603860925E-2,1[&rate=5.405450734924717E-4]:3.175856434742E-2)[&rate=5.405450734924717E-4]:6.508384252065E-2,24[&rate=5.405450734924717E-4]:8.776643246763E-1)[&rate=5.405450734924717E-4]:2.920280995895E-1)[&rate=5.405450734924717E-4]:1.71068960728E-2)[&rate=5.405450734924717E-4]:4.757336138379E-2)[&rate=5.405450734924717E-4]:5.979569369157E-2,((145[&rate=5.405450734924717E-4]:1.839463396253E-1,(141[&rate=5.405450734924717E-4]:1.445391269453E-1,144[&rate=5.405450734924717E-4]:1.417994009179E-1)[&rate=5.405450734924717E-4]:3.666748665248E-2)[&rate=5.405450734924717E-4]:2.53167349129E-1,142[&rate=5.405450734924717E-4]:4.371136887543E-1)[&rate=5.405450734924717E-4]:9.419861935091E-1)[&rate=5.405450734924717E-4]:6.363997321528E-2,((6[&rate=5.405450734924717E-4]:7.261722345032E-1,((10[&rate=5.405450734924717E-4]:2.774119581494E-1,15[&rate=5.405450734924717E-4]:3.157681225328E-1)[&rate=5.405450734924717E-4]:3.804060666638E-1,18[&rate=5.405450734924717E-4]:7.04393367279E-1)[&rate=5.405450734924717E-4]:8.479256585435E-2)[&rate=5.405450734924717E-4]:1.835841949587E-1,((((88[&rate=5.405450734924717E-4]:7.763090272697E-2,89[&rate=5.405450734924717E-4]:9.132953286399E-2)[&rate=5.405450734924717E-4]:1.968064006009E-1,87[&rate=5.405450734924717E-4]:2.744373033279E-1)[&rate=5.405450734924717E-4]:4.852298049057E-3,(((83[&rate=5.405450734924717E-4]:1.417416346885E-1,(86[&rate=5.405450734924717E-4]:1.129472695926E-1,93[&rate=5.405450734924717E-4]:1.266458997296E-1)[&rate=5.405450734924717E-4]:2.879436509588E-2)[&rate=5.405450734924717E-4]:1.288095979243E-3,(85[&rate=5.405450734924717E-4]:1.342313509161E-1,84[&rate=5.405450734924717E-4]:1.342313509161E-1)[&rate=5.405450734924717E-4]:8.798379751642E-3)[&rate=5.405450734924717E-4]:4.156336203852E-2,((90[&rate=5.405450734924717E-4]:1.004321050433E-1,91[&rate=5.405450734924717E-4]:1.004321050433E-1)[&rate=5.405450734924717E-4]:1.337708612116E-2,92[&rate=5.405450734924717E-4]:1.138091911645E-1)[&rate=5.405450734924717E-4]:8.448253167881E-2)[&rate=5.405450734924717E-4]:9.469650867064E-2)[&rate=5.405450734924717E-4]:9.683664870047E-1,3[&rate=5.405450734924717E-4]:7.079300609844E-1)[&rate=5.405450734924717E-4]:1.49771573957E-1)[&rate=5.405450734924717E-4]:3.357231520442E-1)[&rate=5.405450734924717E-4]:2.943126977535E-1,101[&rate=5.405450734924717E-4]:4.849977587115E-1)[&rate=5.405450734924717E-4]:1.035902070005E0)[&rate=5.405450734924717E-4]:8.876740674296E-2)[&rate=5.405450734924717E-4]:1.505298400426E-1,(147[&rate=5.405450734924717E-4]:6.501185417772E-1,(((146[&rate=5.405450734924717E-4]:4.667534543229E-1,(((22[&rate=5.405450734924717E-4]:3.903598990227E-1,27[&rate=5.405450734924717E-4]:4.06798255187E-1)[&rate=5.405450734924717E-4]:4.210241442145E-1,((7[&rate=5.405450734924717E-4]:3.479652982882E-1,8[&rate=5.405450734924717E-4]:3.479652982882E-1)[&rate=5.405450734924717E-4]:3.442004162313E-1,(2[&rate=5.405450734924717E-4]:3.640872554645E-1,31[&rate=5.405450734924717E-4]:5.914845157386E-1)[&rate=5.405450734924717E-4]:2.513661302879E-1)[&rate=5.405450734924717E-4]:2.33279177588E-2)[&rate=5.405450734924717E-4]:2.759986994971E-2,26[&rate=5.405450734924717E-4]:8.499428172966E-1)[&rate=5.405450734924717E-4]:1.636879504456E0)[&rate=5.405450734924717E-4]:4.530478764804E-2,39[&rate=5.405450734924717E-4]:3.91839662736E-1)[&rate=5.405450734924717E-4]:1.527629739952E-1,(16[&rate=5.405450734924717E-4]:2.442413941868E0,40[&rate=5.405450734924717E-4]:3.569210157505E-1)[&rate=5.405450734924717E-4]:1.876816209807E-1)[&rate=5.405450734924717E-4]:4.813885586565E-2)[&rate=5.405450734924717E-4]:1.942914239112E-1)[&rate=5.405450734924717E-4]:3.798792499173E-1)[&rate=5.405450734924717E-4]:2.02986780487E-1,((((127[&rate=5.405450734924717E-4]:2.534769343826E0,36[&rate=5.405450734924717E-4]:1.422139862072E-2)[&rate=5.405450734924717E-4]:1.805346959591E-2,121[&rate=5.405450734924717E-4]:2.111726923011E0)[&rate=5.405450734924717E-4]:8.444692428179E-2,35[&rate=5.405450734924717E-4]:7.014645003267E-2)[&rate=5.405450734924717E-4]:5.943450843901E-2,(((((46[&rate=5.405450734924717E-4]:4.569494296812E-1,43[&rate=5.405450734924717E-4]:4.569494296812E-1)[&rate=5.405450734924717E-4]:1.528568701424E-1,(48[&rate=5.405450734924717E-4]:4.772834330328E-1,(42[&rate=5.405450734924717E-4]:3.524325661924E-1,41[&rate=5.405450734924717E-4]:3.469680853182E-1)[&rate=5.405450734924717E-4]:8.65995007202E-2)[&rate=5.405450734924717E-4]:1.215939050423E-1)[&rate=5.405450734924717E-4]:4.724234862001E-2,((51[&rate=5.405450734924717E-4]:6.096329781489E-1,47[&rate=5.405450734924717E-4]:6.369553825204E-1)[&rate=5.405450734924717E-4]:1.201282837771E-2,(49[&rate=5.405450734924717E-4]:4.121289759287E-1,50[&rate=5.405450734924717E-4]:4.121289759287E-1)[&rate=5.405450734924717E-4]:2.040523497237E-1)[&rate=5.405450734924717E-4]:8.080437545533E-3)[&rate=5.405450734924717E-4]:4.253074430382E-2,(44[&rate=5.405450734924717E-4]:6.585306609864E-1,45[&rate=5.405450734924717E-4]:6.557984205493E-1)[&rate=5.405450734924717E-4]:3.558425088685E-2)[&rate=5.405450734924717E-4]:1.626786016127E-1,(((((60[&rate=5.405450734924717E-4]:1.123462243357E-1,(62[&rate=5.405450734924717E-4]:2.919475724378E-1,65[&rate=5.405450734924717E-4]:1.0016675052E-1)[&rate=5.405450734924717E-4]:1.217947381566E-2)[&rate=5.405450734924717E-4]:1.120419079091E-2,64[&rate=5.405450734924717E-4]:2.742353466333E-1)[&rate=5.405450734924717E-4]:1.559883243611E-1,(63[&rate=5.405450734924717E-4]:1.135739543148E-1,61[&rate=5.405450734924717E-4]:1.546698447259E-1)[&rate=5.405450734924717E-4]:3.166497166795E-1)[&rate=5.405450734924717E-4]:8.908096967088E-1,((69[&rate=5.405450734924717E-4]:4.278566009968E-1,118[&rate=5.405450734924717E-4]:4.168976968871E-1)[&rate=5.405450734924717E-4]:4.353202050528E-1,(131[&rate=5.405450734924717E-4]:4.654826757725E-1,(129[&rate=5.405450734924717E-4]:2.451014062332E-1,(132[&rate=5.405450734924717E-4]:1.640957727926E-1,130[&rate=5.405450734924717E-4]:1.613560467653E-1)[&rate=5.405450734924717E-4]:8.374535946795E-2)[&rate=5.405450734924717E-4]:2.176415435119E-1)[&rate=5.405450734924717E-4]:2.524886508248E-1)[&rate=5.405450734924717E-4]:5.099113561743E-1)[&rate=5.405450734924717E-4]:1.645792979073E-1,128[&rate=5.405450734924717E-4]:1.386982528624E0)[&rate=5.405450734924717E-4]:2.404749567159E-1)[&rate=5.405450734924717E-4]:3.089059641923E-2)[&rate=5.405450734924717E-4]:5.696465309962E-1)[&rate=5.405450734924717E-4]:1.356786866994E-1,(((125[&rate=5.405450734924717E-4]:8.854751375445E-1,((53[&rate=5.405450734924717E-4]:7.895578876075E-1,((((77[&rate=5.405450734924717E-4]:5.428753060536E-1,(80[&rate=5.405450734924717E-4]:1.794769771949E-1,81[&rate=5.405450734924717E-4]:1.794769771949E-1)[&rate=5.405450734924717E-4]:3.195627124203E-1)[&rate=5.405450734924717E-4]:6.053544807179E-2,(((71[&rate=5.405450734924717E-4]:1.044425287507E-1,82[&rate=5.405450734924717E-4]:1.400589671068E-1)[&rate=5.405450734924717E-4]:1.473466515907E-1,(79[&rate=5.405450734924717E-4]:2.086001700694E-1,(72[&rate=5.405450734924717E-4]:5.009513740692E-2,78[&rate=5.405450734924717E-4]:7.201294562623E-2)[&rate=5.405450734924717E-4]:1.365872244432E-1)[&rate=5.405450734924717E-4]:7.058627054594E-2)[&rate=5.405450734924717E-4]:1.825003037491E-1,73[&rate=5.405450734924717E-4]:5.027826347753E-1)[&rate=5.405450734924717E-4]:1.061075714047E-1)[&rate=5.405450734924717E-4]:1.380284602012E-1,(75[&rate=5.405450734924717E-4]:6.392266721699E-1,((76[&rate=5.405450734924717E-4]:4.414493496705E-1,74[&rate=5.405450734924717E-4]:4.414493496705E-1)[&rate=5.405450734924717E-4]:1.738883198821E-1,70[&rate=5.405450734924717E-4]:5.769815051691E-1)[&rate=5.405450734924717E-4]:2.388900261728E-2)[&rate=5.405450734924717E-4]:1.076919942114E-1)[&rate=5.405450734924717E-4]:7.543207357667E-1,((137[&rate=5.405450734924717E-4]:2.170828713739E-1,134[&rate=5.405450734924717E-4]:1.458499946617E-1)[&rate=5.405450734924717E-4]:3.307017827638E-1,133[&rate=5.405450734924717E-4]:5.066887637266E-1)[&rate=5.405450734924717E-4]:1.030167076777E0)[&rate=5.405450734924717E-4]:3.478154407161E-2)[&rate=5.405450734924717E-4]:4.408348536789E-3,(52[&rate=5.405450734924717E-4]:5.588637283301E-1,(((12[&rate=5.405450734924717E-4]:9.175824885462E-2,5[&rate=5.405450734924717E-4]:5.340208447116E-2)[&rate=5.405450734924717E-4]:2.018215339695E-1,29[&rate=5.405450734924717E-4]:4.004290978926E-1)[&rate=5.405450734924717E-4]:2.652384907326E-1,103[&rate=5.405450734924717E-4]:4.327908762964E-1)[&rate=5.405450734924717E-4]:1.790366586595E0)[&rate=5.405450734924717E-4]:2.432992291255E-1)[&rate=5.405450734924717E-4]:3.018914150615E-1)[&rate=5.405450734924717E-4]:4.736709413226E-1,(68[&rate=5.405450734924717E-4]:4.869759448406E-1,(59[&rate=5.405450734924717E-4]:4.97526843221E-1,(57[&rate=5.405450734924717E-4]:3.512788611215E-1,(56[&rate=5.405450734924717E-4]:3.121885411983E-1,(55[&rate=5.405450734924717E-4]:2.854333056503E-1,((58[&rate=5.405450734924717E-4]:2.921553279852E-1,54[&rate=5.405450734924717E-4]:2.347782788049E-1)[&rate=5.405450734924717E-4]:5.564174956025E-3,37[&rate=5.405450734924717E-4]:3.168451860013E-1)[&rate=5.405450734924717E-4]:1.503620708079E-2)[&rate=5.405450734924717E-4]:2.675523554801E-2)[&rate=5.405450734924717E-4]:2.816135817441E-2)[&rate=5.405450734924717E-4]:1.489802225367E-1)[&rate=5.405450734924717E-4]:3.862942948851E-2)[&rate=5.405450734924717E-4]:7.055034673598E-1)[&rate=5.405450734924717E-4]:1.020002577291E-1,((66[&rate=5.405450734924717E-4]:1.366550920641E-1,126[&rate=5.405450734924717E-4]:1.383829281749E0)[&rate=5.405450734924717E-4]:3.666294560144E-1,((67[&rate=5.405450734924717E-4]:1.179554153668E-1,((123[&rate=5.405450734924717E-4]:3.452847270312E-1,122[&rate=5.405450734924717E-4]:3.452847270312E-1)[&rate=5.405450734924717E-4]:1.157244761788E-2,124[&rate=5.405450734924717E-4]:3.54124934212E-1)[&rate=5.405450734924717E-4]:2.623707910584E-1)[&rate=5.405450734924717E-4]:2.22231005249E-1,((((138[&rate=5.405450734924717E-4]:1.529400608756E-1,136[&rate=5.405450734924717E-4]:2.143321156041E-2)[&rate=5.405450734924717E-4]:3.405125458946E-1,135[&rate=5.405450734924717E-4]:2.934526067702E-1)[&rate=5.405450734924717E-4]:1.92661361409E-1,120[&rate=5.405450734924717E-4]:7.381687626997E-1)[&rate=5.405450734924717E-4]:8.968028043267E-1,119[&rate=5.405450734924717E-4]:1.730861977985E0)[&rate=5.405450734924717E-4]:6.422011549593E-1)[&rate=5.405450734924717E-4]:1.630981274627E-1)[&rate=5.405450734924717E-4]:2.434744840787E-1)[&rate=5.405450734924717E-4]:8.814714401002E-2)[&rate=5.405450734924717E-4]:3.023829483231E-2,34[&rate=5.405450734924717E-4]:2.130772369465E-3)[&rate=5.405450734924717E-4]:2.082418605981E-2)[&rate=5.405450734924717E-4]:2.520036390786E-2,33[&rate=5.405450734924717E-4]:3.171696617276E-2);
tree STATE_5850000 [&joint=-20991.54616256115,lnP=-20991.54616256115] = [&R] ((32[&rate=5.761075401434057E-4]:2.246075041512E-5,33[&rate=5.761075401434057E-4]:5.50191280513E-3)[&rate=5.761075401434057E-4]:3.201383606578E-2,((((((119[&rate=5.761075401434057E-4]:1.754601333292E0,126[&rate=5.761075401434057E-4]:9.688988106487E-1)[&rate=5.761075401434057E-4]:4.361321030688E-2,(120[&rate=5.761075401434057E-4]:1.38685384543E0,((138[&rate=5.761075401434057E-4]:2.337587499684E-1,136[&rate=5.761075401434057E-4]:1.022519006532E-1)[&rate=5.761075401434057E-4]:5.543881238539E-1,135[&rate=5.761075401434057E-4]:5.881468738223E-1)[&rate=5.761075401434057E-4]:5.466521770875E-1)[&rate=5.761075401434057E-4]:3.154702872102E-1)[&rate=5.761075401434057E-4]:3.474124593711E-1,66[&rate=5.761075401434057E-4]:1.127502906417E-1)[&rate=5.761075401434057E-4]:3.198656315225E-1,(67[&rate=5.761075401434057E-4]:1.781850987278E-1,((124[&rate=5.761075401434057E-4]:1.815300084567E-1,122[&rate=5.761075401434057E-4]:1.842622488939E-1)[&rate=5.761075401434057E-4]:5.709907320908E-2,123[&rate=5.761075401434057E-4]:2.41361322103E-1)[&rate=5.761075401434057E-4]:4.380963269656E-1)[&rate=5.761075401434057E-4]:2.544308234363E-1)[&rate=5.761075401434057E-4]:4.277042379165E-1,(((38[&rate=5.761075401434057E-4]:8.366397914446E-1,(((96[&rate=5.761075401434057E-4]:4.701195333153E-1,99[&rate=5.761075401434057E-4]:5.056386589982E-1)[&rate=5.761075401434057E-4]:3.736824906728E-1,40[&rate=5.761075401434057E-4]:7.290479256274E-1)[&rate=5.761075401434057E-4]:5.181368827856E-2,((((((26[&rate=5.761075401434057E-4]:9.058938168694E-1,(7[&rate=5.761075401434057E-4]:7.094604365466E-1,8[&rate=5.761075401434057E-4]:7.094604365466E-1)[&rate=5.761075401434057E-4]:8.958406525429E-2)[&rate=5.761075401434057E-4]:2.474758143543E-2,(22[&rate=5.761075401434057E-4]:3.368724256978E-1,27[&rate=5.761075401434057E-4]:3.533107818622E-1)[&rate=5.761075401434057E-4]:5.828100684974E-1)[&rate=5.761075401434057E-4]:1.718934912836E-2,(31[&rate=5.761075401434057E-4]:8.50368819231E-1,2[&rate=5.761075401434057E-4]:6.229715589569E-1)[&rate=5.761075401434057E-4]:1.412975446406E-1)[&rate=5.761075401434057E-4]:1.634270979535E0,(((((((((110[&rate=5.761075401434057E-4]:6.281916784941E-1,105[&rate=5.761075401434057E-4]:6.06273870275E-1)[&rate=5.761075401434057E-4]:2.008130018038E-1,((((14[&rate=5.761075401434057E-4]:4.441900577048E-1,17[&rate=5.761075401434057E-4]:4.825462220885E-1)[&rate=5.761075401434057E-4]:1.027517178825E-1,9[&rate=5.761075401434057E-4]:5.387225975052E-1)[&rate=5.761075401434057E-4]:1.192054713443E-1,(113[&rate=5.761075401434057E-4]:6.389995639133E-1,((30[&rate=5.761075401434057E-4]:2.316198996376E-1,4[&rate=5.761075401434057E-4]:5.901715991157E-2)[&rate=5.761075401434057E-4]:4.565290309675E-1,117[&rate=5.761075401434057E-4]:5.758201634818E-1)[&rate=5.761075401434057E-4]:6.591912645908E-2)[&rate=5.761075401434057E-4]:2.714768301828E-2)[&rate=5.761075401434057E-4]:1.935926556964E-2,112[&rate=5.761075401434057E-4]:6.855065125013E-1)[&rate=5.761075401434057E-4]:1.489776198513E-1)[&rate=5.761075401434057E-4]:4.91885726547E-1,((((148[&rate=5.761075401434057E-4]:3.678555656506E-1,143[&rate=5.761075401434057E-4]:3.651158396232E-1)[&rate=5.761075401434057E-4]:4.276356750218E-1,((104[&rate=5.761075401434057E-4]:6.136206510003E-1,(139[&rate=5.761075401434057E-4]:3.80603083666E-1,111[&rate=5.761075401434057E-4]:2.052606179126E-1)[&rate=5.761075401434057E-4]:4.247983892521E-1)[&rate=5.761075401434057E-4]:4.932872338124E-3,106[&rate=5.761075401434057E-4]:6.185535233384E-1)[&rate=5.761075401434057E-4]:1.98855525553E-1)[&rate=5.761075401434057E-4]:9.754351077349E-2,(((13[&rate=5.761075401434057E-4]:6.449775665755E-1,19[&rate=5.761075401434057E-4]:6.833337309592E-1)[&rate=5.761075401434057E-4]:1.568928036855E-1,115[&rate=5.761075401434057E-4]:7.196785894391E-1)[&rate=5.761075401434057E-4]:4.447752507497E-2,((109[&rate=5.761075401434057E-4]:2.311090746402E-1,114[&rate=5.761075401434057E-4]:1.516570198457E-1)[&rate=5.761075401434057E-4]:1.388351691055E-1,(107[&rate=5.761075401434057E-4]:2.333021888566E-1,108[&rate=5.761075401434057E-4]:2.305624628292E-1)[&rate=5.761075401434057E-4]:1.174639726973E-1)[&rate=5.761075401434057E-4]:4.73663925563E-1)[&rate=5.761075401434057E-4]:9.052247254804E-2)[&rate=5.761075401434057E-4]:2.171456587693E-1,116[&rate=5.761075401434057E-4]:1.071824245831E0)[&rate=5.761075401434057E-4]:1.723538322463E-1)[&rate=5.761075401434057E-4]:6.369418673219E-2,(((145[&rate=5.761075401434057E-4]:8.696346861673E-2,141[&rate=5.761075401434057E-4]:8.422374258914E-2)[&rate=5.761075401434057E-4]:2.975236259313E-1,144[&rate=5.761075401434057E-4]:3.790076424931E-1)[&rate=5.761075401434057E-4]:1.955604597813E-1,142[&rate=5.761075401434057E-4]:5.800475543293E-1)[&rate=5.761075401434057E-4]:9.826192310287E-1)[&rate=5.761075401434057E-4]:2.774712607829E-2,((((23[&rate=5.761075401434057E-4]:8.811583407334E-1,(20[&rate=5.761075401434057E-4]:4.97099477743E-1,25[&rate=5.761075401434057E-4]:5.162775599347E-1)[&rate=5.761075401434057E-4]:3.758396849083E-1)[&rate=5.761075401434057E-4]:1.065115741844E-1,(140[&rate=5.761075401434057E-4]:4.511779918087E-1,11[&rate=5.761075401434057E-4]:4.703560740004E-1)[&rate=5.761075401434057E-4]:4.323823340681E-1)[&rate=5.761075401434057E-4]:1.897654225798E-1,102[&rate=5.761075401434057E-4]:2.675040599082E-2)[&rate=5.761075401434057E-4]:2.568936940872E-1,(((21[&rate=5.761075401434057E-4]:7.093864225273E-1,28[&rate=5.761075401434057E-4]:7.340439567737E-1)[&rate=5.761075401434057E-4]:1.646804877348E-1,1[&rate=5.761075401434057E-4]:1.124230746456E-1)[&rate=5.761075401434057E-4]:1.326544806554E-1,24[&rate=5.761075401434057E-4]:1.025899473109E0)[&rate=5.761075401434057E-4]:4.193884625852E-1)[&rate=5.761075401434057E-4]:6.019446889248E-2)[&rate=5.761075401434057E-4]:1.669312699474E-1,(((((90[&rate=5.761075401434057E-4]:2.337211312603E-2,91[&rate=5.761075401434057E-4]:2.337211312603E-2)[&rate=5.761075401434057E-4]:2.940105457226E-2,92[&rate=5.761075401434057E-4]:5.277316769829E-2)[&rate=5.761075401434057E-4]:1.230410744716E-1,((86[&rate=5.761075401434057E-4]:5.90417242983E-2,(83[&rate=5.761075401434057E-4]:5.523400366387E-2,85[&rate=5.761075401434057E-4]:5.523400366387E-2)[&rate=5.761075401434057E-4]:3.80772063443E-3)[&rate=5.761075401434057E-4]:7.37334557811E-3,(84[&rate=5.761075401434057E-4]:5.730197304339E-2,93[&rate=5.761075401434057E-4]:7.10006031804E-2)[&rate=5.761075401434057E-4]:9.113096833019E-3)[&rate=5.761075401434057E-4]:9.570054215647E-2)[&rate=5.761075401434057E-4]:1.019970130435E-1,((88[&rate=5.761075401434057E-4]:4.435070417934E-2,89[&rate=5.761075401434057E-4]:5.804933431635E-2)[&rate=5.761075401434057E-4]:7.087690095175E-2,87[&rate=5.761075401434057E-4]:1.152276051311E-1)[&rate=5.761075401434057E-4]:1.488850199453E-1)[&rate=5.761075401434057E-4]:1.155381070771E0,(3[&rate=5.761075401434057E-4]:7.877896606725E-1,((18[&rate=5.761075401434057E-4]:6.620958993984E-1,6[&rate=5.761075401434057E-4]:5.990822007683E-1)[&rate=5.761075401434057E-4]:1.73732726925E-1,(10[&rate=5.761075401434057E-4]:4.591563897314E-1,15[&rate=5.761075401434057E-4]:4.975125541148E-1)[&rate=5.761075401434057E-4]:3.300968941263E-1)[&rate=5.761075401434057E-4]:6.702952749964E-2)[&rate=5.761075401434057E-4]:9.197800777767E-2)[&rate=5.761075401434057E-4]:6.282624444404E-1)[&rate=5.761075401434057E-4]:2.079967133383E-1,101[&rate=5.761075401434057E-4]:7.132871002013E-1)[&rate=5.761075401434057E-4]:2.953874155264E-1,16[&rate=5.761075401434057E-4]:2.121003282851E0)[&rate=5.761075401434057E-4]:3.454386588898E-1,(98[&rate=5.761075401434057E-4]:4.963994180723E-1,(95[&rate=5.761075401434057E-4]:4.542659213288E-1,(94[&rate=5.761075401434057E-4]:5.893380706672E-2,100[&rate=5.761075401434057E-4]:5.893380706672E-2)[&rate=5.761075401434057E-4]:3.1063266071E-1)[&rate=5.761075401434057E-4]:5.306245849218E-2)[&rate=5.761075401434057E-4]:1.296489809772E-2)[&rate=5.761075401434057E-4]:6.086526467914E-2)[&rate=5.761075401434057E-4]:3.0456030796E-1,((39[&rate=5.761075401434057E-4]:7.079704106834E-1,97[&rate=5.761075401434057E-4]:6.369321593172E-1)[&rate=5.761075401434057E-4]:4.511073633694E-3,146[&rate=5.761075401434057E-4]:8.32700063552E-1)[&rate=5.761075401434057E-4]:3.389310394575E-2)[&rate=5.761075401434057E-4]:3.324902404264E-2,147[&rate=5.761075401434057E-4]:8.370006614858E-1)[&rate=5.761075401434057E-4]:1.238001600467E-3)[&rate=5.761075401434057E-4]:1.240841884677E-1)[&rate=5.761075401434057E-4]:1.854452879951E-1,(((121[&rate=5.761075401434057E-4]:2.261602845003E0,(36[&rate=5.761075401434057E-4]:1.554913895454E-1,(((45[&rate=5.761075401434057E-4]:5.987150314443E-1,((((50[&rate=5.761075401434057E-4]:2.976149852427E-1,49[&rate=5.761075401434057E-4]:2.976149852427E-1)[&rate=5.761075401434057E-4]:1.036994605057E-1,51[&rate=5.761075401434057E-4]:4.067789266227E-1)[&rate=5.761075401434057E-4]:6.856504060355E-2,(44[&rate=5.761075401434057E-4]:6.21045139012E-2,47[&rate=5.761075401434057E-4]:6.756899477546E-2)[&rate=5.761075401434057E-4]:4.350973768222E-1)[&rate=5.761075401434057E-4]:8.950611781918E-3,((((48[&rate=5.761075401434057E-4]:6.245891095704E-2,42[&rate=5.761075401434057E-4]:2.420754483682E-2)[&rate=5.761075401434057E-4]:1.777642485805E-1,41[&rate=5.761075401434057E-4]:1.965073125431E-1)[&rate=5.761075401434057E-4]:1.212669599522E-1,43[&rate=5.761075401434057E-4]:3.724190812382E-1)[&rate=5.761075401434057E-4]:5.490786298794E-2,46[&rate=5.761075401434057E-4]:4.273269442261E-1)[&rate=5.761075401434057E-4]:8.429003915347E-2)[&rate=5.761075401434057E-4]:9.529476937609E-2)[&rate=5.761075401434057E-4]:1.952780001852E-1,((118[&rate=5.761075401434057E-4]:6.137997286733E-1,(((132[&rate=5.761075401434057E-4]:6.325871137596E-2,129[&rate=5.761075401434057E-4]:6.05189853486E-2)[&rate=5.761075401434057E-4]:2.529054522907E-1,130[&rate=5.761075401434057E-4]:3.134244376393E-1)[&rate=5.761075401434057E-4]:9.103738156161E-2,131[&rate=5.761075401434057E-4]:4.072015452283E-1)[&rate=5.761075401434057E-4]:7.235160810246E-2)[&rate=5.761075401434057E-4]:7.569262571469E-1,69[&rate=5.761075401434057E-4]:1.38168488993E0)[&rate=5.761075401434057E-4]:3.363892854979E-1)[&rate=5.761075401434057E-4]:3.574850713771E-2,(128[&rate=5.761075401434057E-4]:1.591212705851E0,(((64[&rate=5.761075401434057E-4]:1.653870373662E-1,60[&rate=5.761075401434057E-4]:1.470210585952E-2)[&rate=5.761075401434057E-4]:1.492275962697E-1,(62[&rate=5.761075401434057E-4]:3.185141602241E-1,65[&rate=5.761075401434057E-4]:1.267333383064E-1)[&rate=5.761075401434057E-4]:3.719636382285E-2)[&rate=5.761075401434057E-4]:1.64486503287E-1,(63[&rate=5.761075401434057E-4]:8.568662067542E-2,61[&rate=5.761075401434057E-4]:1.267825110865E-1)[&rate=5.761075401434057E-4]:3.934145162475E-1)[&rate=5.761075401434057E-4]:1.210741705915E0)[&rate=5.761075401434057E-4]:1.192504520727E-2)[&rate=5.761075401434057E-4]:3.454541930876E-2)[&rate=5.761075401434057E-4]:2.66594006634E-2)[&rate=5.761075401434057E-4]:4.218034536905E-2,127[&rate=5.761075401434057E-4]:2.744879080783E0)[&rate=5.761075401434057E-4]:5.034090241851E-3,35[&rate=5.761075401434057E-4]:1.827898833539E-1)[&rate=5.761075401434057E-4]:2.369297495703E-1)[&rate=5.761075401434057E-4]:4.146131211256E-1,((125[&rate=5.761075401434057E-4]:8.295317931837E-1,((52[&rate=5.761075401434057E-4]:3.634906910929E-1,(((12[&rate=5.761075401434057E-4]:2.029238541282E-1,5[&rate=5.761075401434057E-4]:1.645676897448E-1)[&rate=5.761075401434057E-4]:1.6574999496E-1,29[&rate=5.761075401434057E-4]:4.755231641568E-1)[&rate=5.761075401434057E-4]:2.816085306987E-1,103[&rate=5.761075401434057E-4]:5.242549825267E-1)[&rate=5.761075401434057E-4]:1.503529443127E0)[&rate=5.761075401434057E-4]:3.333309465166E-1,(53[&rate=5.761075401434057E-4]:5.761016618835E-1,(((((77[&rate=5.761075401434057E-4]:3.380173783938E-1,(80[&rate=5.761075401434057E-4]:9.970015161709E-2,81[&rate=5.761075401434057E-4]:9.970015161709E-2)[&rate=5.761075401434057E-4]:1.944816103383E-1)[&rate=5.761075401434057E-4]:1.427570874239E-1,(((71[&rate=5.761075401434057E-4]:1.082440526121E-1,79[&rate=5.761075401434057E-4]:1.356413128861E-1)[&rate=5.761075401434057E-4]:1.161661512564E-1,(72[&rate=5.761075401434057E-4]:5.039387195654E-3,78[&rate=5.761075401434057E-4]:2.695719541497E-2)[&rate=5.761075401434057E-4]:2.248502687275E-1)[&rate=5.761075401434057E-4]:2.041450050153E-2,82[&rate=5.761075401434057E-4]:2.804411427261E-1)[&rate=5.761075401434057E-4]:1.729360628175E-1)[&rate=5.761075401434057E-4]:4.240954735472E-2,73[&rate=5.761075401434057E-4]:5.286634652271E-1)[&rate=5.761075401434057E-4]:2.344119471642E-1,(75[&rate=5.761075401434057E-4]:5.198592736933E-1,((70[&rate=5.761075401434057E-4]:4.018064314552E-1,74[&rate=5.761075401434057E-4]:4.401625958386E-1)[&rate=5.761075401434057E-4]:9.433178072706E-3,76[&rate=5.761075401434057E-4]:4.495957739113E-1)[&rate=5.761075401434057E-4]:7.0263499782E-2)[&rate=5.761075401434057E-4]:2.43216138698E-1)[&rate=5.761075401434057E-4]:4.498736068628E-1,((134[&rate=5.761075401434057E-4]:6.486665711056E-1,137[&rate=5.761075401434057E-4]:7.198994478178E-1)[&rate=5.761075401434057E-4]:1.245114738946E-1,133[&rate=5.761075401434057E-4]:8.033150313014E-1)[&rate=5.761075401434057E-4]:4.452504263088E-1)[&rate=5.761075401434057E-4]:1.096157012415E-1)[&rate=5.761075401434057E-4]:1.125232544147E-1)[&rate=5.761075401434057E-4]:3.512893905467E-1)[&rate=5.761075401434057E-4]:4.590246793889E-1,(68[&rate=5.761075401434057E-4]:5.989272144554E-1,((((56[&rate=5.761075401434057E-4]:2.103740850308E-1,55[&rate=5.761075401434057E-4]:2.103740850308E-1)[&rate=5.761075401434057E-4]:5.278533711889E-3,58[&rate=5.761075401434057E-4]:2.429750231144E-1)[&rate=5.761075401434057E-4]:4.530999826635E-2,(54[&rate=5.761075401434057E-4]:1.827990306769E-1,(37[&rate=5.761075401434057E-4]:2.340504019119E-1,57[&rate=5.761075401434057E-4]:1.985312762288E-1)[&rate=5.761075401434057E-4]:2.525136100547E-2)[&rate=5.761075401434057E-4]:4.810894152348E-2)[&rate=5.761075401434057E-4]:2.426164491527E-2,59[&rate=5.761075401434057E-4]:2.934209832359E-1)[&rate=5.761075401434057E-4]:3.546865590885E-1)[&rate=5.761075401434057E-4]:5.229625914504E-1)[&rate=5.761075401434057E-4]:2.601635859162E-1)[&rate=5.761075401434057E-4]:2.598740603093E-2)[&rate=5.761075401434057E-4]:2.020905608204E-2,34[&rate=5.761075401434057E-4]:1.751551753267E-2)[&rate=5.761075401434057E-4]:3.64385875026E-2);
tree STATE_5940000 [&joint=-20970.80398897385,lnP=-20970.80398897385] = [&R] (((((125[&rate=6.086865340933015E-4]:1.013049911515E0,((((79[&rate=6.086865340933015E-4]:2.31543824408E-1,(82[&rate=6.086865340933015E-4]:2.326376600917E-1,(72[&rate=6.086865340933015E-4]:1.608052833072E-2,78[&rate=6.086865340933015E-4]:3.799833655003E-2)[&rate=6.086865340933015E-4]:1.864201454596E-1)[&rate=6.086865340933015E-4]:7.125342398419E-3)[&rate=6.086865340933015E-4]:2.821388199022E-1,(((80[&rate=6.086865340933015E-4]:5.845223287664E-2,81[&rate=6.086865340933015E-4]:5.845223287664E-2)[&rate=6.086865340933015E-4]:3.166534765104E-1,(77[&rate=6.086865340933015E-4]:2.612230445796E-1,71[&rate=6.086865340933015E-4]:1.982093459495E-1)[&rate=6.086865340933015E-4]:1.577182812458E-1)[&rate=6.086865340933015E-4]:2.774544779368E-2,73[&rate=6.086865340933015E-4]:4.521662256738E-1)[&rate=6.086865340933015E-4]:1.026123090473E-1)[&rate=6.086865340933015E-4]:1.681265042726E-1,(75[&rate=6.086865340933015E-4]:3.605151823517E-1,(74[&rate=6.086865340933015E-4]:2.928294013393E-1,(76[&rate=6.086865340933015E-4]:2.783650315719E-1,70[&rate=6.086865340933015E-4]:2.400088671885E-1)[&rate=6.086865340933015E-4]:1.446436976735E-2)[&rate=6.086865340933015E-4]:6.768578101241E-2)[&rate=6.086865340933015E-4]:3.62389856642E-1)[&rate=6.086865340933015E-4]:8.24956831532E-1,((52[&rate=6.086865340933015E-4]:6.082007743332E-1,(((12[&rate=6.086865340933015E-4]:2.314960662628E-1,5[&rate=6.086865340933015E-4]:1.931399018794E-1)[&rate=6.086865340933015E-4]:1.750752164053E-1,29[&rate=6.086865340933015E-4]:5.134205977367E-1)[&rate=6.086865340933015E-4]:3.820680461895E-1,103[&rate=6.086865340933015E-4]:6.626119315974E-1)[&rate=6.086865340933015E-4]:1.609882577297E0)[&rate=6.086865340933015E-4]:1.507592643149E-1,(((134[&rate=6.086865340933015E-4]:2.536420538368E-1,137[&rate=6.086865340933015E-4]:3.24874930549E-1)[&rate=6.086865340933015E-4]:3.970481704902E-1,133[&rate=6.086865340933015E-4]:6.808272106282E-1)[&rate=6.086865340933015E-4]:7.067090121536E-1,53[&rate=6.086865340933015E-4]:6.054567258137E-1)[&rate=6.086865340933015E-4]:1.45306591523E-1)[&rate=6.086865340933015E-4]:5.063549457692E-2)[&rate=6.086865340933015E-4]:4.220336132624E-1)[&rate=6.086865340933015E-4]:1.435560421406E-1,(68[&rate=6.086865340933015E-4]:4.610980248117E-1,((((58[&rate=6.086865340933015E-4]:1.611572110286E-1,54[&rate=6.086865340933015E-4]:1.037801618483E-1)[&rate=6.086865340933015E-4]:1.394009595471E-1,(37[&rate=6.086865340933015E-4]:2.113406221472E-1,57[&rate=6.086865340933015E-4]:1.758214964641E-1)[&rate=6.086865340933015E-4]:1.083432314887E-1)[&rate=6.086865340933015E-4]:1.607973194933E-2,(56[&rate=6.086865340933015E-4]:2.103512648227E-1,55[&rate=6.086865340933015E-4]:2.103512648227E-1)[&rate=6.086865340933015E-4]:7.896423333061E-2)[&rate=6.086865340933015E-4]:9.23907182533E-2,59[&rate=6.086865340933015E-4]:3.899029377182E-1)[&rate=6.086865340933015E-4]:1.203754149624E-1)[&rate=6.086865340933015E-4]:5.288412621769E-1)[&rate=6.086865340933015E-4]:4.238193552731E-1,((((((119[&rate=6.086865340933015E-4]:1.577502085074E0,((138[&rate=6.086865340933015E-4]:1.986548128011E-1,136[&rate=6.086865340933015E-4]:6.71479634859E-2)[&rate=6.086865340933015E-4]:6.561094888344E-1,135[&rate=6.086865340933015E-4]:6.547643016355E-1)[&rate=6.086865340933015E-4]:5.747925779587E-1)[&rate=6.086865340933015E-4]:3.162910903391E-2,126[&rate=6.086865340933015E-4]:8.234286714637E-1)[&rate=6.086865340933015E-4]:2.870066145779E-1,120[&rate=6.086865340933015E-4]:1.800247397727E0)[&rate=6.086865340933015E-4]:4.1590976771E-1,66[&rate=6.086865340933015E-4]:2.791708640666E-1)[&rate=6.086865340933015E-4]:2.463008751753E-1,(67[&rate=6.086865340933015E-4]:4.154738927431E-1,(122[&rate=6.086865340933015E-4]:4.228634132546E-1,(124[&rate=6.086865340933015E-4]:3.432055689746E-1,123[&rate=6.086865340933015E-4]:3.459378094117E-1)[&rate=6.086865340933015E-4]:7.69256038429E-2)[&rate=6.086865340933015E-4]:4.938830298292E-1)[&rate=6.086865340933015E-4]:1.099978464989E-1)[&rate=6.086865340933015E-4]:2.7654827225E-1,((38[&rate=6.086865340933015E-4]:1.046939673265E0,((((147[&rate=6.086865340933015E-4]:4.496642741918E-1,(2[&rate=6.086865340933015E-4]:9.979027162261E-1,((26[&rate=6.086865340933015E-4]:4.006235306222E-1,(7[&rate=6.086865340933015E-4]:1.636190380345E-1,8[&rate=6.086865340933015E-4]:1.636190380345E-1)[&rate=6.086865340933015E-4]:1.301551775192E-1)[&rate=6.086865340933015E-4]:4.49225058146E-1,((22[&rate=6.086865340933015E-4]:4.037002344867E-1,27[&rate=6.086865340933015E-4]:4.201385906511E-1)[&rate=6.086865340933015E-4]:3.91860726875E-1,31[&rate=6.086865340933015E-4]:8.503554819098E-1)[&rate=6.086865340933015E-4]:4.332872329686E-2)[&rate=6.086865340933015E-4]:3.316157712935E-1)[&rate=6.086865340933015E-4]:1.351110311615E0)[&rate=6.086865340933015E-4]:1.498114071536E-1,(97[&rate=6.086865340933015E-4]:3.839629060136E-1,16[&rate=6.086865340933015E-4]:2.540494083497E0)[&rate=6.086865340933015E-4]:8.709747478527E-2)[&rate=6.086865340933015E-4]:1.062287242313E-1,((99[&rate=6.086865340933015E-4]:7.086474330184E-1,96[&rate=6.086865340933015E-4]:6.731283073356E-1)[&rate=6.086865340933015E-4]:1.568014961592E-2,((((((((((116[&rate=6.086865340933015E-4]:6.670780441863E-1,((111[&rate=6.086865340933015E-4]:4.795252158866E-1,(106[&rate=6.086865340933015E-4]:6.898925024578E-2,104[&rate=6.086865340933015E-4]:6.898925024578E-2)[&rate=6.086865340933015E-4]:3.940976094764E-1)[&rate=6.086865340933015E-4]:1.847771050384E-2,139[&rate=6.086865340933015E-4]:6.733453921438E-1)[&rate=6.086865340933015E-4]:2.457874465631E-1)[&rate=6.086865340933015E-4]:2.375706492508E-3,(148[&rate=6.086865340933015E-4]:2.397935051062E-1,143[&rate=6.086865340933015E-4]:2.370537790788E-1)[&rate=6.086865340933015E-4]:4.680164099564E-1)[&rate=6.086865340933015E-4]:1.3854490473E-1,((13[&rate=6.086865340933015E-4]:4.263610046526E-1,19[&rate=6.086865340933015E-4]:4.647171690363E-1)[&rate=6.086865340933015E-4]:3.193815499672E-1,(115[&rate=6.086865340933015E-4]:6.300402380042E-1,(108[&rate=6.086865340933015E-4]:4.936606592225E-1,(109[&rate=6.086865340933015E-4]:4.748210724344E-1,(114[&rate=6.086865340933015E-4]:3.327469014738E-1,107[&rate=6.086865340933015E-4]:3.930208740766E-1)[&rate=6.086865340933015E-4]:6.26221161661E-2)[&rate=6.086865340933015E-4]:4.075739500713E-2)[&rate=6.086865340933015E-4]:1.939138253572E-1)[&rate=6.086865340933015E-4]:3.351053579365E-2)[&rate=6.086865340933015E-4]:1.444478816109E-1)[&rate=6.086865340933015E-4]:3.079856572473E-1,(((14[&rate=6.086865340933015E-4]:3.208517482557E-1,17[&rate=6.086865340933015E-4]:3.592079126394E-1)[&rate=6.086865340933015E-4]:4.258371175294E-1,((113[&rate=6.086865340933015E-4]:7.03519819785E-1,((30[&rate=6.086865340933015E-4]:6.235757566636E-1,4[&rate=6.086865340933015E-4]:4.509730169376E-1)[&rate=6.086865340933015E-4]:9.626628314942E-2,9[&rate=6.086865340933015E-4]:5.965543685801E-1)[&rate=6.086865340933015E-4]:9.874627312284E-2)[&rate=6.086865340933015E-4]:6.988311892138E-3,(117[&rate=6.086865340933015E-4]:4.7902095615E-1,112[&rate=6.086865340933015E-4]:4.762812301224E-1)[&rate=6.086865340933015E-4]:2.342269015548E-1)[&rate=6.086865340933015E-4]:3.618073410792E-2)[&rate=6.086865340933015E-4]:2.503551627325E-2,(105[&rate=6.086865340933015E-4]:4.619310621681E-1,110[&rate=6.086865340933015E-4]:4.838488703871E-1)[&rate=6.086865340933015E-4]:2.823960596165E-1)[&rate=6.086865340933015E-4]:4.264517114196E-1)[&rate=6.086865340933015E-4]:7.971373455139E-2,((((11[&rate=6.086865340933015E-4]:4.777638533605E-1,140[&rate=6.086865340933015E-4]:4.585857711688E-1)[&rate=6.086865340933015E-4]:4.177038412295E-1,((20[&rate=6.086865340933015E-4]:5.38495741409E-1,25[&rate=6.086865340933015E-4]:5.576738236007E-1)[&rate=6.086865340933015E-4]:2.576995499348E-1,23[&rate=6.086865340933015E-4]:8.044144694258E-1)[&rate=6.086865340933015E-4]:1.759847320134E-1)[&rate=6.086865340933015E-4]:2.395751784648E-1,((24[&rate=6.086865340933015E-4]:8.735546032886E-1,((21[&rate=6.086865340933015E-4]:4.512570614195E-1,28[&rate=6.086865340933015E-4]:4.759145956659E-1)[&rate=6.086865340933015E-4]:3.510141913592E-1,1[&rate=6.086865340933015E-4]:4.062741716221E-2)[&rate=6.086865340933015E-4]:5.210526831813E-2)[&rate=6.086865340933015E-4]:2.940955382548E-1,102[&rate=6.086865340933015E-4]:6.006305927049E-3)[&rate=6.086865340933015E-4]:6.328314247025E-2)[&rate=6.086865340933015E-4]:6.803105781344E-2,((144[&rate=6.086865340933015E-4]:2.644281782731E-1,(141[&rate=6.086865340933015E-4]:8.769994949351E-2,145[&rate=6.086865340933015E-4]:9.04396755211E-2)[&rate=6.086865340933015E-4]:1.79467954807E-1)[&rate=6.086865340933015E-4]:3.591361810614E-1,142[&rate=6.086865340933015E-4]:6.290438113895E-1)[&rate=6.086865340933015E-4]:7.548520372871E-1)[&rate=6.086865340933015E-4]:6.659671907905E-2)[&rate=6.086865340933015E-4]:8.87108404193E-2,(((((((83[&rate=6.086865340933015E-4]:7.074185558969E-2,84[&rate=6.086865340933015E-4]:7.074185558969E-2)[&rate=6.086865340933015E-4]:2.614095301773E-2,86[&rate=6.086865340933015E-4]:9.688280860741E-2)[&rate=6.086865340933015E-4]:9.870281787262E-3,93[&rate=6.086865340933015E-4]:1.204517205317E-1)[&rate=6.086865340933015E-4]:3.583748264785E-3,85[&rate=6.086865340933015E-4]:1.103368386595E-1)[&rate=6.086865340933015E-4]:6.762379511973E-2,((90[&rate=6.086865340933015E-4]:1.811740820554E-2,91[&rate=6.086865340933015E-4]:1.811740820554E-2)[&rate=6.086865340933015E-4]:1.11121100008E-1,92[&rate=6.086865340933015E-4]:1.292385082135E-1)[&rate=6.086865340933015E-4]:6.242075570268E-2)[&rate=6.086865340933015E-4]:4.565790800974E-2,((88[&rate=6.086865340933015E-4]:9.190809322904E-2,89[&rate=6.086865340933015E-4]:1.056067233661E-1)[&rate=6.086865340933015E-4]:1.129188488634E-1,87[&rate=6.086865340933015E-4]:2.048269420925E-1)[&rate=6.086865340933015E-4]:1.879159969647E-2)[&rate=6.086865340933015E-4]:1.198680894634E0,((10[&rate=6.086865340933015E-4]:3.507899779692E-1,15[&rate=6.086865340933015E-4]:3.891461423527E-1)[&rate=6.086865340933015E-4]:3.764724689359E-1,((18[&rate=6.086865340933015E-4]:2.287306143428E-1,3[&rate=6.086865340933015E-4]:1.136621211922E-1)[&rate=6.086865340933015E-4]:2.952127204435E-1,6[&rate=6.086865340933015E-4]:4.609296361561E-1)[&rate=6.086865340933015E-4]:2.498944545846E-1)[&rate=6.086865340933015E-4]:2.238041128052E-1)[&rate=6.086865340933015E-4]:4.073149306562E-1)[&rate=6.086865340933015E-4]:6.121778539559E-1,101[&rate=6.086865340933015E-4]:8.993264676101E-1)[&rate=6.086865340933015E-4]:4.242695113634E-1,98[&rate=6.086865340933015E-4]:4.78847120526E-1)[&rate=6.086865340933015E-4]:1.882573528135E-1,((94[&rate=6.086865340933015E-4]:3.334868306962E-1,100[&rate=6.086865340933015E-4]:3.334868306962E-1)[&rate=6.086865340933015E-4]:1.88466843047E-1,95[&rate=6.086865340933015E-4]:6.066531272953E-1)[&rate=6.086865340933015E-4]:7.13803077929E-2)[&rate=6.086865340933015E-4]:3.387762393538E-2,146[&rate=6.086865340933015E-4]:6.927853759634E-1)[&rate=6.086865340933015E-4]:1.487561862315E-3)[&rate=6.086865340933015E-4]:7.427299780554E-2)[&rate=6.086865340933015E-4]:2.81823023789E-2,(39[&rate=6.086865340933015E-4]:5.671699833888E-1,40[&rate=6.086865340933015E-4]:5.671699833888E-1)[&rate=6.086865340933015E-4]:1.093396753865E-1)[&rate=6.086865340933015E-4]:4.387360254186E-1)[&rate=6.086865340933015E-4]:1.825749997412E-1,((((50[&rate=6.086865340933015E-4]:6.465004751011E-1,(((46[&rate=6.086865340933015E-4]:4.564856792312E-1,((41[&rate=6.086865340933015E-4]:3.008690700047E-1,(48[&rate=6.086865340933015E-4]:2.786918910118E-1,42[&rate=6.086865340933015E-4]:2.404405248916E-1)[&rate=6.086865340933015E-4]:6.589302598738E-2)[&rate=6.086865340933015E-4]:4.572885696576E-2,43[&rate=6.086865340933015E-4]:4.012427357135E-1)[&rate=6.086865340933015E-4]:5.524294351769E-2)[&rate=6.086865340933015E-4]:7.503687236716E-2,(47[&rate=6.086865340933015E-4]:4.569505670596E-1,44[&rate=6.086865340933015E-4]:4.514860861854E-1)[&rate=6.086865340933015E-4]:7.45719845387E-2)[&rate=6.086865340933015E-4]:9.96781392156E-2,(49[&rate=6.086865340933015E-4]:5.976786059878E-1,51[&rate=6.086865340933015E-4]:6.03143086862E-1)[&rate=6.086865340933015E-4]:7.351995803826E-4)[&rate=6.086865340933015E-4]:4.808666953291E-2)[&rate=6.086865340933015E-4]:7.736646431611E-2,45[&rate=6.086865340933015E-4]:7.484571033516E-1)[&rate=6.086865340933015E-4]:3.636463433787E-1,(((((65[&rate=6.086865340933015E-4]:9.653894889824E-2,(60[&rate=6.086865340933015E-4]:6.29839149592E-2,64[&rate=6.086865340933015E-4]:2.136688464659E-1)[&rate=6.086865340933015E-4]:3.355503393904E-2)[&rate=6.086865340933015E-4]:2.373879186363E-2,62[&rate=6.086865340933015E-4]:3.120585626796E-1)[&rate=6.086865340933015E-4]:1.252369513387E-1,(63[&rate=6.086865340933015E-4]:1.281370476223E-1,61[&rate=6.086865340933015E-4]:1.692329380334E-1)[&rate=6.086865340933015E-4]:2.68062575985E-1)[&rate=6.086865340933015E-4]:8.916625831127E-1,128[&rate=6.086865340933015E-4]:1.189232069734E0)[&rate=6.086865340933015E-4]:2.377445325172E-1,((((131[&rate=6.086865340933015E-4]:1.274616872878E-1,130[&rate=6.086865340933015E-4]:1.247219612604E-1)[&rate=6.086865340933015E-4]:4.77219627998E-2,(132[&rate=6.086865340933015E-4]:1.176843993694E-1,129[&rate=6.086865340933015E-4]:1.149446733421E-1)[&rate=6.086865340933015E-4]:5.749925071819E-2)[&rate=6.086865340933015E-4]:2.687748956769E-1,118[&rate=6.086865340933015E-4]:5.782051211071E-1)[&rate=6.086865340933015E-4]:1.550551786273E-1,69[&rate=6.086865340933015E-4]:7.442192038441E-1)[&rate=6.086865340933015E-4]:8.334423299139E-1)[&rate=6.086865340933015E-4]:4.585230567706E-1)[&rate=6.086865340933015E-4]:1.297812948113E-1,(((121[&rate=6.086865340933015E-4]:2.012379701317E0,127[&rate=6.086865340933015E-4]:2.453475591728E0)[&rate=6.086865340933015E-4]:1.823066514444E-1,36[&rate=6.086865340933015E-4]:1.152342979674E-1)[&rate=6.086865340933015E-4]:1.427219398897E-1,35[&rate=6.086865340933015E-4]:2.113808953913E-1)[&rate=6.086865340933015E-4]:2.751329351538E-1)[&rate=6.086865340933015E-4]:1.406353959454E-1)[&rate=6.086865340933015E-4]:1.748707850014E-1)[&rate=6.086865340933015E-4]:6.401799299757E-2)[&rate=6.086865340933015E-4]:2.610631370814E-2,32[&rate=6.086865340933015E-4]:7.212811348465E-3)[&rate=6.086865340933015E-4]:1.029453201471E-2,(34[&rate=6.086865340933015E-4]:3.544402408314E-2,33[&rate=6.086865340933015E-4]:1.900566791876E-2)[&rate=6.086865340933015E-4]:3.981127499123E-3);
tree STATE_6030000 [&joint=-20958.018888729934,lnP=-20958.018888729934] = [&R] ((33[&rate=5.728230624316946E-4]:6.635700090136E-2,((126[&rate=5.728230624316946E-4]:8.038644463578E-1,((135[&rate=5.728230624316946E-4]:3.187101112102E-1,(138[&rate=5.728230624316946E-4]:2.477279539054E-1,136[&rate=5.728230624316946E-4]:1.162211045902E-1)[&rate=5.728230624316946E-4]:2.709821573049E-1)[&rate=5.728230624316946E-4]:9.126850857824E-3,120[&rate=5.728230624316946E-4]:5.798917565886E-1)[&rate=5.728230624316946E-4]:9.137848014541E-1)[&rate=5.728230624316946E-4]:8.324610448445E-1,(((67[&rate=5.728230624316946E-4]:1.812132862231E-1,(122[&rate=5.728230624316946E-4]:2.820628798111E-1,(123[&rate=5.728230624316946E-4]:8.632650792919E-2,124[&rate=5.728230624316946E-4]:8.359426749206E-2)[&rate=5.728230624316946E-4]:1.957363718819E-1)[&rate=5.728230624316946E-4]:4.004229567527E-1)[&rate=5.728230624316946E-4]:2.313464486374E-2,119[&rate=5.728230624316946E-4]:2.237224643416E0)[&rate=5.728230624316946E-4]:5.795485391087E-2,66[&rate=5.728230624316946E-4]:2.623027849977E-1)[&rate=5.728230624316946E-4]:1.268485165196E-1)[&rate=5.728230624316946E-4]:5.566577541785E-1)[&rate=5.728230624316946E-4]:1.132704502153E-2,(((((38[&rate=5.728230624316946E-4]:5.965570898544E-1,(((26[&rate=5.728230624316946E-4]:9.010897687673E-1,(7[&rate=5.728230624316946E-4]:9.303771241764E-2,8[&rate=5.728230624316946E-4]:9.303771241764E-2)[&rate=5.728230624316946E-4]:7.012027412811E-1)[&rate=5.728230624316946E-4]:5.815392203768E-2,((31[&rate=5.728230624316946E-4]:6.191753073602E-1,2[&rate=5.728230624316946E-4]:3.917780470862E-1)[&rate=5.728230624316946E-4]:2.975132210443E-1,(22[&rate=5.728230624316946E-4]:4.062100007891E-1,27[&rate=5.728230624316946E-4]:4.226483569535E-1)[&rate=5.728230624316946E-4]:4.556840070674E-1)[&rate=5.728230624316946E-4]:8.639077883885E-2)[&rate=5.728230624316946E-4]:1.826773845929E0,((((99[&rate=5.728230624316946E-4]:4.257379707352E-1,96[&rate=5.728230624316946E-4]:3.902188450524E-1)[&rate=5.728230624316946E-4]:2.608974604795E-1,(((100[&rate=5.728230624316946E-4]:3.05568801718E-1,94[&rate=5.728230624316946E-4]:3.05568801718E-1)[&rate=5.728230624316946E-4]:6.714571645658E-2,95[&rate=5.728230624316946E-4]:4.574139717266E-1)[&rate=5.728230624316946E-4]:2.082598122239E-1,98[&rate=5.728230624316946E-4]:6.547448222017E-1)[&rate=5.728230624316946E-4]:1.003268551582E-2)[&rate=5.728230624316946E-4]:3.624616430818E-2,((97[&rate=5.728230624316946E-4]:4.470215717843E-1,147[&rate=5.728230624316946E-4]:5.754368723308E-1)[&rate=5.728230624316946E-4]:5.952796276882E-4,(16[&rate=5.728230624316946E-4]:2.545983046236E0,(((((((115[&rate=5.728230624316946E-4]:9.476567381041E-1,(13[&rate=5.728230624316946E-4]:6.97350854311E-1,19[&rate=5.728230624316946E-4]:7.357070186947E-1)[&rate=5.728230624316946E-4]:3.324976646149E-1)[&rate=5.728230624316946E-4]:1.320126246937E-2,((107[&rate=5.728230624316946E-4]:4.455833617669E-1,(109[&rate=5.728230624316946E-4]:4.538535002371E-1,114[&rate=5.728230624316946E-4]:3.744014454426E-1)[&rate=5.728230624316946E-4]:1.090794372151E-2)[&rate=5.728230624316946E-4]:3.334990919302E-1,108[&rate=5.728230624316946E-4]:7.763427276697E-1)[&rate=5.728230624316946E-4]:2.420495194792E-1)[&rate=5.728230624316946E-4]:4.798832371953E-2,((116[&rate=5.728230624316946E-4]:6.806733277225E-1,(148[&rate=5.728230624316946E-4]:2.311102452322E-1,143[&rate=5.728230624316946E-4]:2.283705192048E-1)[&rate=5.728230624316946E-4]:4.879192468741E-1)[&rate=5.728230624316946E-4]:1.411701349541E-2,((104[&rate=5.728230624316946E-4]:1.049937234478E-1,106[&rate=5.728230624316946E-4]:1.049937234478E-1)[&rate=5.728230624316946E-4]:1.589171467239E-1,(111[&rate=5.728230624316946E-4]:9.049553591977E-2,139[&rate=5.728230624316946E-4]:2.658380016731E-1)[&rate=5.728230624316946E-4]:1.898536904163E-1)[&rate=5.728230624316946E-4]:4.91153443649E-1)[&rate=5.728230624316946E-4]:3.140559830751E-1)[&rate=5.728230624316946E-4]:7.23146312638E-2,((((112[&rate=5.728230624316946E-4]:7.291787790669E-1,((30[&rate=5.728230624316946E-4]:4.56163807949E-1,4[&rate=5.728230624316946E-4]:2.83561068223E-1)[&rate=5.728230624316946E-4]:3.225433701101E-1,117[&rate=5.728230624316946E-4]:6.663784109359E-1)[&rate=5.728230624316946E-4]:6.554009415865E-2)[&rate=5.728230624316946E-4]:1.369684678976E-3,9[&rate=5.728230624316946E-4]:7.223292856638E-1)[&rate=5.728230624316946E-4]:3.933500705734E-2,113[&rate=5.728230624316946E-4]:7.698834708032E-1)[&rate=5.728230624316946E-4]:2.007000070544E-1,((110[&rate=5.728230624316946E-4]:7.687434408788E-1,105[&rate=5.728230624316946E-4]:7.468256326597E-1)[&rate=5.728230624316946E-4]:1.678949904724E-1,(14[&rate=5.728230624316946E-4]:6.604536099854E-1,17[&rate=5.728230624316946E-4]:6.988097743691E-1)[&rate=5.728230624316946E-4]:2.816642734204E-1)[&rate=5.728230624316946E-4]:2.846559445172E-2)[&rate=5.728230624316946E-4]:1.927692585211E-1)[&rate=5.728230624316946E-4]:3.055287566109E-1,((((((20[&rate=5.728230624316946E-4]:4.141150797322E-1,25[&rate=5.728230624316946E-4]:4.332931619239E-1)[&rate=5.728230624316946E-4]:3.921561585625E-2,23[&rate=5.728230624316946E-4]:4.615498736705E-1)[&rate=5.728230624316946E-4]:2.030217069901E-1,(11[&rate=5.728230624316946E-4]:4.716276279972E-1,140[&rate=5.728230624316946E-4]:4.524495458055E-1)[&rate=5.728230624316946E-4]:1.080124458142E-1)[&rate=5.728230624316946E-4]:5.564544746979E-1,102[&rate=5.728230624316946E-4]:7.034112385179E-2)[&rate=5.728230624316946E-4]:6.363193531367E-2,(24[&rate=5.728230624316946E-4]:1.098254071938E0,(1[&rate=5.728230624316946E-4]:1.863193213555E-1,(21[&rate=5.728230624316946E-4]:7.785918252903E-1,28[&rate=5.728230624316946E-4]:8.032493595367E-1)[&rate=5.728230624316946E-4]:1.693713316817E-1)[&rate=5.728230624316946E-4]:1.311128327746E-1)[&rate=5.728230624316946E-4]:1.973628228435E-1)[&rate=5.728230624316946E-4]:1.768708336623E-1,((144[&rate=5.728230624316946E-4]:1.564125333134E-1,(141[&rate=5.728230624316946E-4]:1.831414655554E-2,145[&rate=5.728230624316946E-4]:2.105387258312E-2)[&rate=5.728230624316946E-4]:1.408381127852E-1)[&rate=5.728230624316946E-4]:6.339906424684E-2,142[&rate=5.728230624316946E-4]:2.252910496151E-1)[&rate=5.728230624316946E-4]:1.332128185678E0)[&rate=5.728230624316946E-4]:8.406499742221E-2)[&rate=5.728230624316946E-4]:2.030858429648E-1,(((88[&rate=5.728230624316946E-4]:2.710587003711E-2,89[&rate=5.728230624316946E-4]:4.080450017412E-2)[&rate=5.728230624316946E-4]:3.299019513144E-1,((((83[&rate=5.728230624316946E-4]:8.659258288943E-2,86[&rate=5.728230624316946E-4]:8.659258288943E-2)[&rate=5.728230624316946E-4]:1.091855056404E-2,(85[&rate=5.728230624316946E-4]:8.528529153058E-2,(93[&rate=5.728230624316946E-4]:3.455055559743E-2,84[&rate=5.728230624316946E-4]:2.085192546041E-2)[&rate=5.728230624316946E-4]:6.443336607017E-2)[&rate=5.728230624316946E-4]:1.222584192289E-2)[&rate=5.728230624316946E-4]:7.252771299941E-2,((90[&rate=5.728230624316946E-4]:5.443403155334E-2,91[&rate=5.728230624316946E-4]:5.443403155334E-2)[&rate=5.728230624316946E-4]:4.309713163894E-2,92[&rate=5.728230624316946E-4]:9.753116319228E-2)[&rate=5.728230624316946E-4]:8.620631339762E-2)[&rate=5.728230624316946E-4]:1.210882289772E-2,87[&rate=5.728230624316946E-4]:1.821476693506E-1)[&rate=5.728230624316946E-4]:1.748601520009E-1)[&rate=5.728230624316946E-4]:1.289084592185E0,((6[&rate=5.728230624316946E-4]:7.587820871689E-1,(18[&rate=5.728230624316946E-4]:7.557442047559E-1,(10[&rate=5.728230624316946E-4]:4.614498266875E-1,15[&rate=5.728230624316946E-4]:4.99805991071E-1)[&rate=5.728230624316946E-4]:2.477190356026E-1)[&rate=5.728230624316946E-4]:6.605158104308E-2)[&rate=5.728230624316946E-4]:6.701364149515E-2,3[&rate=5.728230624316946E-4]:7.737409341435E-1)[&rate=5.728230624316946E-4]:3.326254519956E-1)[&rate=5.728230624316946E-4]:4.888886210482E-1)[&rate=5.728230624316946E-4]:5.716667571889E-1,101[&rate=5.728230624316946E-4]:1.164182038349E0)[&rate=5.728230624316946E-4]:2.694722407637E-1)[&rate=5.728230624316946E-4]:5.816498265953E-2)[&rate=5.728230624316946E-4]:5.395326870127E-2)[&rate=5.728230624316946E-4]:3.002470114733E-2,(146[&rate=5.728230624316946E-4]:6.625091999801E-1,(40[&rate=5.728230624316946E-4]:5.012073360048E-1,39[&rate=5.728230624316946E-4]:5.012073360048E-1)[&rate=5.728230624316946E-4]:4.108328474043E-2)[&rate=5.728230624316946E-4]:6.034245188152E-2)[&rate=5.728230624316946E-4]:4.309701744256E-2)[&rate=5.728230624316946E-4]:1.913301071415E-2)[&rate=5.728230624316946E-4]:4.945278405468E-1,(((36[&rate=5.728230624316946E-4]:1.661669143164E-2,(127[&rate=5.728230624316946E-4]:2.488015254239E0,121[&rate=5.728230624316946E-4]:2.046919363828E0)[&rate=5.728230624316946E-4]:4.914938239841E-2)[&rate=5.728230624316946E-4]:5.756480381968E-2,35[&rate=5.728230624316946E-4]:2.760615278556E-2)[&rate=5.728230624316946E-4]:5.992290204476E-3,(((118[&rate=5.728230624316946E-4]:1.30438680106E0,(69[&rate=5.728230624316946E-4]:1.216900376563E0,((131[&rate=5.728230624316946E-4]:1.223979835682E-1,130[&rate=5.728230624316946E-4]:1.196582575409E-1)[&rate=5.728230624316946E-4]:9.348022077217E-2,(132[&rate=5.728230624316946E-4]:1.614819239796E-1,129[&rate=5.728230624316946E-4]:1.587421979523E-1)[&rate=5.728230624316946E-4]:5.439628036074E-2)[&rate=5.728230624316946E-4]:8.558166927703E-1)[&rate=5.728230624316946E-4]:9.844532860651E-2)[&rate=5.728230624316946E-4]:2.248838743313E-1,(128[&rate=5.728230624316946E-4]:1.381847694382E0,((65[&rate=5.728230624316946E-4]:9.016973477836E-2,((62[&rate=5.728230624316946E-4]:1.440702385498E-1,64[&rate=5.728230624316946E-4]:1.029743481388E-1)[&rate=5.728230624316946E-4]:6.118427182365E-2,60[&rate=5.728230624316946E-4]:1.347368845574E-2)[&rate=5.728230624316946E-4]:7.669604632262E-2)[&rate=5.728230624316946E-4]:3.488667466921E-1,(63[&rate=5.728230624316946E-4]:7.372652950893E-2,61[&rate=5.728230624316946E-4]:1.1482241992E-1)[&rate=5.728230624316946E-4]:5.159948834682E-1)[&rate=5.728230624316946E-4]:8.907564183906E-1)[&rate=5.728230624316946E-4]:7.696953612233E-3)[&rate=5.728230624316946E-4]:1.324667619627E-1,(44[&rate=5.728230624316946E-4]:6.364640272616E-1,(45[&rate=5.728230624316946E-4]:6.234629077931E-1,(((51[&rate=5.728230624316946E-4]:3.306768479645E-1,47[&rate=5.728230624316946E-4]:3.57999252336E-1)[&rate=5.728230624316946E-4]:2.526618766138E-1,((42[&rate=5.728230624316946E-4]:3.857367312739E-1,(48[&rate=5.728230624316946E-4]:3.572315019802E-1,41[&rate=5.728230624316946E-4]:3.135156549857E-1)[&rate=5.728230624316946E-4]:6.675659541391E-2)[&rate=5.728230624316946E-4]:1.216456634608E-1,(43[&rate=5.728230624316946E-4]:4.270428568025E-1,46[&rate=5.728230624316946E-4]:4.270428568025E-1)[&rate=5.728230624316946E-4]:1.295198658009E-1)[&rate=5.728230624316946E-4]:5.409840634635E-2)[&rate=5.728230624316946E-4]:6.561429997348E-3,(49[&rate=5.728230624316946E-4]:5.312836861117E-1,50[&rate=5.728230624316946E-4]:5.312836861117E-1)[&rate=5.728230624316946E-4]:5.315198758968E-2)[&rate=5.728230624316946E-4]:1.443707015741E-2)[&rate=5.728230624316946E-4]:1.026887903133E-2)[&rate=5.728230624316946E-4]:1.148834108407E-1)[&rate=5.728230624316946E-4]:4.035415632126E-2)[&rate=5.728230624316946E-4]:4.551210408957E-1)[&rate=5.728230624316946E-4]:1.976313463392E-1,((125[&rate=5.728230624316946E-4]:9.532660409337E-1,((((((78[&rate=5.728230624316946E-4]:5.08948349704E-2,72[&rate=5.728230624316946E-4]:2.897702675108E-2)[&rate=5.728230624316946E-4]:3.177781639772E-1,(82[&rate=5.728230624316946E-4]:2.803998727583E-1,79[&rate=5.728230624316946E-4]:2.721806946762E-1)[&rate=5.728230624316946E-4]:9.649230427141E-2)[&rate=5.728230624316946E-4]:1.751412041194E-1,(((80[&rate=5.728230624316946E-4]:8.476353118628E-2,81[&rate=5.728230624316946E-4]:8.476353118628E-2)[&rate=5.728230624316946E-4]:1.863624815358E-1,71[&rate=5.728230624316946E-4]:2.519479305304E-1)[&rate=5.728230624316946E-4]:1.168611875169E-1,(77[&rate=5.728230624316946E-4]:1.458601831396E-1,73[&rate=5.728230624316946E-4]:1.513396351944E-1)[&rate=5.728230624316946E-4]:2.859626335377E-1)[&rate=5.728230624316946E-4]:1.476078247458E-1)[&rate=5.728230624316946E-4]:2.519338672787E-1,(((76[&rate=5.728230624316946E-4]:2.986936799966E-1,70[&rate=5.728230624316946E-4]:2.603375156132E-1)[&rate=5.728230624316946E-4]:1.188845748104E-2,74[&rate=5.728230624316946E-4]:3.105821374777E-1)[&rate=5.728230624316946E-4]:7.708629258747E-2,75[&rate=5.728230624316946E-4]:3.876684300651E-1)[&rate=5.728230624316946E-4]:4.491755306914E-1)[&rate=5.728230624316946E-4]:7.064654564136E-1,53[&rate=5.728230624316946E-4]:7.96846358558E-1)[&rate=5.728230624316946E-4]:4.195522499805E-3,(((133[&rate=5.728230624316946E-4]:5.319118163783E-1,137[&rate=5.728230624316946E-4]:5.730077067894E-1)[&rate=5.728230624316946E-4]:1.045116102268E-1,134[&rate=5.728230624316946E-4]:6.06286440304E-1)[&rate=5.728230624316946E-4]:8.464388671124E-1,((((12[&rate=5.728230624316946E-4]:3.334658247396E-1,5[&rate=5.728230624316946E-4]:2.951096603561E-1)[&rate=5.728230624316946E-4]:1.951066730638E-1,29[&rate=5.728230624316946E-4]:6.354218128719E-1)[&rate=5.728230624316946E-4]:2.847808945905E-1,103[&rate=5.728230624316946E-4]:6.873259951336E-1)[&rate=5.728230624316946E-4]:1.500386007221E0,52[&rate=5.728230624316946E-4]:5.234182677932E-1)[&rate=5.728230624316946E-4]:1.855612502675E-1)[&rate=5.728230624316946E-4]:1.002590843085E-1)[&rate=5.728230624316946E-4]:3.62606673537E-1)[&rate=5.728230624316946E-4]:1.702826002761E-1,(68[&rate=5.728230624316946E-4]:5.713499425404E-1,(((56[&rate=5.728230624316946E-4]:1.597460301909E-1,55[&rate=5.728230624316946E-4]:1.597460301909E-1)[&rate=5.728230624316946E-4]:2.326871938071E-2,(((54[&rate=5.728230624316946E-4]:4.393572252283E-2,59[&rate=5.728230624316946E-4]:8.218708864305E-2)[&rate=5.728230624316946E-4]:3.173153615755E-2,37[&rate=5.728230624316946E-4]:1.521699909208E-1)[&rate=5.728230624316946E-4]:6.831168289041E-2,58[&rate=5.728230624316946E-4]:2.013559907511E-1)[&rate=5.728230624316946E-4]:8.981163192206E-3)[&rate=5.728230624316946E-4]:2.94579107639E-2,57[&rate=5.728230624316946E-4]:2.234016220842E-1)[&rate=5.728230624316946E-4]:3.998608887623E-1)[&rate=5.728230624316946E-4]:3.855320320026E-1)[&rate=5.728230624316946E-4]:2.771894934542E-1)[&rate=5.728230624316946E-4]:2.066170164249E-1,34[&rate=5.728230624316946E-4]:2.99541480198E-2)[&rate=5.728230624316946E-4]:2.485372319734E-2,32[&rate=5.728230624316946E-4]:3.289006299805E-2)[&rate=5.728230624316946E-4]:3.931453087012E-2);
tree STATE_6120000 [&joint=-20988.273347358543,lnP=-20988.273347358543] = [&R] (((34[&rate=5.55306613649138E-4]:7.09169880967E-3,((66[&rate=5.55306613649138E-4]:4.48040022654E-1,(((119[&rate=5.55306613649138E-4]:1.115568991016E0,(120[&rate=5.55306613649138E-4]:7.852537530551E-1,((138[&rate=5.55306613649138E-4]:1.496808344855E-1,136[&rate=5.55306613649138E-4]:1.817398517026E-2)[&rate=5.55306613649138E-4]:5.217365940227E-1,135[&rate=5.55306613649138E-4]:4.714174285081E-1)[&rate=5.55306613649138E-4]:6.178153002649E-2)[&rate=5.55306613649138E-4]:2.34424827002E-1)[&rate=5.55306613649138E-4]:7.53398831198E-1,126[&rate=5.55306613649138E-4]:1.08326529957E0)[&rate=5.55306613649138E-4]:5.995503312004E-1,(67[&rate=5.55306613649138E-4]:3.507289319266E-1,((123[&rate=5.55306613649138E-4]:2.352291024781E-1,124[&rate=5.55306613649138E-4]:2.32496862041E-1)[&rate=5.55306613649138E-4]:1.16556917698E-1,122[&rate=5.55306613649138E-4]:3.517860201761E-1)[&rate=5.55306613649138E-4]:5.002154620912E-1)[&rate=5.55306613649138E-4]:8.491250915897E-2)[&rate=5.55306613649138E-4]:1.239858156845E-2)[&rate=5.55306613649138E-4]:3.053185010745E-1,(((125[&rate=5.55306613649138E-4]:9.814578389164E-1,((((52[&rate=5.55306613649138E-4]:4.933791670406E-1,(((12[&rate=5.55306613649138E-4]:2.361049215049E-1,5[&rate=5.55306613649138E-4]:1.977487571215E-1)[&rate=5.55306613649138E-4]:2.627057331699E-1,29[&rate=5.55306613649138E-4]:6.056599697434E-1)[&rate=5.55306613649138E-4]:2.772610083826E-1,103[&rate=5.55306613649138E-4]:6.500442657971E-1)[&rate=5.55306613649138E-4]:1.507628635804E0)[&rate=5.55306613649138E-4]:1.566340217545E-1,((77[&rate=5.55306613649138E-4]:5.55620692448E-1,(((((71[&rate=5.55306613649138E-4]:5.437743256997E-3,79[&rate=5.55306613649138E-4]:3.283500353103E-2)[&rate=5.55306613649138E-4]:2.657244669981E-1,82[&rate=5.55306613649138E-4]:3.067786486112E-1)[&rate=5.55306613649138E-4]:1.961497871584E-2,(72[&rate=5.55306613649138E-4]:6.77592315326E-2,78[&rate=5.55306613649138E-4]:8.967703975191E-2)[&rate=5.55306613649138E-4]:2.284974094931E-1)[&rate=5.55306613649138E-4]:5.351110446088E-2,(80[&rate=5.55306613649138E-4]:1.855527464869E-1,81[&rate=5.55306613649138E-4]:1.855527464869E-1)[&rate=5.55306613649138E-4]:1.779136291367E-1)[&rate=5.55306613649138E-4]:1.495224019915E-2,73[&rate=5.55306613649138E-4]:4.277336843158E-1)[&rate=5.55306613649138E-4]:1.333664601869E-1)[&rate=5.55306613649138E-4]:1.562631149696E-1,(((74[&rate=5.55306613649138E-4]:3.600538291478E-1,70[&rate=5.55306613649138E-4]:3.216976647643E-1)[&rate=5.55306613649138E-4]:1.933084845777E-2,76[&rate=5.55306613649138E-4]:3.793846776056E-1)[&rate=5.55306613649138E-4]:1.206153890823E-1,75[&rate=5.55306613649138E-4]:5.000000666879E-1)[&rate=5.55306613649138E-4]:2.173631927844E-1)[&rate=5.55306613649138E-4]:6.709162666235E-1)[&rate=5.55306613649138E-4]:1.41300820145E-1,53[&rate=5.55306613649138E-4]:7.831172876287E-1)[&rate=5.55306613649138E-4]:8.43800240818E-2,((137[&rate=5.55306613649138E-4]:4.033958292634E-1,134[&rate=5.55306613649138E-4]:3.321629525512E-1)[&rate=5.55306613649138E-4]:2.530423161924E-1,133[&rate=5.55306613649138E-4]:6.153422550448E-1)[&rate=5.55306613649138E-4]:1.034234553634E0)[&rate=5.55306613649138E-4]:3.243430408671E-1)[&rate=5.55306613649138E-4]:7.489018491247E-2,(68[&rate=5.55306613649138E-4]:4.983593205338E-1,((59[&rate=5.55306613649138E-4]:2.973602053737E-1,(58[&rate=5.55306613649138E-4]:2.950065525056E-1,((37[&rate=5.55306613649138E-4]:9.827452047717E-2,54[&rate=5.55306613649138E-4]:2.177178823673E-2)[&rate=5.55306613649138E-4]:2.068550632276E-1,(56[&rate=5.55306613649138E-4]:1.497899199561E-1,55[&rate=5.55306613649138E-4]:1.497899199561E-1)[&rate=5.55306613649138E-4]:1.088915763169E-1)[&rate=5.55306613649138E-4]:9.00265186096E-3)[&rate=5.55306613649138E-4]:2.147933592813E-2)[&rate=5.55306613649138E-4]:1.719873603304E-1,57[&rate=5.55306613649138E-4]:4.720798061411E-1)[&rate=5.55306613649138E-4]:7.819208269869E-2)[&rate=5.55306613649138E-4]:3.913220366284E-1)[&rate=5.55306613649138E-4]:3.192731784358E-1,((((98[&rate=5.55306613649138E-4]:8.599078276946E-1,((40[&rate=5.55306613649138E-4]:5.6630585445E-1,(96[&rate=5.55306613649138E-4]:6.341862899147E-1,99[&rate=5.55306613649138E-4]:6.697054155976E-1)[&rate=5.55306613649138E-4]:4.687366289598E-2)[&rate=5.55306613649138E-4]:1.296896879076E-1,((94[&rate=5.55306613649138E-4]:9.190183476301E-2,100[&rate=5.55306613649138E-4]:9.190183476301E-2)[&rate=5.55306613649138E-4]:2.08887380472E-1,95[&rate=5.55306613649138E-4]:3.85488668787E-1)[&rate=5.55306613649138E-4]:4.498511358656E-1)[&rate=5.55306613649138E-4]:3.549698479068E-2)[&rate=5.55306613649138E-4]:6.656761112537E-2,(97[&rate=5.55306613649138E-4]:6.902172705297E-1,(((146[&rate=5.55306613649138E-4]:5.692172726911E-1,(((26[&rate=5.55306613649138E-4]:7.615330909942E-1,(7[&rate=5.55306613649138E-4]:3.349022058826E-1,8[&rate=5.55306613649138E-4]:3.349022058826E-1)[&rate=5.55306613649138E-4]:3.197815700431E-1)[&rate=5.55306613649138E-4]:2.601661923413E-1,(((22[&rate=5.55306613649138E-4]:4.65894583663E-1,27[&rate=5.55306613649138E-4]:4.823329398274E-1)[&rate=5.55306613649138E-4]:3.538622469484E-1,2[&rate=5.55306613649138E-4]:6.471540908854E-1)[&rate=5.55306613649138E-4]:4.549542551724E-2,31[&rate=5.55306613649138E-4]:9.200467766767E-1)[&rate=5.55306613649138E-4]:1.454881230972E-1)[&rate=5.55306613649138E-4]:1.517987680766E0,39[&rate=5.55306613649138E-4]:3.993995174367E-1)[&rate=5.55306613649138E-4]:4.959917601941E-2)[&rate=5.55306613649138E-4]:2.511664293815E-1,16[&rate=5.55306613649138E-4]:2.785658048955E0)[&rate=5.55306613649138E-4]:3.781533763496E-2,(147[&rate=5.55306613649138E-4]:7.406659687965E-1,((((((144[&rate=5.55306613649138E-4]:5.394349454636E-1,141[&rate=5.55306613649138E-4]:5.421746714909E-1)[&rate=5.55306613649138E-4]:8.218364326945E-2,145[&rate=5.55306613649138E-4]:6.270980407879E-1)[&rate=5.55306613649138E-4]:1.339112652543E-1,142[&rate=5.55306613649138E-4]:7.610093060423E-1)[&rate=5.55306613649138E-4]:7.77283370635E-1,(((((115[&rate=5.55306613649138E-4]:6.791145138509E-1,(108[&rate=5.55306613649138E-4]:5.006595266313E-1,((107[&rate=5.55306613649138E-4]:3.703553040607E-1,114[&rate=5.55306613649138E-4]:3.100813314579E-1)[&rate=5.55306613649138E-4]:1.144774323901E-1,109[&rate=5.55306613649138E-4]:5.040108186424E-1)[&rate=5.55306613649138E-4]:1.856651620796E-2)[&rate=5.55306613649138E-4]:2.35989233795E-1)[&rate=5.55306613649138E-4]:1.521737194145E-2,(13[&rate=5.55306613649138E-4]:5.156231176374E-1,19[&rate=5.55306613649138E-4]:5.539792820211E-1)[&rate=5.55306613649138E-4]:2.609005489768E-1)[&rate=5.55306613649138E-4]:2.068973369056E-1,(((111[&rate=5.55306613649138E-4]:4.069941676141E-1,((104[&rate=5.55306613649138E-4]:3.330303892536E-2,106[&rate=5.55306613649138E-4]:3.330303892536E-2)[&rate=5.55306613649138E-4]:2.350113688076E-1,139[&rate=5.55306613649138E-4]:4.600952296507E-1)[&rate=5.55306613649138E-4]:1.222414037167E-1)[&rate=5.55306613649138E-4]:1.839465610321E-1,116[&rate=5.55306613649138E-4]:5.14228399879E-1)[&rate=5.55306613649138E-4]:3.843430570165E-1,(148[&rate=5.55306613649138E-4]:3.29266493508E-1,143[&rate=5.55306613649138E-4]:3.265267674807E-1)[&rate=5.55306613649138E-4]:6.076611277712E-1)[&rate=5.55306613649138E-4]:2.657765802424E-3)[&rate=5.55306613649138E-4]:2.51565724017E-1,((9[&rate=5.55306613649138E-4]:4.854171348315E-1,(113[&rate=5.55306613649138E-4]:4.910322126207E-1,((30[&rate=5.55306613649138E-4]:3.746890236232E-1,4[&rate=5.55306613649138E-4]:2.020862838972E-1)[&rate=5.55306613649138E-4]:2.18505945489E-1,112[&rate=5.55306613649138E-4]:4.781264759614E-1)[&rate=5.55306613649138E-4]:1.290573665925E-2)[&rate=5.55306613649138E-4]:2.604100292865E-3)[&rate=5.55306613649138E-4]:5.174159317151E-1,((14[&rate=5.55306613649138E-4]:5.988732690012E-1,17[&rate=5.55306613649138E-4]:6.372294333848E-1)[&rate=5.55306613649138E-4]:3.004546237971E-1,(110[&rate=5.55306613649138E-4]:5.616533381313E-1,(105[&rate=5.55306613649138E-4]:3.905437709623E-1,117[&rate=5.55306613649138E-4]:4.206807572637E-1)[&rate=5.55306613649138E-4]:1.491917589499E-1)[&rate=5.55306613649138E-4]:3.321951026123E-1)[&rate=5.55306613649138E-4]:1.117243518303E-1)[&rate=5.55306613649138E-4]:2.239344829082E-1)[&rate=5.55306613649138E-4]:6.865005432157E-2,(102[&rate=5.55306613649138E-4]:1.141210445748E-1,((((20[&rate=5.55306613649138E-4]:3.428651384705E-1,25[&rate=5.55306613649138E-4]:3.620432206622E-1)[&rate=5.55306613649138E-4]:1.333103140193E-1,23[&rate=5.55306613649138E-4]:4.843946305719E-1)[&rate=5.55306613649138E-4]:3.313802112549E-1,(11[&rate=5.55306613649138E-4]:5.720354510044E-1,140[&rate=5.55306613649138E-4]:5.528573688126E-1)[&rate=5.55306613649138E-4]:1.588078839732E-1)[&rate=5.55306613649138E-4]:3.213805086829E-1,(((21[&rate=5.55306613649138E-4]:5.372392436242E-1,28[&rate=5.55306613649138E-4]:5.618967778707E-1)[&rate=5.55306613649138E-4]:2.491688509113E-1,1[&rate=5.55306613649138E-4]:2.476425891909E-2)[&rate=5.55306613649138E-4]:1.517930701755E-1,24[&rate=5.55306613649138E-4]:9.573792469028E-1)[&rate=5.55306613649138E-4]:1.907350077165E-1)[&rate=5.55306613649138E-4]:1.276506255718E-1)[&rate=5.55306613649138E-4]:1.15543134544E-1)[&rate=5.55306613649138E-4]:6.205315509269E-2)[&rate=5.55306613649138E-4]:2.00576274474E-1,((3[&rate=5.55306613649138E-4]:5.058110999972E-1,((((84[&rate=5.55306613649138E-4]:4.42646410529E-2,((93[&rate=5.55306613649138E-4]:4.291632183688E-2,83[&rate=5.55306613649138E-4]:2.921769169987E-2)[&rate=5.55306613649138E-4]:1.16245247401E-2,85[&rate=5.55306613649138E-4]:4.084221643996E-2)[&rate=5.55306613649138E-4]:3.422424612935E-3)[&rate=5.55306613649138E-4]:3.990112961731E-2,86[&rate=5.55306613649138E-4]:8.416577067021E-2)[&rate=5.55306613649138E-4]:1.091761208869E-1,((91[&rate=5.55306613649138E-4]:3.012403493513E-2,90[&rate=5.55306613649138E-4]:3.012403493513E-2)[&rate=5.55306613649138E-4]:7.007582459181E-2,92[&rate=5.55306613649138E-4]:1.001998595269E-1)[&rate=5.55306613649138E-4]:1.068406621672E-1)[&rate=5.55306613649138E-4]:1.062881008857E-1,(87[&rate=5.55306613649138E-4]:2.47705851617E-1,(88[&rate=5.55306613649138E-4]:1.152273331568E-1,89[&rate=5.55306613649138E-4]:1.289259632938E-1)[&rate=5.55306613649138E-4]:1.324785184603E-1)[&rate=5.55306613649138E-4]:5.192414082584E-2)[&rate=5.55306613649138E-4]:7.459071349514E-1)[&rate=5.55306613649138E-4]:4.482262178454E-1,((10[&rate=5.55306613649138E-4]:3.790615336573E-1,15[&rate=5.55306613649138E-4]:4.174176980407E-1)[&rate=5.55306613649138E-4]:4.209072311893E-1,(18[&rate=5.55306613649138E-4]:8.19482514916E-1,6[&rate=5.55306613649138E-4]:7.564688162858E-1)[&rate=5.55306613649138E-4]:2.706159239638E-2)[&rate=5.55306613649138E-4]:2.225617036808E-1)[&rate=5.55306613649138E-4]:5.355165648156E-1)[&rate=5.55306613649138E-4]:7.291239839846E-1,101[&rate=5.55306613649138E-4]:1.215938140615E0)[&rate=5.55306613649138E-4]:4.405149379947E-1)[&rate=5.55306613649138E-4]:5.469154085648E-2)[&rate=5.55306613649138E-4]:2.327506142319E-2)[&rate=5.55306613649138E-4]:3.680461637786E-2)[&rate=5.55306613649138E-4]:1.955675263026E-1,38[&rate=5.55306613649138E-4]:9.253216536473E-1)[&rate=5.55306613649138E-4]:2.353671866952E-1,((((127[&rate=5.55306613649138E-4]:2.411044293506E0,121[&rate=5.55306613649138E-4]:1.969948403095E0)[&rate=5.55306613649138E-4]:2.410366188516E-1,35[&rate=5.55306613649138E-4]:8.495762468676E-2)[&rate=5.55306613649138E-4]:6.086919743657E-2,36[&rate=5.55306613649138E-4]:1.924021645891E-1)[&rate=5.55306613649138E-4]:1.034101951645E-1,((45[&rate=5.55306613649138E-4]:7.393851097567E-1,(((43[&rate=5.55306613649138E-4]:5.110916259419E-1,(41[&rate=5.55306613649138E-4]:4.217669609457E-1,(48[&rate=5.55306613649138E-4]:2.622280259654E-1,42[&rate=5.55306613649138E-4]:2.239766598451E-1)[&rate=5.55306613649138E-4]:2.032547819748E-1)[&rate=5.55306613649138E-4]:3.467985625323E-2)[&rate=5.55306613649138E-4]:9.537740810958E-2,46[&rate=5.55306613649138E-4]:6.064690340515E-1)[&rate=5.55306613649138E-4]:6.142906870399E-2,((44[&rate=5.55306613649138E-4]:4.462323606535E-1,((49[&rate=5.55306613649138E-4]:2.457840026919E-1,50[&rate=5.55306613649138E-4]:2.457840026919E-1)[&rate=5.55306613649138E-4]:1.54793726258E-1,47[&rate=5.55306613649138E-4]:4.333646141957E-1)[&rate=5.55306613649138E-4]:1.833222733212E-2)[&rate=5.55306613649138E-4]:2.100813267563E-1,51[&rate=5.55306613649138E-4]:6.344557639126E-1)[&rate=5.55306613649138E-4]:6.119934471373E-3)[&rate=5.55306613649138E-4]:7.968372831265E-2)[&rate=5.55306613649138E-4]:1.32754776836E-1,(128[&rate=5.55306613649138E-4]:1.223733247735E0,(((((132[&rate=5.55306613649138E-4]:1.470681680595E-1,(130[&rate=5.55306613649138E-4]:9.419386881887E-2,131[&rate=5.55306613649138E-4]:9.693359484622E-2)[&rate=5.55306613649138E-4]:5.01345732133E-2)[&rate=5.55306613649138E-4]:7.023021330896E-2,129[&rate=5.55306613649138E-4]:2.145586553411E-1)[&rate=5.55306613649138E-4]:3.27322554759E-1,69[&rate=5.55306613649138E-4]:6.898264155797E-1)[&rate=5.55306613649138E-4]:4.627235841307E-2,118[&rate=5.55306613649138E-4]:7.251398698831E-1)[&rate=5.55306613649138E-4]:4.169694724593E-1,((65[&rate=5.55306613649138E-4]:2.028781747407E-1,(60[&rate=5.55306613649138E-4]:1.343974160357E-1,(62[&rate=5.55306613649138E-4]:1.435314406549E-1,64[&rate=5.55306613649138E-4]:1.024355502438E-1)[&rate=5.55306613649138E-4]:1.826467972986E-1)[&rate=5.55306613649138E-4]:6.848075870493E-2)[&rate=5.55306613649138E-4]:3.05474484015E-1,(63[&rate=5.55306613649138E-4]:1.402201402685E-1,61[&rate=5.55306613649138E-4]:1.813160306795E-1)[&rate=5.55306613649138E-4]:5.188174499939E-1)[&rate=5.55306613649138E-4]:4.41975861669E-1)[&rate=5.55306613649138E-4]:2.213499327894E-1)[&rate=5.55306613649138E-4]:4.218028511496E-1)[&rate=5.55306613649138E-4]:1.324680416915E-1)[&rate=5.55306613649138E-4]:3.090863765391E-1)[&rate=5.55306613649138E-4]:1.029105039987E-1)[&rate=5.55306613649138E-4]:9.212462590285E-2)[&rate=5.55306613649138E-4]:1.167468737113E-1)[&rate=5.55306613649138E-4]:1.235083598177E-2,33[&rate=5.55306613649138E-4]:3.004178627067E-3)[&rate=5.55306613649138E-4]:2.6586235881E-3,32[&rate=5.55306613649138E-4]:1.833501604516E-4);
```
