## Supplementary File S2 for "Epidemiological and genomic investigation of chikungunya virus in Rio de Janeiro state, Brazil, between 2015 and 2018": empirical.trees (part 2 of 15)

```
tree STATE_6210000 [&joint=-20973.215294111455,lnP=-20973.215294111455] = [&R] (33[&rate=5.674154168012998E-4]:1.270442913196E-1,(32[&rate=5.674154168012998E-4]:7.922899259185E-2,((((67[&rate=5.674154168012998E-4]:2.970952473598E-1,(122[&rate=5.674154168012998E-4]:6.322014178507E-1,(123[&rate=5.674154168012998E-4]:9.109030294189E-2,124[&rate=5.674154168012998E-4]:8.835806250477E-2)[&rate=5.674154168012998E-4]:5.411111149088E-1)[&rate=5.674154168012998E-4]:1.661663798497E-1)[&rate=5.674154168012998E-4]:1.329875753179E-1,(66[&rate=5.674154168012998E-4]:1.050355251011E-1,(((((138[&rate=5.674154168012998E-4]:2.570500933709E-1,136[&rate=5.674154168012998E-4]:1.255432440557E-1)[&rate=5.674154168012998E-4]:4.666890434546E-1,135[&rate=5.674154168012998E-4]:5.237391368255E-1)[&rate=5.674154168012998E-4]:1.949643850773E-1,119[&rate=5.674154168012998E-4]:1.066648727382E0)[&rate=5.674154168012998E-4]:5.13677360167E-1,126[&rate=5.674154168012998E-4]:7.946235649054E-1)[&rate=5.674154168012998E-4]:3.832801638787E-1,120[&rate=5.674154168012998E-4]:1.867715840469E0)[&rate=5.674154168012998E-4]:1.74305986002E-1)[&rate=5.674154168012998E-4]:3.250472975766E-1)[&rate=5.674154168012998E-4]:3.910837807265E-1,(((125[&rate=5.674154168012998E-4]:1.018395432208E0,((((((81[&rate=5.674154168012998E-4]:3.235754409934E-2,80[&rate=5.674154168012998E-4]:3.235754409934E-2)[&rate=5.674154168012998E-4]:3.411036383073E-1,(73[&rate=5.674154168012998E-4]:1.109009584784E-1,77[&rate=5.674154168012998E-4]:1.054215064237E-1)[&rate=5.674154168012998E-4]:3.118752924214E-1)[&rate=5.674154168012998E-4]:1.156791605613E-1,71[&rate=5.674154168012998E-4]:4.699622607763E-1)[&rate=5.674154168012998E-4]:5.514568055402E-3,(82[&rate=5.674154168012998E-4]:2.46401684516E-1,(79[&rate=5.674154168012998E-4]:8.995823621737E-2,(72[&rate=5.674154168012998E-4]:1.243288192971E-2,78[&rate=5.674154168012998E-4]:3.435069014903E-2)[&rate=5.674154168012998E-4]:5.560754606834E-2)[&rate=5.674154168012998E-4]:1.482242702166E-1)[&rate=5.674154168012998E-4]:2.646915826718E-1)[&rate=5.674154168012998E-4]:1.977844004618E-1,(75[&rate=5.674154168012998E-4]:6.915647678732E-1,((70[&rate=5.674154168012998E-4]:3.494259638652E-1,74[&rate=5.674154168012998E-4]:3.877821282487E-1)[&rate=5.674154168012998E-4]:2.621582015798E-2,76[&rate=5.674154168012998E-4]:4.139979484066E-1)[&rate=5.674154168012998E-4]:2.775668194665E-1)[&rate=5.674154168012998E-4]:5.01896121052E-2)[&rate=5.674154168012998E-4]:7.381516811305E-1,(53[&rate=5.674154168012998E-4]:6.584314615096E-1,(((((12[&rate=5.674154168012998E-4]:3.009770418495E-1,5[&rate=5.674154168012998E-4]:2.626208774661E-1)[&rate=5.674154168012998E-4]:1.620727303615E-1,29[&rate=5.674154168012998E-4]:5.698990872796E-1)[&rate=5.674154168012998E-4]:3.780204231687E-1,103[&rate=5.674154168012998E-4]:7.150427981195E-1)[&rate=5.674154168012998E-4]:8.728215023634E-1,((134[&rate=5.674154168012998E-4]:8.457477731215E-2,137[&rate=5.674154168012998E-4]:1.558076540244E-1)[&rate=5.674154168012998E-4]:1.273848058162E-1,133[&rate=5.674154168012998E-4]:2.420965694295E-1)[&rate=5.674154168012998E-4]:4.553567721493E-1)[&rate=5.674154168012998E-4]:6.5890043853E-1,52[&rate=5.674154168012998E-4]:5.82471004452E-1)[&rate=5.674154168012998E-4]:8.4157178369E-2)[&rate=5.674154168012998E-4]:7.50115409871E-2)[&rate=5.674154168012998E-4]:4.953349433727E-1)[&rate=5.674154168012998E-4]:4.044192677748E-1,(68[&rate=5.674154168012998E-4]:6.944270642516E-1,(((56[&rate=5.674154168012998E-4]:3.76441711322E-1,55[&rate=5.674154168012998E-4]:3.76441711322E-1)[&rate=5.674154168012998E-4]:7.063487694608E-2,(58[&rate=5.674154168012998E-4]:2.795924471497E-1,(37[&rate=5.674154168012998E-4]:1.689600473573E-1,(59[&rate=5.674154168012998E-4]:1.14762309661E-1,54[&rate=5.674154168012998E-4]:7.651094354081E-2)[&rate=5.674154168012998E-4]:1.594637157605E-2)[&rate=5.674154168012998E-4]:1.297580828525E-1)[&rate=5.674154168012998E-4]:1.948065454901E-1)[&rate=5.674154168012998E-4]:3.681179369319E-2,57[&rate=5.674154168012998E-4]:4.9481734371E-1)[&rate=5.674154168012998E-4]:2.515222888476E-1)[&rate=5.674154168012998E-4]:5.617209690647E-1)[&rate=5.674154168012998E-4]:6.76559190903E-2,((((((146[&rate=5.674154168012998E-4]:6.671879584084E-1,((2[&rate=5.674154168012998E-4]:8.784874386343E-1,((31[&rate=5.674154168012998E-4]:8.087896370999E-1,(22[&rate=5.674154168012998E-4]:4.547292278679E-1,27[&rate=5.674154168012998E-4]:4.711675840323E-1)[&rate=5.674154168012998E-4]:2.99265888684E-1)[&rate=5.674154168012998E-4]:7.090788570949E-2,(26[&rate=5.674154168012998E-4]:4.869091271132E-1,(7[&rate=5.674154168012998E-4]:2.885009667853E-1,8[&rate=5.674154168012998E-4]:2.885009667853E-1)[&rate=5.674154168012998E-4]:9.155884525939E-2)[&rate=5.674154168012998E-4]:3.489527792578E-1)[&rate=5.674154168012998E-4]:2.26187176099E-1)[&rate=5.674154168012998E-4]:1.588923429885E0,((147[&rate=5.674154168012998E-4]:4.974830781925E-1,16[&rate=5.674154168012998E-4]:2.525598955129E0)[&rate=5.674154168012998E-4]:1.460747676345E-2,40[&rate=5.674154168012998E-4]:4.547135057757E-1)[&rate=5.674154168012998E-4]:5.597155991427E-2)[&rate=5.674154168012998E-4]:3.628431348351E-2)[&rate=5.674154168012998E-4]:1.338899721741E-2,97[&rate=5.674154168012998E-4]:4.893201250247E-1)[&rate=5.674154168012998E-4]:4.395534702935E-3,39[&rate=5.674154168012998E-4]:5.647539110938E-1)[&rate=5.674154168012998E-4]:6.105396826878E-2,(((((((144[&rate=5.674154168012998E-4]:3.064926402275E-1,(145[&rate=5.674154168012998E-4]:7.616591899178E-2,141[&rate=5.674154168012998E-4]:7.34261929642E-2)[&rate=5.674154168012998E-4]:2.358061732906E-1)[&rate=5.674154168012998E-4]:1.966930961631E-1,142[&rate=5.674154168012998E-4]:5.086651884455E-1)[&rate=5.674154168012998E-4]:8.606555199935E-1,(((((148[&rate=5.674154168012998E-4]:2.735823439501E-1,143[&rate=5.674154168012998E-4]:2.708426179227E-1)[&rate=5.674154168012998E-4]:4.162940542635E-1,116[&rate=5.674154168012998E-4]:6.515202338298E-1)[&rate=5.674154168012998E-4]:1.079834877385E-2,(111[&rate=5.674154168012998E-4]:3.604612429631E-1,(106[&rate=5.674154168012998E-4]:3.199936909315E-1,139[&rate=5.674154168012998E-4]:5.117745128493E-1)[&rate=5.674154168012998E-4]:2.402919586722E-2)[&rate=5.674154168012998E-4]:3.785696684077E-1)[&rate=5.674154168012998E-4]:1.160677113532E-1,((13[&rate=5.674154168012998E-4]:3.810251457703E-1,19[&rate=5.674154168012998E-4]:4.19381310154E-1)[&rate=5.674154168012998E-4]:2.682900333823E-1,(115[&rate=5.674154168012998E-4]:5.291394285793E-1,((109[&rate=5.674154168012998E-4]:3.194328897233E-1,107[&rate=5.674154168012998E-4]:3.002548075316E-1)[&rate=5.674154168012998E-4]:9.737353060144E-2,((104[&rate=5.674154168012998E-4]:2.078875854846E-1,114[&rate=5.674154168012998E-4]:1.476136128818E-1)[&rate=5.674154168012998E-4]:1.335005681767E-1,108[&rate=5.674154168012998E-4]:3.386484276339E-1)[&rate=5.674154168012998E-4]:5.62401844717E-2)[&rate=5.674154168012998E-4]:1.917850630491E-1)[&rate=5.674154168012998E-4]:3.798396975145E-2)[&rate=5.674154168012998E-4]:2.112628956262E-1)[&rate=5.674154168012998E-4]:3.06171743184E-1,((((117[&rate=5.674154168012998E-4]:2.282524551446E-1,112[&rate=5.674154168012998E-4]:2.25512729117E-1)[&rate=5.674154168012998E-4]:5.029114260761E-1,(((30[&rate=5.674154168012998E-4]:2.28561710561E-1,4[&rate=5.674154168012998E-4]:5.595897083501E-2)[&rate=5.674154168012998E-4]:4.099153278651E-1,113[&rate=5.674154168012998E-4]:5.234085452752E-1)[&rate=5.674154168012998E-4]:5.410178510958E-2,9[&rate=5.674154168012998E-4]:5.692911523028E-1)[&rate=5.674154168012998E-4]:1.509138248083E-1)[&rate=5.674154168012998E-4]:1.09600685034E-1,(105[&rate=5.674154168012998E-4]:6.81318400494E-1,110[&rate=5.674154168012998E-4]:7.032362087131E-1)[&rate=5.674154168012998E-4]:1.293091794593E-1)[&rate=5.674154168012998E-4]:1.174002723189E-1,(14[&rate=5.674154168012998E-4]:3.317979024111E-1,17[&rate=5.674154168012998E-4]:3.701540667948E-1)[&rate=5.674154168012998E-4]:6.236272101349E-1)[&rate=5.674154168012998E-4]:2.113247054167E-1)[&rate=5.674154168012998E-4]:2.996815075E-2)[&rate=5.674154168012998E-4]:4.683325508381E-3,((((11[&rate=5.674154168012998E-4]:5.119958675494E-1,140[&rate=5.674154168012998E-4]:4.928177853576E-1)[&rate=5.674154168012998E-4]:3.015008624427E-1,((20[&rate=5.674154168012998E-4]:3.593268430713E-1,25[&rate=5.674154168012998E-4]:3.78504925263E-1)[&rate=5.674154168012998E-4]:3.881359095708E-1,23[&rate=5.674154168012998E-4]:7.556819307242E-1)[&rate=5.674154168012998E-4]:1.427463061171E-1)[&rate=5.674154168012998E-4]:2.589149413573E-1,((1[&rate=5.674154168012998E-4]:6.908226964564E-2,(21[&rate=5.674154168012998E-4]:6.718974537826E-1,28[&rate=5.674154168012998E-4]:6.965549880291E-1)[&rate=5.674154168012998E-4]:1.588286514795E-1)[&rate=5.674154168012998E-4]:1.998663824226E-1,24[&rate=5.674154168012998E-4]:1.049770569877E0)[&rate=5.674154168012998E-4]:1.185315124318E-1)[&rate=5.674154168012998E-4]:4.586538371687E-2,102[&rate=5.674154168012998E-4]:5.25236304088E-2)[&rate=5.674154168012998E-4]:7.490506107277E-2)[&rate=5.674154168012998E-4]:2.367646470326E-1,((((88[&rate=5.674154168012998E-4]:1.103505808601E-1,89[&rate=5.674154168012998E-4]:1.240492109971E-1)[&rate=5.674154168012998E-4]:1.399341048689E-1,((87[&rate=5.674154168012998E-4]:1.299392251531E-1,((91[&rate=5.674154168012998E-4]:3.609830983148E-2,90[&rate=5.674154168012998E-4]:3.609830983148E-2)[&rate=5.674154168012998E-4]:5.4267745876E-2,92[&rate=5.674154168012998E-4]:9.036605570748E-2)[&rate=5.674154168012998E-4]:5.327179958259E-2)[&rate=5.674154168012998E-4]:5.381160947074E-2,((86[&rate=5.674154168012998E-4]:1.057253377183E-1,((85[&rate=5.674154168012998E-4]:4.696183331405E-2,84[&rate=5.674154168012998E-4]:4.696183331405E-2)[&rate=5.674154168012998E-4]:2.643379248699E-2,93[&rate=5.674154168012998E-4]:8.709425593805E-2)[&rate=5.674154168012998E-4]:3.232971191723E-2)[&rate=5.674154168012998E-4]:4.510068288898E-3,83[&rate=5.674154168012998E-4]:1.102354060072E-1)[&rate=5.674154168012998E-4]:7.351542861664E-2)[&rate=5.674154168012998E-4]:6.653385110521E-2)[&rate=5.674154168012998E-4]:8.507739389927E-1,3[&rate=5.674154168012998E-4]:5.613325973246E-1)[&rate=5.674154168012998E-4]:1.620545403079E-1,((6[&rate=5.674154168012998E-4]:3.666650445409E-1,18[&rate=5.674154168012998E-4]:4.29678743171E-1)[&rate=5.674154168012998E-4]:2.791249288236E-1,(10[&rate=5.674154168012998E-4]:2.980536922976E-1,15[&rate=5.674154168012998E-4]:3.364098566811E-1)[&rate=5.674154168012998E-4]:3.641746372312E-1)[&rate=5.674154168012998E-4]:1.296519587885E-1)[&rate=5.674154168012998E-4]:6.380664748544E-1)[&rate=5.674154168012998E-4]:3.594646782566E-1,101[&rate=5.674154168012998E-4]:7.181785647158E-1)[&rate=5.674154168012998E-4]:8.235924570314E-1,(((94[&rate=5.674154168012998E-4]:3.045709224727E-1,100[&rate=5.674154168012998E-4]:3.045709224727E-1)[&rate=5.674154168012998E-4]:1.182047366301E-1,95[&rate=5.674154168012998E-4]:5.074751126549E-1)[&rate=5.674154168012998E-4]:1.853272374191E-1,((96[&rate=5.674154168012998E-4]:6.504831435625E-1,99[&rate=5.674154168012998E-4]:6.860022692454E-1)[&rate=5.674154168012998E-4]:1.160163833636E-2,98[&rate=5.674154168012998E-4]:6.757459840845E-1)[&rate=5.674154168012998E-4]:6.12740424072E-3)[&rate=5.674154168012998E-4]:1.514877497453E-2)[&rate=5.674154168012998E-4]:5.720101660911E-2)[&rate=5.674154168012998E-4]:2.619350070134E-1,38[&rate=5.674154168012998E-4]:8.194368754469E-1)[&rate=5.674154168012998E-4]:3.911018295443E-1,((((((((131[&rate=5.674154168012998E-4]:3.808999878716E-2,130[&rate=5.674154168012998E-4]:3.535027275981E-2)[&rate=5.674154168012998E-4]:1.189369058099E-1,129[&rate=5.674154168012998E-4]:1.542871785697E-1)[&rate=5.674154168012998E-4]:5.021503079132E-2,132[&rate=5.674154168012998E-4]:2.072419353884E-1)[&rate=5.674154168012998E-4]:3.70548170183E-1,(118[&rate=5.674154168012998E-4]:4.148524524168E-1,69[&rate=5.674154168012998E-4]:4.258113565265E-1)[&rate=5.674154168012998E-4]:2.971842284972E-1)[&rate=5.674154168012998E-4]:7.998201850865E-1,(((65[&rate=5.674154168012998E-4]:1.025351506202E-1,(60[&rate=5.674154168012998E-4]:4.769911182404E-2,64[&rate=5.674154168012998E-4]:1.983840433307E-1)[&rate=5.674154168012998E-4]:5.483603879616E-2)[&rate=5.674154168012998E-4]:5.069967740316E-3,62[&rate=5.674154168012998E-4]:2.993859402783E-1)[&rate=5.674154168012998E-4]:2.614962305191E-1,(63[&rate=5.674154168012998E-4]:1.405974525979E-1,61[&rate=5.674154168012998E-4]:1.816933430089E-1)[&rate=5.674154168012998E-4]:3.791888277884E-1)[&rate=5.674154168012998E-4]:9.509746952032E-1)[&rate=5.674154168012998E-4]:9.76179106662E-2,128[&rate=5.674154168012998E-4]:1.469748749269E0)[&rate=5.674154168012998E-4]:1.32124248501E-1,(45[&rate=5.674154168012998E-4]:6.621923334391E-1,((51[&rate=5.674154168012998E-4]:3.697533248685E-1,(44[&rate=5.674154168012998E-4]:6.775886657361E-2,47[&rate=5.674154168012998E-4]:7.322334744787E-2)[&rate=5.674154168012998E-4]:3.238523817922E-1)[&rate=5.674154168012998E-4]:1.598942169809E-1,((49[&rate=5.674154168012998E-4]:2.289036866972E-1,50[&rate=5.674154168012998E-4]:2.289036866972E-1)[&rate=5.674154168012998E-4]:2.779049006916E-1,(43[&rate=5.674154168012998E-4]:4.714835139061E-1,(46[&rate=5.674154168012998E-4]:4.006145602458E-1,((41[&rate=5.674154168012998E-4]:2.22408080364E-1,42[&rate=5.674154168012998E-4]:2.278725612382E-1)[&rate=5.674154168012998E-4]:1.312636680922E-2,48[&rate=5.674154168012998E-4]:2.792502941677E-1)[&rate=5.674154168012998E-4]:1.104353043296E-1)[&rate=5.674154168012998E-4]:7.086895366031E-2)[&rate=5.674154168012998E-4]:6.811195872845E-2)[&rate=5.674154168012998E-4]:1.737447358638E-2)[&rate=5.674154168012998E-4]:1.134191085295E-1)[&rate=5.674154168012998E-4]:1.662844520399E-1)[&rate=5.674154168012998E-4]:2.004328979542E-1,((35[&rate=5.674154168012998E-4]:1.070924810729E-1,36[&rate=5.674154168012998E-4]:1.536678235386E-1)[&rate=5.674154168012998E-4]:1.207302922979E-1,(127[&rate=5.674154168012998E-4]:2.536178222764E0,121[&rate=5.674154168012998E-4]:2.095082332353E0)[&rate=5.674154168012998E-4]:2.587678382777E-1)[&rate=5.674154168012998E-4]:4.571599906607E-2)[&rate=5.674154168012998E-4]:3.346344860388E-1)[&rate=5.674154168012998E-4]:1.679100561586E-1)[&rate=5.674154168012998E-4]:4.508328876991E-2)[&rate=5.674154168012998E-4]:4.975184294807E-2,34[&rate=5.674154168012998E-4]:7.904747722168E-3)[&rate=5.674154168012998E-4]:9.324205308876E-2)[&rate=5.674154168012998E-4]:4.233584667309E-2);
tree STATE_6300000 [&joint=-20961.96031577889,lnP=-20961.96031577889] = [&R] (((((67[&rate=6.172123641776259E-4]:2.338794348827E-1,(122[&rate=6.172123641776259E-4]:2.265709745915E-1,(123[&rate=6.172123641776259E-4]:2.182761240617E-1,124[&rate=6.172123641776259E-4]:2.155438836246E-1)[&rate=6.172123641776259E-4]:8.294850529838E-3)[&rate=6.172123641776259E-4]:5.085810106319E-1)[&rate=6.172123641776259E-4]:2.242129857992E-1,66[&rate=6.172123641776259E-4]:4.580924206819E-1)[&rate=6.172123641776259E-4]:3.855659756948E-2,(126[&rate=6.172123641776259E-4]:1.158025928903E0,((138[&rate=6.172123641776259E-4]:2.823968511508E-1,136[&rate=6.172123641776259E-4]:1.508900018356E-1)[&rate=6.172123641776259E-4]:4.717503790232E-1,(135[&rate=6.172123641776259E-4]:4.362634354159E-1,(120[&rate=6.172123641776259E-4]:6.112735018852E-1,119[&rate=6.172123641776259E-4]:7.071639128441E-1)[&rate=6.172123641776259E-4]:7.704472805127E-2)[&rate=6.172123641776259E-4]:1.17883794758E-1)[&rate=6.172123641776259E-4]:1.041636015894E0)[&rate=6.172123641776259E-4]:5.85797279033E-1)[&rate=6.172123641776259E-4]:4.861649077932E-1,(33[&rate=6.172123641776259E-4]:1.023435424487E-1,(((((((39[&rate=6.172123641776259E-4]:3.63368882352E-1,(2[&rate=6.172123641776259E-4]:6.387203750778E-1,((22[&rate=6.172123641776259E-4]:2.646650841275E-1,27[&rate=6.172123641776259E-4]:2.811034402919E-1)[&rate=6.172123641776259E-4]:3.470724693854E-1,(31[&rate=6.172123641776259E-4]:6.646366384161E-1,((7[&rate=6.172123641776259E-4]:1.124563234107E-1,8[&rate=6.172123641776259E-4]:1.124563234107E-1)[&rate=6.172123641776259E-4]:3.299699197176E-1,26[&rate=6.172123641776259E-4]:5.492755581968E-1)[&rate=6.172123641776259E-4]:7.152546378097E-2)[&rate=6.172123641776259E-4]:1.895435644867E-3)[&rate=6.172123641776259E-4]:1.995855612909E-1)[&rate=6.172123641776259E-4]:1.681374310104E0)[&rate=6.172123641776259E-4]:1.328367358653E-2,(((94[&rate=6.172123641776259E-4]:9.882989086335E-2,100[&rate=6.172123641776259E-4]:9.882989086335E-2)[&rate=6.172123641776259E-4]:1.202412201452E-1,95[&rate=6.172123641776259E-4]:3.037705645606E-1)[&rate=6.172123641776259E-4]:1.944029217648E-1,98[&rate=6.172123641776259E-4]:4.872445245766E-1)[&rate=6.172123641776259E-4]:1.782333190821E-2)[&rate=6.172123641776259E-4]:2.45403545196E-3,((((((6[&rate=6.172123641776259E-4]:3.100733338247E-1,18[&rate=6.172123641776259E-4]:3.730870324549E-1)[&rate=6.172123641776259E-4]:9.468466568513E-2,(10[&rate=6.172123641776259E-4]:1.8188780241E-1,15[&rate=6.172123641776259E-4]:2.202439667935E-1)[&rate=6.172123641776259E-4]:2.393085532642E-1)[&rate=6.172123641776259E-4]:3.06213117449E-1,(3[&rate=6.172123641776259E-4]:5.30685547262E-1,((((85[&rate=6.172123641776259E-4]:1.143895156548E-1,(86[&rate=6.172123641776259E-4]:4.408089939679E-2,83[&rate=6.172123641776259E-4]:4.408089939679E-2)[&rate=6.172123641776259E-4]:7.030861625798E-2)[&rate=6.172123641776259E-4]:1.489169212588E-1,(((91[&rate=6.172123641776259E-4]:4.709444905435E-2,90[&rate=6.172123641776259E-4]:4.709444905435E-2)[&rate=6.172123641776259E-4]:5.36621811956E-2,92[&rate=6.172123641776259E-4]:1.007566302499E-1)[&rate=6.172123641776259E-4]:8.756532582429E-2,(93[&rate=6.172123641776259E-4]:4.694295429887E-2,84[&rate=6.172123641776259E-4]:3.324432416185E-2)[&rate=6.172123641776259E-4]:1.413790017754E-1)[&rate=6.172123641776259E-4]:8.868311097638E-2)[&rate=6.172123641776259E-4]:8.392408113324E-2,(88[&rate=6.172123641776259E-4]:3.044609077406E-2,89[&rate=6.172123641776259E-4]:4.414472091108E-2)[&rate=6.172123641776259E-4]:3.167844272728E-1)[&rate=6.172123641776259E-4]:9.445119940715E-2,87[&rate=6.172123641776259E-4]:4.41681717454E-1)[&rate=6.172123641776259E-4]:6.287298572051E-1)[&rate=6.172123641776259E-4]:1.282307751764E-1)[&rate=6.172123641776259E-4]:7.407716641455E-1,((((144[&rate=6.172123641776259E-4]:5.351013095069E-2,(141[&rate=6.172123641776259E-4]:4.36438740065E-2,145[&rate=6.172123641776259E-4]:4.638360003408E-2)[&rate=6.172123641776259E-4]:1.260598297155E-2)[&rate=6.172123641776259E-4]:2.84446175654E-1,142[&rate=6.172123641776259E-4]:3.434357586597E-1)[&rate=6.172123641776259E-4]:1.144714926604E0,((((116[&rate=6.172123641776259E-4]:4.461945595582E-1,(139[&rate=6.172123641776259E-4]:4.685154132081E-1,(106[&rate=6.172123641776259E-4]:1.565346890702E-1,111[&rate=6.172123641776259E-4]:1.729730452346E-1)[&rate=6.172123641776259E-4]:1.201999022202E-1)[&rate=6.172123641776259E-4]:2.297339408706E-1)[&rate=6.172123641776259E-4]:4.005397539429E-2,(148[&rate=6.172123641776259E-4]:1.828676561626E-1,143[&rate=6.172123641776259E-4]:1.801279301353E-1)[&rate=6.172123641776259E-4]:3.417370431735E-1)[&rate=6.172123641776259E-4]:4.169936254868E-1,(((108[&rate=6.172123641776259E-4]:4.261487368703E-1,((104[&rate=6.172123641776259E-4]:9.809026659154E-2,114[&rate=6.172123641776259E-4]:3.781629398877E-2)[&rate=6.172123641776259E-4]:3.1894447639E-1,107[&rate=6.172123641776259E-4]:4.170347429815E-1)[&rate=6.172123641776259E-4]:1.185371991613E-2)[&rate=6.172123641776259E-4]:4.305769480659E-2,109[&rate=6.172123641776259E-4]:4.91124239896E-1)[&rate=6.172123641776259E-4]:2.57722512404E-1,(115[&rate=6.172123641776259E-4]:6.272276125357E-1,(13[&rate=6.172123641776259E-4]:3.508437577676E-1,19[&rate=6.172123641776259E-4]:3.891999221513E-1)[&rate=6.172123641776259E-4]:3.585756355899E-1)[&rate=6.172123641776259E-4]:4.216708496976E-2)[&rate=6.172123641776259E-4]:2.338474629338E-1)[&rate=6.172123641776259E-4]:2.018382779533E-2,((9[&rate=6.172123641776259E-4]:5.220384871152E-1,(112[&rate=6.172123641776259E-4]:4.968986163859E-1,(30[&rate=6.172123641776259E-4]:2.256881392514E-1,4[&rate=6.172123641776259E-4]:5.308539952539E-2)[&rate=6.172123641776259E-4]:3.862789702854E-1)[&rate=6.172123641776259E-4]:3.335904881138E-2)[&rate=6.172123641776259E-4]:2.17774209298E-1,((113[&rate=6.172123641776259E-4]:5.571425881524E-1,(105[&rate=6.172123641776259E-4]:4.790439707577E-1,110[&rate=6.172123641776259E-4]:5.009617789768E-1)[&rate=6.172123641776259E-4]:5.070135712085E-2)[&rate=6.172123641776259E-4]:1.660633985395E-1,(117[&rate=6.172123641776259E-4]:4.909268534783E-1,(14[&rate=6.172123641776259E-4]:3.502230996028E-1,17[&rate=6.172123641776259E-4]:3.885792639865E-1)[&rate=6.172123641776259E-4]:1.379640278479E-1)[&rate=6.172123641776259E-4]:2.350188592411E-1)[&rate=6.172123641776259E-4]:2.482588780347E-2)[&rate=6.172123641776259E-4]:2.575858945611E-1)[&rate=6.172123641776259E-4]:3.099301764812E-1)[&rate=6.172123641776259E-4]:1.21817253184E-2,((102[&rate=6.172123641776259E-4]:1.489282266552E-1,((23[&rate=6.172123641776259E-4]:7.908569553175E-1,(20[&rate=6.172123641776259E-4]:6.056346575047E-1,25[&rate=6.172123641776259E-4]:6.248127396965E-1)[&rate=6.172123641776259E-4]:1.770031197307E-1)[&rate=6.172123641776259E-4]:7.552989996584E-2,(140[&rate=6.172123641776259E-4]:3.702895124687E-1,11[&rate=6.172123641776259E-4]:3.894675946604E-1)[&rate=6.172123641776259E-4]:3.919877537737E-1)[&rate=6.172123641776259E-4]:4.332263028785E-1)[&rate=6.172123641776259E-4]:2.586318927638E-2,(((21[&rate=6.172123641776259E-4]:5.436034139662E-1,28[&rate=6.172123641776259E-4]:5.682609482126E-1)[&rate=6.172123641776259E-4]:3.009507528539E-1,1[&rate=6.172123641776259E-4]:8.291033120357E-2)[&rate=6.172123641776259E-4]:5.604304753744E-2,24[&rate=6.172123641776259E-4]:9.197752965492E-1)[&rate=6.172123641776259E-4]:4.166599549987E-1)[&rate=6.172123641776259E-4]:7.896565218489E-2)[&rate=6.172123641776259E-4]:1.486706444948E-1)[&rate=6.172123641776259E-4]:8.154825216864E-1,101[&rate=6.172123641776259E-4]:1.212430782243E0)[&rate=6.172123641776259E-4]:8.26392658467E-2,16[&rate=6.172123641776259E-4]:2.407398815213E0)[&rate=6.172123641776259E-4]:5.72007022949E-2)[&rate=6.172123641776259E-4]:1.165493054992E-1,((40[&rate=6.172123641776259E-4]:3.939905294838E-1,(96[&rate=6.172123641776259E-4]:3.748370553221E-1,99[&rate=6.172123641776259E-4]:4.10356181005E-1)[&rate=6.172123641776259E-4]:1.339075725224E-1)[&rate=6.172123641776259E-4]:3.486126624031E-2,(97[&rate=6.172123641776259E-4]:3.442985527419E-1,(147[&rate=6.172123641776259E-4]:4.184447903282E-1,146[&rate=6.172123641776259E-4]:4.812863203828E-1)[&rate=6.172123641776259E-4]:5.426906296025E-2)[&rate=6.172123641776259E-4]:1.3514991616E-2)[&rate=6.172123641776259E-4]:6.680410116555E-2)[&rate=6.172123641776259E-4]:8.377872358497E-3,38[&rate=6.172123641776259E-4]:4.357277583191E-1)[&rate=6.172123641776259E-4]:4.602298067477E-1,(35[&rate=6.172123641776259E-4]:3.272082951001E-3,(((((69[&rate=6.172123641776259E-4]:6.202595661433E-1,(((130[&rate=6.172123641776259E-4]:8.681591048534E-2,131[&rate=6.172123641776259E-4]:8.95556365127E-2)[&rate=6.172123641776259E-4]:1.102061593571E-1,(129[&rate=6.172123641776259E-4]:1.892226929151E-1,132[&rate=6.172123641776259E-4]:1.919624189424E-1)[&rate=6.172123641776259E-4]:7.799376927426E-3)[&rate=6.172123641776259E-4]:2.500249729958E-1,118[&rate=6.172123641776259E-4]:5.840333442082E-1)[&rate=6.172123641776259E-4]:2.526731782539E-2)[&rate=6.172123641776259E-4]:7.425331052323E-1,((121[&rate=6.172123641776259E-4]:9.035906887212E-1,127[&rate=6.172123641776259E-4]:1.344686579132E0)[&rate=6.172123641776259E-4]:8.981664858977E-1,128[&rate=6.172123641776259E-4]:1.204496900646E0)[&rate=6.172123641776259E-4]:7.610839222298E-3)[&rate=6.172123641776259E-4]:1.111071948953E-1,((((60[&rate=6.172123641776259E-4]:2.415973109309E-2,64[&rate=6.172123641776259E-4]:1.748446625998E-1)[&rate=6.172123641776259E-4]:8.890606974683E-2,62[&rate=6.172123641776259E-4]:3.048466227577E-1)[&rate=6.172123641776259E-4]:6.922404839608E-2,65[&rate=6.172123641776259E-4]:1.82289849236E-1)[&rate=6.172123641776259E-4]:2.709990077581E-1,(63[&rate=6.172123641776259E-4]:1.287236097475E-2,61[&rate=6.172123641776259E-4]:5.39682513858E-2)[&rate=6.172123641776259E-4]:5.91101427526E-1)[&rate=6.172123641776259E-4]:8.178712832494E-1)[&rate=6.172123641776259E-4]:8.63106596719E-2,(45[&rate=6.172123641776259E-4]:5.94034854202E-1,((47[&rate=6.172123641776259E-4]:3.08931527837E-1,44[&rate=6.172123641776259E-4]:3.034670469628E-1)[&rate=6.172123641776259E-4]:2.311437177043E-1,((49[&rate=6.172123641776259E-4]:4.215810841273E-1,50[&rate=6.172123641776259E-4]:4.215810841273E-1)[&rate=6.172123641776259E-4]:7.537888207371E-2,(51[&rate=6.172123641776259E-4]:4.89261847172E-1,(46[&rate=6.172123641776259E-4]:4.507457865606E-1,(((42[&rate=6.172123641776259E-4]:1.626549775697E-1,48[&rate=6.172123641776259E-4]:2.009063436899E-1)[&rate=6.172123641776259E-4]:1.723062027698E-2,41[&rate=6.172123641776259E-4]:1.744211169725E-1)[&rate=6.172123641776259E-4]:2.155363694199E-1,43[&rate=6.172123641776259E-4]:4.446022951354E-1)[&rate=6.172123641776259E-4]:6.143491425205E-3)[&rate=6.172123641776259E-4]:6.583846498292E-2)[&rate=6.172123641776259E-4]:1.316259990327E-2)[&rate=6.172123641776259E-4]:1.032839409458E-2)[&rate=6.172123641776259E-4]:6.2156329972E-2)[&rate=6.172123641776259E-4]:4.20945279425E-2)[&rate=6.172123641776259E-4]:7.847254627214E-2,36[&rate=6.172123641776259E-4]:5.806359885999E-3)[&rate=6.172123641776259E-4]:4.404106553076E-2)[&rate=6.172123641776259E-4]:2.903200356003E-1)[&rate=6.172123641776259E-4]:6.157941254201E-1,32[&rate=6.172123641776259E-4]:2.445473712224E-2)[&rate=6.172123641776259E-4]:7.240935327177E-2)[&rate=6.172123641776259E-4]:1.018328801445E-3)[&rate=6.172123641776259E-4]:1.055239642391E-1,(34[&rate=6.172123641776259E-4]:2.607394355095E-2,((125[&rate=6.172123641776259E-4]:1.054369921654E0,(((137[&rate=6.172123641776259E-4]:3.14801928411E-1,134[&rate=6.172123641776259E-4]:2.435690516988E-1)[&rate=6.172123641776259E-4]:2.068491943201E-1,133[&rate=6.172123641776259E-4]:4.8055523232E-1)[&rate=6.172123641776259E-4]:9.64985132628E-1,((52[&rate=6.172123641776259E-4]:3.783288654574E-1,(((12[&rate=6.172123641776259E-4]:3.14153676605E-1,5[&rate=6.172123641776259E-4]:2.757975122215E-1)[&rate=6.172123641776259E-4]:8.404795534669E-2,29[&rate=6.172123641776259E-4]:5.050509470202E-1)[&rate=6.172123641776259E-4]:3.435072630974E-1,103[&rate=6.172123641776259E-4]:6.156814977888E-1)[&rate=6.172123641776259E-4]:1.42694110223E0)[&rate=6.172123641776259E-4]:2.530563299313E-1,(53[&rate=6.172123641776259E-4]:6.064950688863E-1,(((((78[&rate=6.172123641776259E-4]:4.147212787853E-2,72[&rate=6.172123641776259E-4]:1.955431965922E-2)[&rate=6.172123641776259E-4]:2.673240890089E-1,(71[&rate=6.172123641776259E-4]:2.157752783159E-1,(79[&rate=6.172123641776259E-4]:1.590658921662E-1,82[&rate=6.172123641776259E-4]:1.672850702483E-1)[&rate=6.172123641776259E-4]:8.410664642373E-2)[&rate=6.172123641776259E-4]:6.562367829746E-2)[&rate=6.172123641776259E-4]:1.25202234851E-1,(73[&rate=6.172123641776259E-4]:4.389573026402E-1,(81[&rate=6.172123641776259E-4]:1.540101850783E-1,80[&rate=6.172123641776259E-4]:1.540101850783E-1)[&rate=6.172123641776259E-4]:2.356320490688E-1)[&rate=6.172123641776259E-4]:3.613703950901E-2)[&rate=6.172123641776259E-4]:4.108709732475E-3,77[&rate=6.172123641776259E-4]:4.73723599827E-1)[&rate=6.172123641776259E-4]:2.84491436296E-1,(((76[&rate=6.172123641776259E-4]:5.289631624286E-1,74[&rate=6.172123641776259E-4]:5.289631624286E-1)[&rate=6.172123641776259E-4]:2.608074503259E-3,70[&rate=6.172123641776259E-4]:4.932150725484E-1)[&rate=6.172123641776259E-4]:6.753008319735E-2,75[&rate=6.172123641776259E-4]:5.991013201292E-1)[&rate=6.172123641776259E-4]:1.645931680485E-1)[&rate=6.172123641776259E-4]:5.892636393207E-1)[&rate=6.172123641776259E-4]:1.669340519102E-2)[&rate=6.172123641776259E-4]:4.02723939024E-2)[&rate=6.172123641776259E-4]:6.012915673352E-1)[&rate=6.172123641776259E-4]:1.642247829494E-1,(68[&rate=6.172123641776259E-4]:4.225667911442E-1,((57[&rate=6.172123641776259E-4]:3.420035904635E-1,((54[&rate=6.172123641776259E-4]:2.321781797455E-1,(37[&rate=6.172123641776259E-4]:1.866609172632E-1,58[&rate=6.172123641776259E-4]:1.675352342031E-1)[&rate=6.172123641776259E-4]:1.220199947227E-1)[&rate=6.172123641776259E-4]:5.476343269991E-2,(56[&rate=6.172123641776259E-4]:2.22807233085E-1,55[&rate=6.172123641776259E-4]:2.22807233085E-1)[&rate=6.172123641776259E-4]:9.418902416903E-2)[&rate=6.172123641776259E-4]:1.407837146079E-2)[&rate=6.172123641776259E-4]:2.296638649993E-2,59[&rate=6.172123641776259E-4]:3.622377365263E-1)[&rate=6.172123641776259E-4]:1.095093824869E-1)[&rate=6.172123641776259E-4]:6.293612467922E-1)[&rate=6.172123641776259E-4]:3.848802420169E-1)[&rate=6.172123641776259E-4]:1.992502481027E-1);
tree STATE_6390000 [&joint=-20965.26990280551,lnP=-20965.26990280551] = [&R] (33[&rate=6.499011220105599E-4]:2.359979416318E-2,(((((66[&rate=6.499011220105599E-4]:3.157881163251E-1,((126[&rate=6.499011220105599E-4]:4.965559614567E-1,120[&rate=6.499011220105599E-4]:1.186368073142E0)[&rate=6.499011220105599E-4]:5.003255856292E-1,((135[&rate=6.499011220105599E-4]:4.437537145324E-1,(138[&rate=6.499011220105599E-4]:3.719059470219E-1,136[&rate=6.499011220105599E-4]:2.403990977067E-1)[&rate=6.499011220105599E-4]:2.718477675105E-1)[&rate=6.499011220105599E-4]:6.977259258627E-2,119[&rate=6.499011220105599E-4]:8.61471512598E-1)[&rate=6.499011220105599E-4]:9.211125571316E-1)[&rate=6.499011220105599E-4]:5.660807589242E-1)[&rate=6.499011220105599E-4]:1.445169446313E-1,(67[&rate=6.499011220105599E-4]:2.763752505371E-1,(122[&rate=6.499011220105599E-4]:3.224808477168E-1,(124[&rate=6.499011220105599E-4]:1.155959322961E-1,123[&rate=6.499011220105599E-4]:1.183281727332E-1)[&rate=6.499011220105599E-4]:2.041526749836E-1)[&rate=6.499011220105599E-4]:4.55166953161E-1)[&rate=6.499011220105599E-4]:1.839298104193E-1)[&rate=6.499011220105599E-4]:2.994954513604E-1,(((125[&rate=6.499011220105599E-4]:7.759993658538E-1,(((52[&rate=6.499011220105599E-4]:5.852366778595E-1,53[&rate=6.499011220105599E-4]:5.770399565481E-1)[&rate=6.499011220105599E-4]:9.116132383857E-5,((((12[&rate=6.499011220105599E-4]:1.580302240055E-1,5[&rate=6.499011220105599E-4]:1.19674059622E-1)[&rate=6.499011220105599E-4]:3.065811831081E-1,29[&rate=6.499011220105599E-4]:5.714607221821E-1)[&rate=6.499011220105599E-4]:1.47867714322E-1,103[&rate=6.499011220105599E-4]:4.864517241753E-1)[&rate=6.499011220105599E-4]:1.754752082326E0,(((((82[&rate=6.499011220105599E-4]:3.035725100214E-1,(78[&rate=6.499011220105599E-4]:4.185047791814E-2,72[&rate=6.499011220105599E-4]:1.993266969883E-2)[&rate=6.499011220105599E-4]:2.535028540212E-1)[&rate=6.499011220105599E-4]:7.098811885782E-4,(71[&rate=6.499011220105599E-4]:1.79325299062E-1,79[&rate=6.499011220105599E-4]:2.06722559336E-1)[&rate=6.499011220105599E-4]:8.934065379185E-2)[&rate=6.499011220105599E-4]:1.309985156236E-1,((81[&rate=6.499011220105599E-4]:8.772580836237E-2,80[&rate=6.499011220105599E-4]:8.772580836237E-2)[&rate=6.499011220105599E-4]:2.541490643435E-1,73[&rate=6.499011220105599E-4]:3.91189941199E-1)[&rate=6.499011220105599E-4]:7.696767796328E-2)[&rate=6.499011220105599E-4]:1.49432392827E-3,77[&rate=6.499011220105599E-4]:4.641724910359E-1)[&rate=6.499011220105599E-4]:3.373069344071E-1,((74[&rate=6.499011220105599E-4]:6.037170206067E-1,(76[&rate=6.499011220105599E-4]:5.994169914184E-1,70[&rate=6.499011220105599E-4]:5.61060827035E-1)[&rate=6.499011220105599E-4]:4.300029188236E-3)[&rate=6.499011220105599E-4]:5.580483162703E-2,75[&rate=6.499011220105599E-4]:6.595218522337E-1)[&rate=6.499011220105599E-4]:1.47437025264E-1)[&rate=6.499011220105599E-4]:5.082175317438E-1)[&rate=6.499011220105599E-4]:8.417767242625E-3)[&rate=6.499011220105599E-4]:1.163456526383E-1,((134[&rate=6.499011220105599E-4]:3.71387758019E-1,137[&rate=6.499011220105599E-4]:4.426206347312E-1)[&rate=6.499011220105599E-4]:5.173007695142E-1,133[&rate=6.499011220105599E-4]:9.188255138344E-1)[&rate=6.499011220105599E-4]:5.567307536441E-1)[&rate=6.499011220105599E-4]:2.929051090048E-1)[&rate=6.499011220105599E-4]:1.899100767107E-1,(68[&rate=6.499011220105599E-4]:3.933623775845E-1,((((59[&rate=6.499011220105599E-4]:1.808592873783E-1,(37[&rate=6.499011220105599E-4]:1.552072148783E-1,54[&rate=6.499011220105599E-4]:7.870448263782E-2)[&rate=6.499011220105599E-4]:6.390343862024E-2)[&rate=6.499011220105599E-4]:1.134980073587E-2,58[&rate=6.499011220105599E-4]:2.113347711743E-1)[&rate=6.499011220105599E-4]:4.009755993739E-2,(56[&rate=6.499011220105599E-4]:1.267526040929E-1,55[&rate=6.499011220105599E-4]:1.267526040929E-1)[&rate=6.499011220105599E-4]:9.735732264703E-2)[&rate=6.499011220105599E-4]:5.138908988213E-2,57[&rate=6.499011220105599E-4]:2.864279783708E-1)[&rate=6.499011220105599E-4]:1.588469675198E-1)[&rate=6.499011220105599E-4]:4.058803983133E-1)[&rate=6.499011220105599E-4]:4.671875513583E-1,((((146[&rate=6.499011220105599E-4]:7.547655521505E-1,((((97[&rate=6.499011220105599E-4]:1.984024234807E-1,16[&rate=6.499011220105599E-4]:2.354933600964E0)[&rate=6.499011220105599E-4]:1.434082511855E-1,39[&rate=6.499011220105599E-4]:4.128489260323E-1)[&rate=6.499011220105599E-4]:6.346782761095E-2,((((3[&rate=6.499011220105599E-4]:4.617482127157E-1,(6[&rate=6.499011220105599E-4]:4.555118722443E-1,(18[&rate=6.499011220105599E-4]:5.003213005625E-1,(10[&rate=6.499011220105599E-4]:3.173457792369E-1,15[&rate=6.499011220105599E-4]:3.557019436204E-1)[&rate=6.499011220105599E-4]:1.364001788598E-1)[&rate=6.499011220105599E-4]:1.820427031197E-2)[&rate=6.499011220105599E-4]:5.829113499188E-2)[&rate=6.499011220105599E-4]:1.282211288507E-2,(((((86[&rate=6.499011220105599E-4]:4.792025215154E-2,(85[&rate=6.499011220105599E-4]:1.79012068507E-2,83[&rate=6.499011220105599E-4]:1.79012068507E-2)[&rate=6.499011220105599E-4]:3.001904530084E-2)[&rate=6.499011220105599E-4]:5.163347848527E-2,93[&rate=6.499011220105599E-4]:1.132523607738E-1)[&rate=6.499011220105599E-4]:2.293770471346E-2,84[&rate=6.499011220105599E-4]:1.224914353503E-1)[&rate=6.499011220105599E-4]:6.179518440374E-2,(87[&rate=6.499011220105599E-4]:1.004270453414E-1,((91[&rate=6.499011220105599E-4]:2.277803705498E-2,90[&rate=6.499011220105599E-4]:2.277803705498E-2)[&rate=6.499011220105599E-4]:2.117816133342E-2,92[&rate=6.499011220105599E-4]:4.395619838839E-2)[&rate=6.499011220105599E-4]:7.016947709006E-2)[&rate=6.499011220105599E-4]:8.385957441256E-2)[&rate=6.499011220105599E-4]:1.917711748367E-1,(88[&rate=6.499011220105599E-4]:4.604420779856E-2,89[&rate=6.499011220105599E-4]:5.974283793558E-2)[&rate=6.499011220105599E-4]:3.300135867921E-1)[&rate=6.499011220105599E-4]:6.382385584072E-1)[&rate=6.499011220105599E-4]:8.238344682378E-1,((((((25[&rate=6.499011220105599E-4]:2.832983121504E-1,20[&rate=6.499011220105599E-4]:2.641202299587E-1)[&rate=6.499011220105599E-4]:2.713108614276E-1,23[&rate=6.499011220105599E-4]:5.436502694684E-1)[&rate=6.499011220105599E-4]:2.111487960516E-1,(140[&rate=6.499011220105599E-4]:4.426131080802E-1,11[&rate=6.499011220105599E-4]:4.61791190272E-1)[&rate=6.499011220105599E-4]:2.080763683989E-1)[&rate=6.499011220105599E-4]:2.809942629853E-1,((24[&rate=6.499011220105599E-4]:6.246872585303E-1,(21[&rate=6.499011220105599E-4]:5.30430612577E-1,28[&rate=6.499011220105599E-4]:5.550881468235E-1)[&rate=6.499011220105599E-4]:7.507856376154E-2)[&rate=6.499011220105599E-4]:2.821071525404E-1,1[&rate=6.499011220105599E-4]:1.259724932625E-1)[&rate=6.499011220105599E-4]:1.399578215442E-1)[&rate=6.499011220105599E-4]:1.382294797431E-1,102[&rate=6.499011220105599E-4]:2.333787674174E-2)[&rate=6.499011220105599E-4]:1.873982813982E-1,(((((115[&rate=6.499011220105599E-4]:4.212578315736E-1,(13[&rate=6.499011220105599E-4]:4.627158042254E-1,19[&rate=6.499011220105599E-4]:5.010719686091E-1)[&rate=6.499011220105599E-4]:4.073380817007E-2)[&rate=6.499011220105599E-4]:2.666551025668E-1,((109[&rate=6.499011220105599E-4]:5.441809340929E-1,114[&rate=6.499011220105599E-4]:4.647288792984E-1)[&rate=6.499011220105599E-4]:6.848154686491E-3,(107[&rate=6.499011220105599E-4]:1.360063389782E-1,108[&rate=6.499011220105599E-4]:1.332666129508E-1)[&rate=6.499011220105599E-4]:3.958446676095E-1)[&rate=6.499011220105599E-4]:2.163359001556E-1)[&rate=6.499011220105599E-4]:5.370173038704E-2,((((104[&rate=6.499011220105599E-4]:4.142990343713E-2,106[&rate=6.499011220105599E-4]:4.142990343713E-2)[&rate=6.499011220105599E-4]:2.458041476817E-1,(139[&rate=6.499011220105599E-4]:3.146482773054E-1,111[&rate=6.499011220105599E-4]:1.39305811552E-1)[&rate=6.499011220105599E-4]:1.643665957312E-1)[&rate=6.499011220105599E-4]:7.577254541917E-2,116[&rate=6.499011220105599E-4]:3.027326239352E-1)[&rate=6.499011220105599E-4]:3.004458793213E-1,(148[&rate=6.499011220105599E-4]:3.887301516298E-1,143[&rate=6.499011220105599E-4]:3.859904256024E-1)[&rate=6.499011220105599E-4]:2.528045160104E-1)[&rate=6.499011220105599E-4]:1.384361612711E-1)[&rate=6.499011220105599E-4]:6.44940043421E-2,(((117[&rate=6.499011220105599E-4]:3.815099873124E-1,110[&rate=6.499011220105599E-4]:3.732908092301E-1)[&rate=6.499011220105599E-4]:2.174517052829E-1,105[&rate=6.499011220105599E-4]:5.688247062939E-1)[&rate=6.499011220105599E-4]:2.280051546457E-1,((112[&rate=6.499011220105599E-4]:6.532090236147E-1,((14[&rate=6.499011220105599E-4]:4.912594355229E-1,17[&rate=6.499011220105599E-4]:5.296155999065E-1)[&rate=6.499011220105599E-4]:1.102807081685E-1,(9[&rate=6.499011220105599E-4]:4.807179209302E-1,113[&rate=6.499011220105599E-4]:4.889370990123E-1)[&rate=6.499011220105599E-4]:1.126030446791E-1)[&rate=6.499011220105599E-4]:5.166887992334E-2)[&rate=6.499011220105599E-4]:9.958568523285E-2,(30[&rate=6.499011220105599E-4]:2.517902626849E-1,4[&rate=6.499011220105599E-4]:7.918752295888E-2)[&rate=6.499011220105599E-4]:6.160729393135E-1)[&rate=6.499011220105599E-4]:7.143241236584E-2)[&rate=6.499011220105599E-4]:6.407332847809E-2)[&rate=6.499011220105599E-4]:2.697039397916E-1,((145[&rate=6.499011220105599E-4]:9.144256459254E-2,(141[&rate=6.499011220105599E-4]:8.287710532087E-2,144[&rate=6.499011220105599E-4]:8.013737929351E-2)[&rate=6.499011220105599E-4]:5.825733244094E-3)[&rate=6.499011220105599E-4]:5.379074552897E-1,142[&rate=6.499011220105599E-4]:6.293500198823E-1)[&rate=6.499011220105599E-4]:7.01257109327E-1)[&rate=6.499011220105599E-4]:1.267043713964E-1)[&rate=6.499011220105599E-4]:9.0408361726E-2)[&rate=6.499011220105599E-4]:3.736573824683E-1,101[&rate=6.499011220105599E-4]:6.693224502793E-1)[&rate=6.499011220105599E-4]:7.801584623577E-1)[&rate=6.499011220105599E-4]:2.294701608266E-2,147[&rate=6.499011220105599E-4]:5.566408189063E-1)[&rate=6.499011220105599E-4]:1.352832031897E-1)[&rate=6.499011220105599E-4]:1.704527464199E-2,((((96[&rate=6.499011220105599E-4]:3.865845048951E-1,99[&rate=6.499011220105599E-4]:4.22103630578E-1)[&rate=6.499011220105599E-4]:1.641004304134E-1,98[&rate=6.499011220105599E-4]:5.643461374941E-1)[&rate=6.499011220105599E-4]:5.646045828737E-2,(95[&rate=6.499011220105599E-4]:4.463297527689E-1,(100[&rate=6.499011220105599E-4]:2.002792465496E-1,94[&rate=6.499011220105599E-4]:2.002792465496E-1)[&rate=6.499011220105599E-4]:1.613510526673E-1)[&rate=6.499011220105599E-4]:1.854058047613E-1)[&rate=6.499011220105599E-4]:1.447711095704E-1,(40[&rate=6.499011220105599E-4]:6.329307740039E-1,(2[&rate=6.499011220105599E-4]:6.183028752787E-1,((31[&rate=6.499011220105599E-4]:6.655873773204E-1,((7[&rate=6.499011220105599E-4]:1.445585015936E-1,8[&rate=6.499011220105599E-4]:1.445585015936E-1)[&rate=6.499011220105599E-4]:3.268026816621E-1,26[&rate=6.499011220105599E-4]:5.782104983242E-1)[&rate=6.499011220105599E-4]:4.354126255778E-2)[&rate=6.499011220105599E-4]:2.922790976961E-2,(22[&rate=6.499011220105599E-4]:4.097085396132E-1,27[&rate=6.499011220105599E-4]:4.261468957775E-1)[&rate=6.499011220105599E-4]:2.303122269288E-1)[&rate=6.499011220105599E-4]:1.508848484627E-1)[&rate=6.499011220105599E-4]:1.971353701555E0)[&rate=6.499011220105599E-4]:4.231630801709E-3)[&rate=6.499011220105599E-4]:1.442984275197E-2)[&rate=6.499011220105599E-4]:2.481689482524E-1,38[&rate=6.499011220105599E-4]:8.314551848809E-1)[&rate=6.499011220105599E-4]:1.863377314536E-1,((((((47[&rate=6.499011220105599E-4]:3.685003124946E-1,51[&rate=6.499011220105599E-4]:3.411779081232E-1)[&rate=6.499011220105599E-4]:2.727559674623E-1,44[&rate=6.499011220105599E-4]:6.357917990827E-1)[&rate=6.499011220105599E-4]:1.093287990749E-1,((46[&rate=6.499011220105599E-4]:5.553009133061E-1,43[&rate=6.499011220105599E-4]:5.553009133061E-1)[&rate=6.499011220105599E-4]:4.447184763362E-2,(42[&rate=6.499011220105599E-4]:4.632272970098E-1,(41[&rate=6.499011220105599E-4]:2.919935414845E-1,48[&rate=6.499011220105599E-4]:3.357093884789E-1)[&rate=6.499011220105599E-4]:1.657692746511E-1)[&rate=6.499011220105599E-4]:8.736513606115E-2)[&rate=6.499011220105599E-4]:1.508123180921E-1)[&rate=6.499011220105599E-4]:5.151231388628E-3,(50[&rate=6.499011220105599E-4]:4.957387858776E-1,49[&rate=6.499011220105599E-4]:4.957387858776E-1)[&rate=6.499011220105599E-4]:2.272106392971E-1)[&rate=6.499011220105599E-4]:5.360270138308E-2,45[&rate=6.499011220105599E-4]:8.011422904921E-1)[&rate=6.499011220105599E-4]:2.412373310666E-1,(36[&rate=6.499011220105599E-4]:7.357653541818E-2,(((127[&rate=6.499011220105599E-4]:2.233950434498E0,121[&rate=6.499011220105599E-4]:1.792854544088E0)[&rate=6.499011220105599E-4]:3.28807176339E-1,(128[&rate=6.499011220105599E-4]:1.296644689465E0,(((69[&rate=6.499011220105599E-4]:5.021908653346E-1,118[&rate=6.499011220105599E-4]:4.912319612249E-1)[&rate=6.499011220105599E-4]:7.754111167657E-2,((130[&rate=6.499011220105599E-4]:7.258509740114E-2,131[&rate=6.499011220105599E-4]:7.532482342849E-2)[&rate=6.499011220105599E-4]:9.242275990111E-2,(132[&rate=6.499011220105599E-4]:2.585665917833E-2,129[&rate=6.499011220105599E-4]:2.311693315097E-2)[&rate=6.499011220105599E-4]:1.418909241513E-1)[&rate=6.499011220105599E-4]:2.667789142293E-1)[&rate=6.499011220105599E-4]:8.619485140887E-1,((62[&rate=6.499011220105599E-4]:5.008439829895E-1,(65[&rate=6.499011220105599E-4]:2.992591315969E-1,(60[&rate=6.499011220105599E-4]:8.056592613394E-2,64[&rate=6.499011220105599E-4]:2.312508576406E-1)[&rate=6.499011220105599E-4]:2.186932054629E-1)[&rate=6.499011220105599E-4]:9.804029474839E-3)[&rate=6.499011220105599E-4]:3.379170982456E-1,(63[&rate=6.499011220105599E-4]:2.549442984668E-2,61[&rate=6.499011220105599E-4]:6.659032025772E-2)[&rate=6.499011220105599E-4]:7.721707609773E-1)[&rate=6.499011220105599E-4]:5.919605057552E-1)[&rate=6.499011220105599E-4]:5.649129871789E-3)[&rate=6.499011220105599E-4]:2.277567569892E-1)[&rate=6.499011220105599E-4]:2.505416482997E-2,35[&rate=6.499011220105599E-4]:2.068848799618E-2)[&rate=6.499011220105599E-4]:6.312704956239E-3)[&rate=6.499011220105599E-4]:2.6000751761E-1)[&rate=6.499011220105599E-4]:1.284187592566E-1)[&rate=6.499011220105599E-4]:3.032822196648E-1)[&rate=6.499011220105599E-4]:4.109082283295E-2)[&rate=6.499011220105599E-4]:1.335705616306E-1,32[&rate=6.499011220105599E-4]:8.439567098254E-3)[&rate=6.499011220105599E-4]:4.121456923788E-3,34[&rate=6.499011220105599E-4]:3.447883224113E-2)[&rate=6.499011220105599E-4]:5.559318086419E-3);
tree STATE_6480000 [&joint=-20988.270901873475,lnP=-20988.270901873475] = [&R] ((33[&rate=5.634959283129565E-4]:1.686576753874E-2,32[&rate=5.634959283129565E-4]:1.138631548402E-2)[&rate=5.634959283129565E-4]:1.414742478429E-1,(((((((40[&rate=5.634959283129565E-4]:6.916754401218E-1,(146[&rate=5.634959283129565E-4]:8.093578002124E-1,(((96[&rate=5.634959283129565E-4]:4.880212238191E-1,99[&rate=5.634959283129565E-4]:5.23540349502E-1)[&rate=5.634959283129565E-4]:2.199850750057E-1,(98[&rate=5.634959283129565E-4]:6.831254932063E-1,(95[&rate=5.634959283129565E-4]:4.39569515766E-1,(100[&rate=5.634959283129565E-4]:5.159852439755E-2,94[&rate=5.634959283129565E-4]:5.159852439755E-2)[&rate=5.634959283129565E-4]:3.032715378164E-1)[&rate=5.634959283129565E-4]:2.54484939189E-1)[&rate=5.634959283129565E-4]:3.854200780426E-2)[&rate=5.634959283129565E-4]:2.495513394051E-2,97[&rate=5.634959283129565E-4]:5.471690830385E-1)[&rate=5.634959283129565E-4]:7.093188657278E-2)[&rate=5.634959283129565E-4]:2.536219144242E-3)[&rate=5.634959283129565E-4]:8.360620898979E-2,((2[&rate=5.634959283129565E-4]:8.497018576834E-1,((22[&rate=5.634959283129565E-4]:4.598478464595E-1,27[&rate=5.634959283129565E-4]:4.762862026238E-1)[&rate=5.634959283129565E-4]:2.529528440648E-1,(31[&rate=5.634959283129565E-4]:7.596564133499E-1,(26[&rate=5.634959283129565E-4]:6.252220453196E-1,(7[&rate=5.634959283129565E-4]:2.334481487712E-1,8[&rate=5.634959283129565E-4]:2.334481487712E-1)[&rate=5.634959283129565E-4]:2.849245814799E-1)[&rate=5.634959283129565E-4]:9.059875159197E-2)[&rate=5.634959283129565E-4]:7.938797722357E-3)[&rate=5.634959283129565E-4]:3.095039068852E-1)[&rate=5.634959283129565E-4]:1.787304171696E0,(((147[&rate=5.634959283129565E-4]:3.951843778135E-1,((((3[&rate=5.634959283129565E-4]:5.688066276845E-1,(((10[&rate=5.634959283129565E-4]:4.619102500147E-1,15[&rate=5.634959283129565E-4]:5.002664143981E-1)[&rate=5.634959283129565E-4]:7.806050007944E-2,18[&rate=5.634959283129565E-4]:5.865460925599E-1)[&rate=5.634959283129565E-4]:5.459321487669E-3,6[&rate=5.634959283129565E-4]:5.289917154174E-1)[&rate=5.634959283129565E-4]:9.186970678752E-2)[&rate=5.634959283129565E-4]:6.991146053331E-2,((88[&rate=5.634959283129565E-4]:7.239766088529E-2,89[&rate=5.634959283129565E-4]:8.60962910223E-2)[&rate=5.634959283129565E-4]:6.645389132448E-1,(87[&rate=5.634959283129565E-4]:7.270244017256E-1,((((83[&rate=5.634959283129565E-4]:1.467247209261E-1,85[&rate=5.634959283129565E-4]:1.467247209261E-1)[&rate=5.634959283129565E-4]:1.07826253531E-1,(93[&rate=5.634959283129565E-4]:4.510440230153E-2,84[&rate=5.634959283129565E-4]:3.140577216452E-2)[&rate=5.634959283129565E-4]:2.231452022926E-1)[&rate=5.634959283129565E-4]:1.16856430995E-2,86[&rate=5.634959283129565E-4]:2.662366175566E-1)[&rate=5.634959283129565E-4]:5.714166938535E-2,((91[&rate=5.634959283129565E-4]:1.036168015839E-1,90[&rate=5.634959283129565E-4]:1.036168015839E-1)[&rate=5.634959283129565E-4]:6.946230005438E-2,92[&rate=5.634959283129565E-4]:1.730791016383E-1)[&rate=5.634959283129565E-4]:1.639978154407E-1)[&rate=5.634959283129565E-4]:4.036461147836E-1)[&rate=5.634959283129565E-4]:9.912172404497E-3)[&rate=5.634959283129565E-4]:4.415075414848E-1)[&rate=5.634959283129565E-4]:7.618019092551E-1,(((140[&rate=5.634959283129565E-4]:8.056823836386E-1,(((20[&rate=5.634959283129565E-4]:3.812429384001E-1,25[&rate=5.634959283129565E-4]:4.004210205918E-1)[&rate=5.634959283129565E-4]:3.863143411043E-1,23[&rate=5.634959283129565E-4]:7.757764575865E-1)[&rate=5.634959283129565E-4]:1.082999044125E-1,11[&rate=5.634959283129565E-4]:7.991448551497E-1)[&rate=5.634959283129565E-4]:2.571561068063E-2)[&rate=5.634959283129565E-4]:2.748980401992E-1,(102[&rate=5.634959283129565E-4]:1.877048904033E-2,((1[&rate=5.634959283129565E-4]:9.966818921759E-2,(21[&rate=5.634959283129565E-4]:8.056303786843E-1,28[&rate=5.634959283129565E-4]:8.302879129307E-1)[&rate=5.634959283129565E-4]:5.56816461498E-2)[&rate=5.634959283129565E-4]:1.187716663663E-1,24[&rate=5.634959283129565E-4]:9.992617733921E-1)[&rate=5.634959283129565E-4]:1.811525512646E-1)[&rate=5.634959283129565E-4]:1.523459233176E-2)[&rate=5.634959283129565E-4]:9.807195989206E-2,(((((108[&rate=5.634959283129565E-4]:5.067426933888E-1,(114[&rate=5.634959283129565E-4]:3.784286710154E-1,(107[&rate=5.634959283129565E-4]:3.459463553565E-1,109[&rate=5.634959283129565E-4]:3.651244375482E-1)[&rate=5.634959283129565E-4]:9.275628826171E-2)[&rate=5.634959283129565E-4]:7.077977579799E-2)[&rate=5.634959283129565E-4]:2.613079185184E-1,(115[&rate=5.634959283129565E-4]:6.815259139191E-1,(13[&rate=5.634959283129565E-4]:3.947778489732E-1,19[&rate=5.634959283129565E-4]:4.331340133569E-1)[&rate=5.634959283129565E-4]:3.689398457678E-1)[&rate=5.634959283129565E-4]:2.899045141265E-2)[&rate=5.634959283129565E-4]:5.217587225977E-2,((((139[&rate=5.634959283129565E-4]:4.833299562029E-1,104[&rate=5.634959283129565E-4]:2.915491342851E-1)[&rate=5.634959283129565E-4]:2.949613404265E-2,(106[&rate=5.634959283129565E-4]:3.022194870058E-1,111[&rate=5.634959283129565E-4]:3.186578431702E-1)[&rate=5.634959283129565E-4]:1.882578132194E-2)[&rate=5.634959283129565E-4]:3.102337787893E-1,116[&rate=5.634959283129565E-4]:5.710050745143E-1)[&rate=5.634959283129565E-4]:7.27551444145E-2,(148[&rate=5.634959283129565E-4]:2.204978987252E-1,143[&rate=5.634959283129565E-4]:2.177581726979E-1)[&rate=5.634959283129565E-4]:4.616184845872E-1)[&rate=5.634959283129565E-4]:1.189320186628E-1)[&rate=5.634959283129565E-4]:1.834609818778E-1,((14[&rate=5.634959283129565E-4]:3.983773389903E-1,17[&rate=5.634959283129565E-4]:4.36733503374E-1)[&rate=5.634959283129565E-4]:4.581646750229E-1,((((112[&rate=5.634959283129565E-4]:3.316760071941E-1,((30[&rate=5.634959283129565E-4]:2.250572416552E-1,4[&rate=5.634959283129565E-4]:5.245450192916E-2)[&rate=5.634959283129565E-4]:1.782217533549E-1,117[&rate=5.634959283129565E-4]:2.909502278868E-1)[&rate=5.634959283129565E-4]:4.346550533482E-2)[&rate=5.634959283129565E-4]:2.224237087043E-1,9[&rate=5.634959283129565E-4]:5.458805378163E-1)[&rate=5.634959283129565E-4]:8.777808704472E-2,113[&rate=5.634959283129565E-4]:6.418778029431E-1)[&rate=5.634959283129565E-4]:1.294866105317E-1,(110[&rate=5.634959283129565E-4]:4.544829813062E-1,105[&rate=5.634959283129565E-4]:4.325651730871E-1)[&rate=5.634959283129565E-4]:3.114019801139E-1)[&rate=5.634959283129565E-4]:8.517760053844E-2)[&rate=5.634959283129565E-4]:1.71802986278E-1)[&rate=5.634959283129565E-4]:8.725631233715E-2,((144[&rate=5.634959283129565E-4]:3.966686147952E-1,(145[&rate=5.634959283129565E-4]:1.90117930195E-1,141[&rate=5.634959283129565E-4]:1.873782041674E-1)[&rate=5.634959283129565E-4]:2.120301366551E-1)[&rate=5.634959283129565E-4]:1.80240470807E-2,142[&rate=5.634959283129565E-4]:4.201721139308E-1)[&rate=5.634959283129565E-4]:8.680319384238E-1)[&rate=5.634959283129565E-4]:9.044833137534E-2)[&rate=5.634959283129565E-4]:2.711826822361E-1)[&rate=5.634959283129565E-4]:1.394371874959E-1,101[&rate=5.634959283129565E-4]:5.372174589412E-1)[&rate=5.634959283129565E-4]:7.737540286857E-1)[&rate=5.634959283129565E-4]:1.344318421386E-1,16[&rate=5.634959283129565E-4]:2.557732096889E0)[&rate=5.634959283129565E-4]:1.214946873013E-1,39[&rate=5.634959283129565E-4]:5.937338580731E-1)[&rate=5.634959283129565E-4]:8.654636847707E-2)[&rate=5.634959283129565E-4]:9.50014225614E-2)[&rate=5.634959283129565E-4]:1.585416760967E-1,38[&rate=5.634959283129565E-4]:8.655173142792E-1)[&rate=5.634959283129565E-4]:4.22298544634E-1,(((121[&rate=5.634959283129565E-4]:2.163699362872E0,36[&rate=5.634959283129565E-4]:8.424730807754E-2)[&rate=5.634959283129565E-4]:2.490159477746E-1,(35[&rate=5.634959283129565E-4]:4.936673576094E-2,127[&rate=5.634959283129565E-4]:2.616490023432E0)[&rate=5.634959283129565E-4]:2.373211776254E-1)[&rate=5.634959283129565E-4]:1.150876905052E-1,((45[&rate=5.634959283129565E-4]:7.217687311678E-1,((51[&rate=5.634959283129565E-4]:5.999439972839E-1,(47[&rate=5.634959283129565E-4]:1.394408329411E-2,44[&rate=5.634959283129565E-4]:8.479602419857E-3)[&rate=5.634959283129565E-4]:6.133223183613E-1)[&rate=5.634959283129565E-4]:1.209009920092E-2,((49[&rate=5.634959283129565E-4]:2.102466901392E-1,50[&rate=5.634959283129565E-4]:2.102466901392E-1)[&rate=5.634959283129565E-4]:3.417876923598E-1,((46[&rate=5.634959283129565E-4]:3.776667217087E-1,43[&rate=5.634959283129565E-4]:3.776667217087E-1)[&rate=5.634959283129565E-4]:8.670427368269E-2,(41[&rate=5.634959283129565E-4]:3.667023951458E-1,(48[&rate=5.634959283129565E-4]:3.772887109889E-1,42[&rate=5.634959283129565E-4]:3.390373448687E-1)[&rate=5.634959283129565E-4]:3.312953115141E-2)[&rate=5.634959283129565E-4]:4.302379150262E-2)[&rate=5.634959283129565E-4]:1.204502723533E-1)[&rate=5.634959283129565E-4]:5.453523311153E-2)[&rate=5.634959283129565E-4]:9.060895162288E-2)[&rate=5.634959283129565E-4]:3.348071754342E-1,((((65[&rate=5.634959283129565E-4]:2.278467241955E-1,(60[&rate=5.634959283129565E-4]:4.438967351775E-2,64[&rate=5.634959283129565E-4]:1.950746050245E-1)[&rate=5.634959283129565E-4]:1.834570506778E-1)[&rate=5.634959283129565E-4]:1.829363516803E-2,62[&rate=5.634959283129565E-4]:4.379211812813E-1)[&rate=5.634959283129565E-4]:1.563854704237E-1,(63[&rate=5.634959283129565E-4]:5.640738668092E-2,61[&rate=5.634959283129565E-4]:9.750327709196E-2)[&rate=5.634959283129565E-4]:4.968033746131E-1)[&rate=5.634959283129565E-4]:1.358681052964E0,(128[&rate=5.634959283129565E-4]:1.417200854899E0,(69[&rate=5.634959283129565E-4]:6.282697078299E-1,(118[&rate=5.634959283129565E-4]:5.043791563114E-1,((131[&rate=5.634959283129565E-4]:7.836705355731E-2,130[&rate=5.634959283129565E-4]:7.562732752995E-2)[&rate=5.634959283129565E-4]:1.857210490016E-2,(132[&rate=5.634959283129565E-4]:2.43207547538E-2,129[&rate=5.634959283129565E-4]:2.158102872644E-2)[&rate=5.634959283129565E-4]:7.261840370366E-2)[&rate=5.634959283129565E-4]:2.731934225114E-1)[&rate=5.634959283129565E-4]:1.129316474089E-1)[&rate=5.634959283129565E-4]:9.396160785758E-1)[&rate=5.634959283129565E-4]:3.960608223726E-1)[&rate=5.634959283129565E-4]:1.671044162188E-2)[&rate=5.634959283129565E-4]:1.00570608286E-1)[&rate=5.634959283129565E-4]:2.836748085062E-1)[&rate=5.634959283129565E-4]:1.686302257017E-1,((125[&rate=5.634959283129565E-4]:1.00522428949E0,(((52[&rate=5.634959283129565E-4]:6.355594106971E-1,((((12[&rate=5.634959283129565E-4]:2.992187164671E-1,5[&rate=5.634959283129565E-4]:2.608625520836E-1)[&rate=5.634959283129565E-4]:1.960275369147E-1,29[&rate=5.634959283129565E-4]:6.020955684503E-1)[&rate=5.634959283129565E-4]:5.315471851249E-2,103[&rate=5.634959283129565E-4]:4.22373574634E-1)[&rate=5.634959283129565E-4]:1.737150247254E0,((133[&rate=5.634959283129565E-4]:3.999075344054E-1,134[&rate=5.634959283129565E-4]:3.697705481043E-1)[&rate=5.634959283129565E-4]:8.696468823109E-2,137[&rate=5.634959283129565E-4]:5.279681130476E-1)[&rate=5.634959283129565E-4]:7.822406403476E-1)[&rate=5.634959283129565E-4]:1.403293233698E-1)[&rate=5.634959283129565E-4]:2.180039244356E-1,(((73[&rate=5.634959283129565E-4]:3.712055846414E-1,71[&rate=5.634959283129565E-4]:3.027124339566E-1)[&rate=5.634959283129565E-4]:2.407847873682E-1,((81[&rate=5.634959283129565E-4]:4.499036227242E-2,80[&rate=5.634959283129565E-4]:4.499036227242E-2)[&rate=5.634959283129565E-4]:5.010397735737E-1,((82[&rate=5.634959283129565E-4]:2.65162717854E-1,((72[&rate=5.634959283129565E-4]:8.78578855836E-2,78[&rate=5.634959283129565E-4]:1.097756938029E-1)[&rate=5.634959283129565E-4]:3.845476846107E-2,79[&rate=5.634959283129565E-4]:1.48230462264E-1)[&rate=5.634959283129565E-4]:1.087130775079E-1)[&rate=5.634959283129565E-4]:2.890388867307E-1,77[&rate=5.634959283129565E-4]:5.815988648587E-1)[&rate=5.634959283129565E-4]:8.266887425868E-3)[&rate=5.634959283129565E-4]:1.664516767037E-2)[&rate=5.634959283129565E-4]:3.562327836495E-1,(75[&rate=5.634959283129565E-4]:5.916803471792E-1,((70[&rate=5.634959283129565E-4]:3.974372905951E-1,74[&rate=5.634959283129565E-4]:4.357934549786E-1)[&rate=5.634959283129565E-4]:7.263464060898E-2,76[&rate=5.634959283129565E-4]:5.084280955876E-1)[&rate=5.634959283129565E-4]:8.325225159166E-2)[&rate=5.634959283129565E-4]:3.765428084799E-1)[&rate=5.634959283129565E-4]:6.236065167742E-1)[&rate=5.634959283129565E-4]:9.838556601962E-2,53[&rate=5.634959283129565E-4]:9.437521798408E-1)[&rate=5.634959283129565E-4]:2.718546233103E-1)[&rate=5.634959283129565E-4]:1.699195122099E-1,(68[&rate=5.634959283129565E-4]:5.982115262774E-1,(((54[&rate=5.634959283129565E-4]:1.530057957835E-1,(37[&rate=5.634959283129565E-4]:1.485841668034E-1,57[&rate=5.634959283129565E-4]:1.130650411203E-1)[&rate=5.634959283129565E-4]:8.092436122055E-2)[&rate=5.634959283129565E-4]:2.030693720713E-1,(58[&rate=5.634959283129565E-4]:3.520920008471E-1,(56[&rate=5.634959283129565E-4]:2.892506819995E-1,55[&rate=5.634959283129565E-4]:2.892506819995E-1)[&rate=5.634959283129565E-4]:3.551891447588E-2)[&rate=5.634959283129565E-4]:6.136021618797E-2)[&rate=5.634959283129565E-4]:8.378910237287E-2,59[&rate=5.634959283129565E-4]:4.781156363478E-1)[&rate=5.634959283129565E-4]:1.692762177985E-1)[&rate=5.634959283129565E-4]:4.102656087557E-1)[&rate=5.634959283129565E-4]:3.933241408386E-1)[&rate=5.634959283129565E-4]:2.90713411628E-2,34[&rate=5.634959283129565E-4]:2.013828063219E-2)[&rate=5.634959283129565E-4]:2.739183118045E-2,((66[&rate=5.634959283129565E-4]:2.489578558629E-1,(126[&rate=5.634959283129565E-4]:1.093068920358E0,(119[&rate=5.634959283129565E-4]:7.440368347418E-1,120[&rate=5.634959283129565E-4]:6.481464237829E-1)[&rate=5.634959283129565E-4]:1.13473460826E0)[&rate=5.634959283129565E-4]:4.030631251898E-1)[&rate=5.634959283129565E-4]:3.260504997391E-1,(67[&rate=5.634959283129565E-4]:3.857286364662E-1,((135[&rate=5.634959283129565E-4]:5.119084647689E-1,(138[&rate=5.634959283129565E-4]:2.124727058257E-1,136[&rate=5.634959283129565E-4]:8.096585651054E-2)[&rate=5.634959283129565E-4]:4.994357589432E-1)[&rate=5.634959283129565E-4]:1.170132078495E0,((122[&rate=5.634959283129565E-4]:3.506965233862E-1,123[&rate=5.634959283129565E-4]:3.506965233862E-1)[&rate=5.634959283129565E-4]:1.592479032087E-2,124[&rate=5.634959283129565E-4]:3.6388907327E-1)[&rate=5.634959283129565E-4]:1.317602730477E-1)[&rate=5.634959283129565E-4]:3.886196000521E-1)[&rate=5.634959283129565E-4]:1.892797191357E-1)[&rate=5.634959283129565E-4]:3.355354548408E-1)[&rate=5.634959283129565E-4]:1.272482597334E-1);
tree STATE_6570000 [&joint=-20960.972542846153,lnP=-20960.972542846153] = [&R] ((32[&rate=5.402346069172017E-4]:8.878665530393E-3,(34[&rate=5.402346069172017E-4]:2.12704308227E-2,((((125[&rate=5.402346069172017E-4]:6.621260455949E-1,((((((71[&rate=5.402346069172017E-4]:1.814755475862E-1,73[&rate=5.402346069172017E-4]:2.499686982711E-1)[&rate=5.402346069172017E-4]:2.079928604235E-1,(77[&rate=5.402346069172017E-4]:4.254092595795E-1,(80[&rate=5.402346069172017E-4]:1.170004566497E-1,81[&rate=5.402346069172017E-4]:1.170004566497E-1)[&rate=5.402346069172017E-4]:2.645731864915E-1)[&rate=5.402346069172017E-4]:2.707284706034E-2)[&rate=5.402346069172017E-4]:1.557015318437E-2,(79[&rate=5.402346069172017E-4]:3.338106564386E-1,((72[&rate=5.402346069172017E-4]:1.181357774379E-2,78[&rate=5.402346069172017E-4]:3.37313859631E-2)[&rate=5.402346069172017E-4]:2.99466451926E-1,82[&rate=5.402346069172017E-4]:3.414170159712E-1)[&rate=5.402346069172017E-4]:6.128185494483E-4)[&rate=5.402346069172017E-4]:9.862516502956E-2)[&rate=5.402346069172017E-4]:3.391116297892E-1,(75[&rate=5.402346069172017E-4]:6.923730836659E-1,((76[&rate=5.402346069172017E-4]:4.481813933268E-1,70[&rate=5.402346069172017E-4]:4.098252289433E-1)[&rate=5.402346069172017E-4]:1.902071467501E-1,74[&rate=5.402346069172017E-4]:6.383885400769E-1)[&rate=5.402346069172017E-4]:5.398454358899E-2)[&rate=5.402346069172017E-4]:1.202702580022E-1)[&rate=5.402346069172017E-4]:5.372061941756E-1,(((((12[&rate=5.402346069172017E-4]:3.063568419599E-1,5[&rate=5.402346069172017E-4]:2.680006775764E-1)[&rate=5.402346069172017E-4]:8.770043618715E-2,29[&rate=5.402346069172017E-4]:5.009065932155E-1)[&rate=5.402346069172017E-4]:2.776221154101E-1,103[&rate=5.402346069172017E-4]:5.456519962968E-1)[&rate=5.402346069172017E-4]:1.523376120549E0,52[&rate=5.402346069172017E-4]:4.047343822844E-1)[&rate=5.402346069172017E-4]:1.520046342848E-1,53[&rate=5.402346069172017E-4]:5.485422952579E-1)[&rate=5.402346069172017E-4]:5.484418197379E-2)[&rate=5.402346069172017E-4]:5.586564918414E-3,(133[&rate=5.402346069172017E-4]:6.008094299155E-1,(137[&rate=5.402346069172017E-4]:5.224843432606E-1,134[&rate=5.402346069172017E-4]:4.512514665484E-1)[&rate=5.402346069172017E-4]:1.19420977066E-1)[&rate=5.402346069172017E-4]:7.902431092027E-1)[&rate=5.402346069172017E-4]:2.635355171061E-1)[&rate=5.402346069172017E-4]:4.122733698229E-1,(68[&rate=5.402346069172017E-4]:4.894180623155E-1,((((57[&rate=5.402346069172017E-4]:2.461794328216E-1,54[&rate=5.402346069172017E-4]:2.051958262642E-1)[&rate=5.402346069172017E-4]:3.010132122355E-3,((56[&rate=5.402346069172017E-4]:2.164295147344E-1,55[&rate=5.402346069172017E-4]:2.164295147344E-1)[&rate=5.402346069172017E-4]:1.118496572525E-2,37[&rate=5.402346069172017E-4]:2.740625678915E-1)[&rate=5.402346069172017E-4]:1.064612273552E-2)[&rate=5.402346069172017E-4]:5.381510633606E-2,58[&rate=5.402346069172017E-4]:3.19398113903E-1)[&rate=5.402346069172017E-4]:6.877651868506E-2,59[&rate=5.402346069172017E-4]:3.690489495279E-1)[&rate=5.402346069172017E-4]:1.695494406566E-1)[&rate=5.402346069172017E-4]:4.183146864356E-1)[&rate=5.402346069172017E-4]:2.437906751107E-1,(66[&rate=5.402346069172017E-4]:3.837217752556E-1,((67[&rate=5.402346069172017E-4]:1.003388364356E-1,(122[&rate=5.402346069172017E-4]:3.24157877304E-1,(123[&rate=5.402346069172017E-4]:1.980772784807E-1,124[&rate=5.402346069172017E-4]:1.953450380436E-1)[&rate=5.402346069172017E-4]:1.260805988233E-1)[&rate=5.402346069172017E-4]:2.774535094723E-1)[&rate=5.402346069172017E-4]:1.161609982903E-1,(126[&rate=5.402346069172017E-4]:1.317338714802E0,(120[&rate=5.402346069172017E-4]:1.660556093538E0,((135[&rate=5.402346069172017E-4]:2.497467306965E-1,(138[&rate=5.402346069172017E-4]:1.502241200227E-1,136[&rate=5.402346069172017E-4]:1.871727070754E-2)[&rate=5.402346069172017E-4]:2.995226106738E-1)[&rate=5.402346069172017E-4]:1.119111462729E0,119[&rate=5.402346069172017E-4]:1.716803398905E0)[&rate=5.402346069172017E-4]:3.964310559226E-2)[&rate=5.402346069172017E-4]:3.465947329484E-1)[&rate=5.402346069172017E-4]:1.463353096093E-1)[&rate=5.402346069172017E-4]:1.672219405297E-1)[&rate=5.402346069172017E-4]:2.20081010834E-1)[&rate=5.402346069172017E-4]:5.227534023314E-3,((((((146[&rate=5.402346069172017E-4]:6.170328552898E-1,(2[&rate=5.402346069172017E-4]:7.676767793267E-1,((22[&rate=5.402346069172017E-4]:5.049342578145E-1,27[&rate=5.402346069172017E-4]:5.213726139789E-1)[&rate=5.402346069172017E-4]:3.16501200018E-1,(31[&rate=5.402346069172017E-4]:7.679396757945E-1,(26[&rate=5.402346069172017E-4]:6.739830365332E-1,(7[&rate=5.402346069172017E-4]:3.005153871598E-1,8[&rate=5.402346069172017E-4]:3.005153871598E-1)[&rate=5.402346069172017E-4]:2.666183343048E-1)[&rate=5.402346069172017E-4]:5.012102282292E-2)[&rate=5.402346069172017E-4]:1.082903025861E-1)[&rate=5.402346069172017E-4]:1.188440612203E-1)[&rate=5.402346069172017E-4]:1.685863299558E0)[&rate=5.402346069172017E-4]:3.385446001337E-2,40[&rate=5.402346069172017E-4]:5.306687360683E-1)[&rate=5.402346069172017E-4]:1.729125940331E-1,((((39[&rate=5.402346069172017E-4]:3.942766455394E-1,97[&rate=5.402346069172017E-4]:3.232383941732E-1)[&rate=5.402346069172017E-4]:1.742189911186E-2,((((3[&rate=5.402346069172017E-4]:2.568055622179E-1,((((83[&rate=5.402346069172017E-4]:7.280947978888E-2,86[&rate=5.402346069172017E-4]:7.280947978888E-2)[&rate=5.402346069172017E-4]:5.07081700812E-2,((85[&rate=5.402346069172017E-4]:8.94975742349E-2,84[&rate=5.402346069172017E-4]:8.94975742349E-2)[&rate=5.402346069172017E-4]:6.332584493736E-3,93[&rate=5.402346069172017E-4]:1.095287888657E-1)[&rate=5.402346069172017E-4]:2.768749114144E-2)[&rate=5.402346069172017E-4]:4.754437165047E-2,(87[&rate=5.402346069172017E-4]:1.236686949096E-1,((91[&rate=5.402346069172017E-4]:2.486060137373E-2,90[&rate=5.402346069172017E-4]:2.486060137373E-2)[&rate=5.402346069172017E-4]:5.441536684382E-3,92[&rate=5.402346069172017E-4]:3.030213805811E-2)[&rate=5.402346069172017E-4]:1.070651869885E-1)[&rate=5.402346069172017E-4]:4.739332661095E-2)[&rate=5.402346069172017E-4]:2.085006032854E-1,(88[&rate=5.402346069172017E-4]:9.854765298156E-2,89[&rate=5.402346069172017E-4]:1.122462831186E-1)[&rate=5.402346069172017E-4]:2.810149718244E-1)[&rate=5.402346069172017E-4]:4.169689648091E-1)[&rate=5.402346069172017E-4]:3.782437091146E-1,((10[&rate=5.402346069172017E-4]:2.776493442247E-1,15[&rate=5.402346069172017E-4]:3.160055086081E-1)[&rate=5.402346069172017E-4]:3.854123781774E-1,(6[&rate=5.402346069172017E-4]:5.666903969517E-1,18[&rate=5.402346069172017E-4]:6.297040955818E-1)[&rate=5.402346069172017E-4]:7.993296928599E-2)[&rate=5.402346069172017E-4]:4.04806996153E-2)[&rate=5.402346069172017E-4]:1.060202526623E0,((((24[&rate=5.402346069172017E-4]:9.539528517018E-1,(1[&rate=5.402346069172017E-4]:4.065554617466E-2,(21[&rate=5.402346069172017E-4]:7.497031015954E-1,28[&rate=5.402346069172017E-4]:7.743606358418E-1)[&rate=5.402346069172017E-4]:5.259628019579E-2)[&rate=5.402346069172017E-4]:1.324753877189E-1)[&rate=5.402346069172017E-4]:3.822367135323E-1,((23[&rate=5.402346069172017E-4]:7.906558201809E-1,140[&rate=5.402346069172017E-4]:6.8654623114E-1)[&rate=5.402346069172017E-4]:8.285129805674E-2,(11[&rate=5.402346069172017E-4]:6.482257777843E-1,(20[&rate=5.402346069172017E-4]:4.176565681332E-1,25[&rate=5.402346069172017E-4]:4.368346503249E-1)[&rate=5.402346069172017E-4]:3.072815384183E-1)[&rate=5.402346069172017E-4]:1.403498336041E-1)[&rate=5.402346069172017E-4]:4.517235428868E-1)[&rate=5.402346069172017E-4]:8.465574615218E-2,102[&rate=5.402346069172017E-4]:2.592014757699E-1)[&rate=5.402346069172017E-4]:1.452291080065E-1,(((144[&rate=5.402346069172017E-4]:4.697463085712E-1,(141[&rate=5.402346069172017E-4]:3.350962713185E-1,145[&rate=5.402346069172017E-4]:3.378359973461E-1)[&rate=5.402346069172017E-4]:1.373897632801E-1)[&rate=5.402346069172017E-4]:7.817386039379E-2,142[&rate=5.402346069172017E-4]:5.5339962102E-1)[&rate=5.402346069172017E-4]:1.093419201346E0,(((110[&rate=5.402346069172017E-4]:6.318963131846E-1,105[&rate=5.402346069172017E-4]:6.099785049655E-1)[&rate=5.402346069172017E-4]:2.503507613374E-1,((((30[&rate=5.402346069172017E-4]:4.530829810275E-1,4[&rate=5.402346069172017E-4]:2.804802413015E-1)[&rate=5.402346069172017E-4]:3.14754148149E-1,(117[&rate=5.402346069172017E-4]:6.476089791868E-1,(14[&rate=5.402346069172017E-4]:3.714001645326E-1,17[&rate=5.402346069172017E-4]:4.097563289163E-1)[&rate=5.402346069172017E-4]:2.734690886266E-1)[&rate=5.402346069172017E-4]:7.899382866399E-3)[&rate=5.402346069172017E-4]:8.809362521077E-2,(9[&rate=5.402346069172017E-4]:6.536583587531E-1,113[&rate=5.402346069172017E-4]:6.618775368352E-1)[&rate=5.402346069172017E-4]:7.898472440119E-2)[&rate=5.402346069172017E-4]:4.579818509493E-2,112[&rate=5.402346069172017E-4]:7.866604463313E-1)[&rate=5.402346069172017E-4]:1.010660802454E-1)[&rate=5.402346069172017E-4]:3.969902852834E-1,((((148[&rate=5.402346069172017E-4]:3.45514705417E-1,143[&rate=5.402346069172017E-4]:3.427749793896E-1)[&rate=5.402346069172017E-4]:3.419679747527E-1,(111[&rate=5.402346069172017E-4]:4.121480561939E-1,(104[&rate=5.402346069172017E-4]:3.781742913137E-1,(139[&rate=5.402346069172017E-4]:4.84345631907E-1,106[&rate=5.402346069172017E-4]:2.925648099893E-1)[&rate=5.402346069172017E-4]:8.56094813244E-2)[&rate=5.402346069172017E-4]:1.753540871584E-2)[&rate=5.402346069172017E-4]:3.136907883592E-1)[&rate=5.402346069172017E-4]:1.159687977147E-2,116[&rate=5.402346069172017E-4]:6.607233955575E-1)[&rate=5.402346069172017E-4]:2.797540883064E-1,(((13[&rate=5.402346069172017E-4]:5.316125381487E-1,19[&rate=5.402346069172017E-4]:5.699687025324E-1)[&rate=5.402346069172017E-4]:1.773341852149E-1,(108[&rate=5.402346069172017E-4]:3.890910301407E-1,(109[&rate=5.402346069172017E-4]:3.776013014325E-1,(114[&rate=5.402346069172017E-4]:2.58219022175E-1,107[&rate=5.402346069172017E-4]:3.184929947778E-1)[&rate=5.402346069172017E-4]:3.993022446294E-2)[&rate=5.402346069172017E-4]:3.340753692735E-2)[&rate=5.402346069172017E-4]:2.951981589764E-1)[&rate=5.402346069172017E-4]:1.264140835005E-1,115[&rate=5.402346069172017E-4]:7.531690260423E-1)[&rate=5.402346069172017E-4]:1.873084578217E-1)[&rate=5.402346069172017E-4]:2.620475471744E-1)[&rate=5.402346069172017E-4]:1.8949927078E-1)[&rate=5.402346069172017E-4]:4.187103875868E-3)[&rate=5.402346069172017E-4]:2.935609402061E-1)[&rate=5.402346069172017E-4]:5.692620162515E-1,101[&rate=5.402346069172017E-4]:1.261774088179E0)[&rate=5.402346069172017E-4]:1.230886154659E-1)[&rate=5.402346069172017E-4]:1.502192447824E-2,16[&rate=5.402346069172017E-4]:2.512213395247E0)[&rate=5.402346069172017E-4]:5.709544181327E-2,147[&rate=5.402346069172017E-4]:5.411929601231E-1)[&rate=5.402346069172017E-4]:2.197654191586E-1)[&rate=5.402346069172017E-4]:4.428923522852E-2,(98[&rate=5.402346069172017E-4]:7.50042799556E-1,((95[&rate=5.402346069172017E-4]:4.281701724546E-1,(94[&rate=5.402346069172017E-4]:2.141419432388E-1,100[&rate=5.402346069172017E-4]:2.141419432388E-1)[&rate=5.402346069172017E-4]:1.293287756637E-1)[&rate=5.402346069172017E-4]:3.051946313083E-1,(99[&rate=5.402346069172017E-4]:6.250654497089E-1,96[&rate=5.402346069172017E-4]:5.89546324026E-1)[&rate=5.402346069172017E-4]:1.192283158025E-1)[&rate=5.402346069172017E-4]:2.760695754183E-2)[&rate=5.402346069172017E-4]:1.262430663202E-1)[&rate=5.402346069172017E-4]:7.068514190018E-2,38[&rate=5.402346069172017E-4]:7.50249696301E-1)[&rate=5.402346069172017E-4]:3.722460360282E-1,(((((((60[&rate=5.402346069172017E-4]:1.635872099229E-1,(64[&rate=5.402346069172017E-4]:5.632482995446E-2,62[&rate=5.402346069172017E-4]:9.74207203655E-2)[&rate=5.402346069172017E-4]:2.579473114751E-1)[&rate=5.402346069172017E-4]:8.164831906369E-3,65[&rate=5.402346069172017E-4]:1.717520418292E-1)[&rate=5.402346069172017E-4]:1.859684433534E-1,(63[&rate=5.402346069172017E-4]:1.097084635878E-1,61[&rate=5.402346069172017E-4]:1.508043539989E-1)[&rate=5.402346069172017E-4]:3.986969531015E-1)[&rate=5.402346069172017E-4]:8.46646817937E-1,(69[&rate=5.402346069172017E-4]:8.290136584224E-1,(((129[&rate=5.402346069172017E-4]:2.870425999966E-1,132[&rate=5.402346069172017E-4]:2.89782326024E-1)[&rate=5.402346069172017E-4]:3.623600882843E-2,(131[&rate=5.402346069172017E-4]:2.023362922696E-1,130[&rate=5.402346069172017E-4]:1.995965662422E-1)[&rate=5.402346069172017E-4]:1.236820425828E-1)[&rate=5.402346069172017E-4]:3.539322155684E-1,118[&rate=5.402346069172017E-4]:8.141971257634E-1)[&rate=5.402346069172017E-4]:3.857628549413E-3)[&rate=5.402346069172017E-4]:5.780933707245E-1)[&rate=5.402346069172017E-4]:4.792192299916E-2,128[&rate=5.402346069172017E-4]:1.304344020639E0)[&rate=5.402346069172017E-4]:4.919534969651E-1,(45[&rate=5.402346069172017E-4]:8.090319138174E-1,((((42[&rate=5.402346069172017E-4]:3.140878651737E-1,48[&rate=5.402346069172017E-4]:3.52339231294E-1)[&rate=5.402346069172017E-4]:6.258610045086E-2,41[&rate=5.402346069172017E-4]:3.712094847503E-1)[&rate=5.402346069172017E-4]:1.376994398943E-1,(43[&rate=5.402346069172017E-4]:5.443638702896E-1,46[&rate=5.402346069172017E-4]:5.443638702896E-1)[&rate=5.402346069172017E-4]:1.918986309804E-2)[&rate=5.402346069172017E-4]:1.530822354691E-1,((44[&rate=5.402346069172017E-4]:5.330118674669E-1,(47[&rate=5.402346069172017E-4]:4.966725809051E-1,(49[&rate=5.402346069172017E-4]:4.036615187757E-1,50[&rate=5.402346069172017E-4]:4.036615187757E-1)[&rate=5.402346069172017E-4]:6.022417688367E-2)[&rate=5.402346069172017E-4]:4.180376743605E-2)[&rate=5.402346069172017E-4]:6.805472110285E-3,51[&rate=5.402346069172017E-4]:5.1795941608E-1)[&rate=5.402346069172017E-4]:1.713541484053E-1)[&rate=5.402346069172017E-4]:1.00592666272E-1)[&rate=5.402346069172017E-4]:2.138693914956E-1)[&rate=5.402346069172017E-4]:1.070180244054E-1,(35[&rate=5.402346069172017E-4]:8.272301261545E-2,(36[&rate=5.402346069172017E-4]:6.164915893426E-2,(127[&rate=5.402346069172017E-4]:2.410735864598E0,121[&rate=5.402346069172017E-4]:1.969639974187E0)[&rate=5.402346069172017E-4]:1.714612395416E-1)[&rate=5.402346069172017E-4]:6.764919614695E-2)[&rate=5.402346069172017E-4]:2.918254061066E-1)[&rate=5.402346069172017E-4]:1.455818670917E-1)[&rate=5.402346069172017E-4]:8.890003429914E-2)[&rate=5.402346069172017E-4]:2.752538093399E-1)[&rate=5.402346069172017E-4]:9.526042926775E-3)[&rate=5.402346069172017E-4]:8.697370630611E-2,33[&rate=5.402346069172017E-4]:1.013318238912E-1);
tree STATE_6660000 [&joint=-21007.95024332287,lnP=-21007.95024332287] = [&R] (((((122[&rate=5.135173340777793E-4]:4.278378006022E-1,(123[&rate=5.135173340777793E-4]:2.02402269205E-2,124[&rate=5.135173340777793E-4]:1.750798648337E-2)[&rate=5.135173340777793E-4]:4.075975736817E-1)[&rate=5.135173340777793E-4]:4.278270454006E-1,67[&rate=5.135173340777793E-4]:3.543922956622E-1)[&rate=5.135173340777793E-4]:2.69025090945E-2,((((135[&rate=5.135173340777793E-4]:6.312519588197E-1,(138[&rate=5.135173340777793E-4]:4.74428917319E-1,136[&rate=5.135173340777793E-4]:3.429220680038E-1)[&rate=5.135173340777793E-4]:3.568230415007E-1)[&rate=5.135173340777793E-4]:8.681871507359E-1,119[&rate=5.135173340777793E-4]:1.847384315035E0)[&rate=5.135173340777793E-4]:3.000590529284E-1,66[&rate=5.135173340777793E-4]:1.145666556346E-1)[&rate=5.135173340777793E-4]:1.784099164633E-1,(120[&rate=5.135173340777793E-4]:2.189533453339E0,126[&rate=5.135173340777793E-4]:1.499721341654E0)[&rate=5.135173340777793E-4]:4.042942012917E-2)[&rate=5.135173340777793E-4]:8.831823265876E-2)[&rate=5.135173340777793E-4]:6.808427050929E-1,((((125[&rate=5.135173340777793E-4]:1.078960576429E0,(((((73[&rate=5.135173340777793E-4]:3.069307312332E-1,71[&rate=5.135173340777793E-4]:2.384375805484E-1)[&rate=5.135173340777793E-4]:1.584016993468E-1,(((((72[&rate=5.135173340777793E-4]:7.676210683568E-2,78[&rate=5.135173340777793E-4]:9.867991505499E-2)[&rate=5.135173340777793E-4]:1.16180673594E-1,82[&rate=5.135173340777793E-4]:2.23079766731E-1)[&rate=5.135173340777793E-4]:4.848926325967E-2,79[&rate=5.135173340777793E-4]:2.633498519087E-1)[&rate=5.135173340777793E-4]:9.474295126866E-2,(80[&rate=5.135173340777793E-4]:1.183293901197E-1,81[&rate=5.135173340777793E-4]:1.183293901197E-1)[&rate=5.135173340777793E-4]:2.315442349754E-1)[&rate=5.135173340777793E-4]:4.027407733896E-3,77[&rate=5.135173340777793E-4]:3.977366492673E-1)[&rate=5.135173340777793E-4]:6.211632925801E-2)[&rate=5.135173340777793E-4]:3.109295966916E-1,(((70[&rate=5.135173340777793E-4]:3.046502957297E-1,74[&rate=5.135173340777793E-4]:3.430064601132E-1)[&rate=5.135173340777793E-4]:1.028038004332E-1,76[&rate=5.135173340777793E-4]:4.458102605464E-1)[&rate=5.135173340777793E-4]:8.581099297769E-2,75[&rate=5.135173340777793E-4]:5.316212535241E-1)[&rate=5.135173340777793E-4]:2.446407737475E-1)[&rate=5.135173340777793E-4]:6.046079779097E-1,(53[&rate=5.135173340777793E-4]:5.29348830214E-1,(134[&rate=5.135173340777793E-4]:3.215436905099E-1,(133[&rate=5.135173340777793E-4]:3.163972654614E-1,137[&rate=5.135173340777793E-4]:3.574931558724E-1)[&rate=5.135173340777793E-4]:3.52834113497E-2)[&rate=5.135173340777793E-4]:9.597476503711E-1)[&rate=5.135173340777793E-4]:1.050581163552E-1)[&rate=5.135173340777793E-4]:2.844723087091E-1,(52[&rate=5.135173340777793E-4]:5.400862816249E-1,(((12[&rate=5.135173340777793E-4]:2.77045061788E-1,5[&rate=5.135173340777793E-4]:2.386888974046E-1)[&rate=5.135173340777793E-4]:2.261990601939E-1,29[&rate=5.135173340777793E-4]:6.100934370505E-1)[&rate=5.135173340777793E-4]:2.483612682326E-1,103[&rate=5.135173340777793E-4]:6.255779929543E-1)[&rate=5.135173340777793E-4]:1.578802023231E0)[&rate=5.135173340777793E-4]:3.869896949648E-1)[&rate=5.135173340777793E-4]:3.704638348123E-1)[&rate=5.135173340777793E-4]:1.931989130066E-1,(68[&rate=5.135173340777793E-4]:5.280753718283E-1,((((58[&rate=5.135173340777793E-4]:2.777357528953E-1,54[&rate=5.135173340777793E-4]:2.20358703715E-1)[&rate=5.135173340777793E-4]:1.366776584678E-2,59[&rate=5.135173340777793E-4]:2.72277835682E-1)[&rate=5.135173340777793E-4]:3.744548784395E-3,(37[&rate=5.135173340777793E-4]:2.726625206426E-1,(56[&rate=5.135173340777793E-4]:1.975261565844E-1,55[&rate=5.135173340777793E-4]:1.975261565844E-1)[&rate=5.135173340777793E-4]:2.868827662645E-2)[&rate=5.135173340777793E-4]:4.161122994393E-2)[&rate=5.135173340777793E-4]:2.434707514401E-2,57[&rate=5.135173340777793E-4]:3.031017000475E-1)[&rate=5.135173340777793E-4]:2.768862400869E-1)[&rate=5.135173340777793E-4]:5.774174509408E-1)[&rate=5.135173340777793E-4]:4.051260296227E-1,33[&rate=5.135173340777793E-4]:8.344615982518E-2)[&rate=5.135173340777793E-4]:1.947917037223E-2,34[&rate=5.135173340777793E-4]:1.193636863618E-1)[&rate=5.135173340777793E-4]:7.976012485769E-2)[&rate=5.135173340777793E-4]:3.071297703898E-2,((((((40[&rate=5.135173340777793E-4]:4.990237573091E-1,((((((3[&rate=5.135173340777793E-4]:8.407575580321E-1,((88[&rate=5.135173340777793E-4]:4.123692153935E-2,89[&rate=5.135173340777793E-4]:5.493555167637E-2)[&rate=5.135173340777793E-4]:3.554054362632E-1,(((91[&rate=5.135173340777793E-4]:8.336855056871E-3,90[&rate=5.135173340777793E-4]:8.336855056871E-3)[&rate=5.135173340777793E-4]:8.718674439635E-2,92[&rate=5.135173340777793E-4]:9.552359945322E-2)[&rate=5.135173340777793E-4]:1.376730785045E-1,(((85[&rate=5.135173340777793E-4]:8.215805504321E-3,83[&rate=5.135173340777793E-4]:8.215805504321E-3)[&rate=5.135173340777793E-4]:1.435014651458E-1,(86[&rate=5.135173340777793E-4]:6.464157564973E-2,(93[&rate=5.135173340777793E-4]:2.880858278756E-2,84[&rate=5.135173340777793E-4]:1.510995265055E-2)[&rate=5.135173340777793E-4]:4.953162299918E-2)[&rate=5.135173340777793E-4]:8.707569500039E-2)[&rate=5.135173340777793E-4]:4.747441646241E-2,87[&rate=5.135173340777793E-4]:1.991916871125E-1)[&rate=5.135173340777793E-4]:2.030636070813E-2)[&rate=5.135173340777793E-4]:1.771443099819E-1)[&rate=5.135173340777793E-4]:9.838412276267E-1)[&rate=5.135173340777793E-4]:1.844911666541E-1,((18[&rate=5.135173340777793E-4]:8.087895805481E-1,6[&rate=5.135173340777793E-4]:7.45775881918E-1)[&rate=5.135173340777793E-4]:7.395821998225E-2,(10[&rate=5.135173340777793E-4]:5.769359907313E-1,15[&rate=5.135173340777793E-4]:6.152921551148E-1)[&rate=5.135173340777793E-4]:2.592364673333E-1)[&rate=5.135173340777793E-4]:2.575694173064E-1)[&rate=5.135173340777793E-4]:5.294580637625E-1,(((((((14[&rate=5.135173340777793E-4]:3.728045606006E-1,17[&rate=5.135173340777793E-4]:4.111607249843E-1)[&rate=5.135173340777793E-4]:2.365117160335E-1,9[&rate=5.135173340777793E-4]:6.01097098552E-1)[&rate=5.135173340777793E-4]:2.013972030509E-1,(30[&rate=5.135173340777793E-4]:3.017650643722E-1,4[&rate=5.135173340777793E-4]:1.291623246462E-1)[&rate=5.135173340777793E-4]:6.240169084635E-1)[&rate=5.135173340777793E-4]:3.23761816069E-2,(112[&rate=5.135173340777793E-4]:7.562213213728E-1,113[&rate=5.135173340777793E-4]:7.562213213728E-1)[&rate=5.135173340777793E-4]:8.686833991907E-2)[&rate=5.135173340777793E-4]:2.328269990125E-2,(117[&rate=5.135173340777793E-4]:8.165156490211E-1,(105[&rate=5.135173340777793E-4]:5.523352982186E-1,110[&rate=5.135173340777793E-4]:5.742531064377E-1)[&rate=5.135173340777793E-4]:2.340433645011E-1)[&rate=5.135173340777793E-4]:5.259643819956E-2)[&rate=5.135173340777793E-4]:5.260920314143E-1,(((116[&rate=5.135173340777793E-4]:7.769234005518E-1,(148[&rate=5.135173340777793E-4]:3.532102514084E-1,143[&rate=5.135173340777793E-4]:3.50470525381E-1)[&rate=5.135173340777793E-4]:4.620693135271E-1)[&rate=5.135173340777793E-4]:7.364269365413E-2,(106[&rate=5.135173340777793E-4]:6.612976132223E-1,(139[&rate=5.135173340777793E-4]:7.600637709832E-1,(104[&rate=5.135173340777793E-4]:5.209501223498E-1,111[&rate=5.135173340777793E-4]:5.373884785141E-1)[&rate=5.135173340777793E-4]:4.73328267157E-2)[&rate=5.135173340777793E-4]:9.301466415688E-2)[&rate=5.135173340777793E-4]:2.495424535864E-1)[&rate=5.135173340777793E-4]:3.952545965914E-1,(((109[&rate=5.135173340777793E-4]:6.689541726675E-1,114[&rate=5.135173340777793E-4]:5.89502117873E-1)[&rate=5.135173340777793E-4]:1.964250745446E-1,(108[&rate=5.135173340777793E-4]:2.586186289595E-1,107[&rate=5.135173340777793E-4]:2.613583549868E-1)[&rate=5.135173340777793E-4]:5.848428100336E-1)[&rate=5.135173340777793E-4]:1.496304175751E-1,(115[&rate=5.135173340777793E-4]:7.132395865664E-1,(13[&rate=5.135173340777793E-4]:2.891891566656E-1,19[&rate=5.135173340777793E-4]:3.275453210493E-1)[&rate=5.135173340777793E-4]:5.062422107227E-1)[&rate=5.135173340777793E-4]:2.223180234264E-1)[&rate=5.135173340777793E-4]:3.102630808046E-1)[&rate=5.135173340777793E-4]:6.445192098814E-2)[&rate=5.135173340777793E-4]:1.679843269226E-1,((((1[&rate=5.135173340777793E-4]:4.467273394678E-1,(21[&rate=5.135173340777793E-4]:1.07282711633E0,28[&rate=5.135173340777793E-4]:1.097484650576E0)[&rate=5.135173340777793E-4]:1.355440587545E-1)[&rate=5.135173340777793E-4]:2.672420362176E-1,24[&rate=5.135173340777793E-4]:1.494791293494E0)[&rate=5.135173340777793E-4]:9.999279281349E-2,(((140[&rate=5.135173340777793E-4]:5.670833312339E-1,11[&rate=5.135173340777793E-4]:5.862614134256E-1)[&rate=5.135173340777793E-4]:2.24544985192E-1,((20[&rate=5.135173340777793E-4]:5.24169671504E-1,25[&rate=5.135173340777793E-4]:5.433477536957E-1)[&rate=5.135173340777793E-4]:2.160949837639E-1,23[&rate=5.135173340777793E-4]:7.4848383335E-1)[&rate=5.135173340777793E-4]:1.472540721168E-1)[&rate=5.135173340777793E-4]:5.219357933841E-1,102[&rate=5.135173340777793E-4]:2.669887673442E-1)[&rate=5.135173340777793E-4]:1.661514833465E-1)[&rate=5.135173340777793E-4]:9.079752741905E-3,((141[&rate=5.135173340777793E-4]:5.517481763637E-1,(145[&rate=5.135173340777793E-4]:5.042406817658E-1,144[&rate=5.135173340777793E-4]:4.987612297108E-1)[&rate=5.135173340777793E-4]:5.024722062549E-2)[&rate=5.135173340777793E-4]:2.305860021787E-1,142[&rate=5.135173340777793E-4]:7.850739045699E-1)[&rate=5.135173340777793E-4]:9.037214413285E-1)[&rate=5.135173340777793E-4]:4.425611335779E-2)[&rate=5.135173340777793E-4]:7.097039768565E-2)[&rate=5.135173340777793E-4]:1.88835117705E-1,101[&rate=5.135173340777793E-4]:7.408021801261E-1)[&rate=5.135173340777793E-4]:6.973332345081E-1,39[&rate=5.135173340777793E-4]:4.649712556404E-1)[&rate=5.135173340777793E-4]:3.321972511002E-2,16[&rate=5.135173340777793E-4]:2.583683906868E0)[&rate=5.135173340777793E-4]:8.327765587746E-4)[&rate=5.135173340777793E-4]:1.858054254677E-1,((((22[&rate=5.135173340777793E-4]:2.36782236016E-1,27[&rate=5.135173340777793E-4]:2.532205921803E-1)[&rate=5.135173340777793E-4]:4.53131977549E-1,(31[&rate=5.135173340777793E-4]:6.752698944207E-1,2[&rate=5.135173340777793E-4]:4.478726341466E-1)[&rate=5.135173340777793E-4]:6.943883969234E-2)[&rate=5.135173340777793E-4]:6.992166399007E-1,((7[&rate=5.135173340777793E-4]:3.80637977051E-1,8[&rate=5.135173340777793E-4]:3.80637977051E-1)[&rate=5.135173340777793E-4]:4.180883989816E-1,26[&rate=5.135173340777793E-4]:9.055756911011E-1)[&rate=5.135173340777793E-4]:4.945140664742E-1)[&rate=5.135173340777793E-4]:1.365393913055E0,(147[&rate=5.135173340777793E-4]:6.669777265917E-1,146[&rate=5.135173340777793E-4]:7.298192566463E-1)[&rate=5.135173340777793E-4]:1.559554655387E-2)[&rate=5.135173340777793E-4]:5.963295881153E-2)[&rate=5.135173340777793E-4]:2.146537040282E-1,((99[&rate=5.135173340777793E-4]:6.052756415305E-1,96[&rate=5.135173340777793E-4]:5.697565158477E-1)[&rate=5.135173340777793E-4]:3.953564536178E-1,((97[&rate=5.135173340777793E-4]:3.781711910991E-1,98[&rate=5.135173340777793E-4]:5.776247430116E-1)[&rate=5.135173340777793E-4]:3.657098327488E-1,((94[&rate=5.135173340777793E-4]:3.361514541636E-1,100[&rate=5.135173340777793E-4]:3.361514541636E-1)[&rate=5.135173340777793E-4]:2.388564980364E-1,95[&rate=5.135173340777793E-4]:6.597074057521E-1)[&rate=5.135173340777793E-4]:2.94556131757E-1)[&rate=5.135173340777793E-4]:3.543959589071E-2)[&rate=5.135173340777793E-4]:4.912401570024E-2)[&rate=5.135173340777793E-4]:9.018954605458E-2,38[&rate=5.135173340777793E-4]:9.213664219305E-1)[&rate=5.135173340777793E-4]:3.60256203307E-1,((127[&rate=5.135173340777793E-4]:2.699708438434E0,((36[&rate=5.135173340777793E-4]:2.253002791099E-2,121[&rate=5.135173340777793E-4]:2.101982082705E0)[&rate=5.135173340777793E-4]:1.150305503818E-1,35[&rate=5.135173340777793E-4]:9.098523582701E-2)[&rate=5.135173340777793E-4]:4.159991493584E-2)[&rate=5.135173340777793E-4]:6.292351184562E-2,(((((47[&rate=5.135173340777793E-4]:4.301214971683E-1,51[&rate=5.135173340777793E-4]:4.027990927968E-1)[&rate=5.135173340777793E-4]:1.768827907817E-1,((((48[&rate=5.135173340777793E-4]:3.640338720189E-1,41[&rate=5.135173340777793E-4]:3.203180250244E-1)[&rate=5.135173340777793E-4]:1.864397480513E-2,42[&rate=5.135173340777793E-4]:3.444264807038E-1)[&rate=5.135173340777793E-4]:1.465658430488E-1,(46[&rate=5.135173340777793E-4]:4.15025764224E-1,43[&rate=5.135173340777793E-4]:4.15025764224E-1)[&rate=5.135173340777793E-4]:1.251468873973E-1)[&rate=5.135173340777793E-4]:4.421343124631E-2,44[&rate=5.135173340777793E-4]:5.789216019934E-1)[&rate=5.135173340777793E-4]:2.261820508235E-2)[&rate=5.135173340777793E-4]:2.590912997385E-2,(49[&rate=5.135173340777793E-4]:5.016776470949E-1,50[&rate=5.135173340777793E-4]:5.016776470949E-1)[&rate=5.135173340777793E-4]:9.84488855832E-2)[&rate=5.135173340777793E-4]:8.306920344154E-3,45[&rate=5.135173340777793E-4]:6.330236169566E-1)[&rate=5.135173340777793E-4]:2.506289740303E-1,(((69[&rate=5.135173340777793E-4]:5.193421877441E-1,118[&rate=5.135173340777793E-4]:5.083832836345E-1)[&rate=5.135173340777793E-4]:2.558233954652E-1,(((131[&rate=5.135173340777793E-4]:1.158629079291E-1,130[&rate=5.135173340777793E-4]:1.131231819018E-1)[&rate=5.135173340777793E-4]:6.519652894446E-2,129[&rate=5.135173340777793E-4]:1.783197108462E-1)[&rate=5.135173340777793E-4]:4.298595571163E-2,132[&rate=5.135173340777793E-4]:2.240453925852E-1)[&rate=5.135173340777793E-4]:4.059147111718E-1)[&rate=5.135173340777793E-4]:7.238745118979E-1,((((64[&rate=5.135173340777793E-4]:2.649193427445E-1,(60[&rate=5.135173340777793E-4]:8.637291489066E-2,65[&rate=5.135173340777793E-4]:8.637291489066E-2)[&rate=5.135173340777793E-4]:2.78614963471E-2)[&rate=5.135173340777793E-4]:3.79442219481E-2,62[&rate=5.135173340777793E-4]:3.439594551036E-1)[&rate=5.135173340777793E-4]:4.883452550985E-1,(63[&rate=5.135173340777793E-4]:4.640781797398E-1,61[&rate=5.135173340777793E-4]:5.051740701509E-1)[&rate=5.135173340777793E-4]:3.271306400512E-1)[&rate=5.135173340777793E-4]:6.216649507929E-1,128[&rate=5.135173340777793E-4]:1.314243633598E0)[&rate=5.135173340777793E-4]:3.411153000261E-2)[&rate=5.135173340777793E-4]:3.086936396779E-1)[&rate=5.135173340777793E-4]:6.722698261796E-2)[&rate=5.135173340777793E-4]:4.837485161136E-1)[&rate=5.135173340777793E-4]:2.894964417493E-1,32[&rate=5.135173340777793E-4]:8.382211362225E-2)[&rate=5.135173340777793E-4]:1.240968664171E-1);
tree STATE_6750000 [&joint=-20977.67952916787,lnP=-20977.67952916787] = [&R] ((((34[&rate=5.384301271277865E-4]:1.291977092142E-2,(((((((((6[&rate=5.384301271277865E-4]:3.911912253535E-1,(10[&rate=5.384301271277865E-4]:3.273863597263E-1,15[&rate=5.384301271277865E-4]:3.657425241098E-1)[&rate=5.384301271277865E-4]:8.024322179152E-2)[&rate=5.384301271277865E-4]:1.284942296967E-1,18[&rate=5.384301271277865E-4]:5.826991536803E-1)[&rate=5.384301271277865E-4]:1.860834654182E-1,(3[&rate=5.384301271277865E-4]:5.665951911324E-1,((((93[&rate=5.384301271277865E-4]:4.259941327641E-2,(84[&rate=5.384301271277865E-4]:1.938371646198E-2,86[&rate=5.384301271277865E-4]:1.938371646198E-2)[&rate=5.384301271277865E-4]:9.517066677414E-3)[&rate=5.384301271277865E-4]:6.095801435883E-2,(83[&rate=5.384301271277865E-4]:3.917557279317E-2,85[&rate=5.384301271277865E-4]:3.917557279317E-2)[&rate=5.384301271277865E-4]:5.068322470506E-2)[&rate=5.384301271277865E-4]:5.973728936927E-2,((91[&rate=5.384301271277865E-4]:1.056748012176E-2,90[&rate=5.384301271277865E-4]:1.056748012176E-2)[&rate=5.384301271277865E-4]:2.106876873815E-2,92[&rate=5.384301271277865E-4]:3.16362488599E-2)[&rate=5.384301271277865E-4]:1.316584681446E-1)[&rate=5.384301271277865E-4]:1.297674806473E-1,((88[&rate=5.384301271277865E-4]:1.953761757896E-2,89[&rate=5.384301271277865E-4]:3.323624771597E-2)[&rate=5.384301271277865E-4]:2.936833272548E-2,87[&rate=5.384301271277865E-4]:4.890595030443E-2)[&rate=5.384301271277865E-4]:2.304576172103E-1)[&rate=5.384301271277865E-4]:8.269576510148E-1)[&rate=5.384301271277865E-4]:8.711893481543E-2)[&rate=5.384301271277865E-4]:8.264506815441E-1,((((((116[&rate=5.384301271277865E-4]:5.401226914244E-1,(106[&rate=5.384301271277865E-4]:9.510244815793E-2,((111[&rate=5.384301271277865E-4]:6.995336714156E-2,139[&rate=5.384301271277865E-4]:2.452958328949E-1)[&rate=5.384301271277865E-4]:2.400466858351E-3,104[&rate=5.384301271277865E-4]:5.591547783554E-2)[&rate=5.384301271277865E-4]:3.918697032239E-2)[&rate=5.384301271277865E-4]:5.052942158693E-1)[&rate=5.384301271277865E-4]:2.957842450055E-2,(148[&rate=5.384301271277865E-4]:1.631609168928E-1,143[&rate=5.384301271277865E-4]:1.604211908655E-1)[&rate=5.384301271277865E-4]:4.448963634158E-1)[&rate=5.384301271277865E-4]:2.110377620358E-1,(115[&rate=5.384301271277865E-4]:6.896250380838E-1,((((109[&rate=5.384301271277865E-4]:2.633612617877E-1,114[&rate=5.384301271277865E-4]:1.839092069931E-1)[&rate=5.384301271277865E-4]:1.603153856689E-1,108[&rate=5.384301271277865E-4]:4.017588392375E-1)[&rate=5.384301271277865E-4]:2.61761495354E-2,107[&rate=5.384301271277865E-4]:4.306747148002E-1)[&rate=5.384301271277865E-4]:2.85653900044E-1,(13[&rate=5.384301271277865E-4]:6.585147699546E-1,19[&rate=5.384301271277865E-4]:6.968709343383E-1)[&rate=5.384301271277865E-4]:7.973165310867E-2)[&rate=5.384301271277865E-4]:3.357039584244E-2)[&rate=5.384301271277865E-4]:9.111383987695E-2)[&rate=5.384301271277865E-4]:4.530733630597E-2,(((110[&rate=5.384301271277865E-4]:6.854854619041E-1,105[&rate=5.384301271277865E-4]:6.635676536851E-1)[&rate=5.384301271277865E-4]:1.246157171543E-1,(14[&rate=5.384301271277865E-4]:3.236270197514E-1,17[&rate=5.384301271277865E-4]:3.619831841351E-1)[&rate=5.384301271277865E-4]:4.919536113618E-1)[&rate=5.384301271277865E-4]:1.181298975682E-3,(((117[&rate=5.384301271277865E-4]:3.966542855667E-1,113[&rate=5.384301271277865E-4]:3.939145595391E-1)[&rate=5.384301271277865E-4]:2.658865437859E-1,9[&rate=5.384301271277865E-4]:6.515819252429E-1)[&rate=5.384301271277865E-4]:2.113533400412E-2,((30[&rate=5.384301271277865E-4]:2.236705173624E-1,4[&rate=5.384301271277865E-4]:5.106777763638E-2)[&rate=5.384301271277865E-4]:5.302772063188E-1,112[&rate=5.384301271277865E-4]:6.388792305304E-1)[&rate=5.384301271277865E-4]:4.205720679872E-2)[&rate=5.384301271277865E-4]:1.358254927597E-1)[&rate=5.384301271277865E-4]:9.147606499976E-2)[&rate=5.384301271277865E-4]:1.574620611373E-1,((145[&rate=5.384301271277865E-4]:1.762770356772E-1,(141[&rate=5.384301271277865E-4]:1.151400631168E-1,144[&rate=5.384301271277865E-4]:1.124003370895E-1)[&rate=5.384301271277865E-4]:5.839724653283E-2)[&rate=5.384301271277865E-4]:2.377572438124E-1,142[&rate=5.384301271277865E-4]:4.140342794896E-1)[&rate=5.384301271277865E-4]:8.242685164626E-1)[&rate=5.384301271277865E-4]:3.74973357187E-2,(102[&rate=5.384301271277865E-4]:1.010792322527E-2,(((11[&rate=5.384301271277865E-4]:3.794804166192E-1,140[&rate=5.384301271277865E-4]:3.603023344274E-1)[&rate=5.384301271277865E-4]:3.222983595167E-1,(23[&rate=5.384301271277865E-4]:5.881108556543E-1,(20[&rate=5.384301271277865E-4]:4.678142051345E-1,25[&rate=5.384301271277865E-4]:4.869922873262E-1)[&rate=5.384301271277865E-4]:1.120774724378E-1)[&rate=5.384301271277865E-4]:1.985994273308E-1)[&rate=5.384301271277865E-4]:3.345504323304E-1,((1[&rate=5.384301271277865E-4]:1.602612677105E-1,(28[&rate=5.384301271277865E-4]:8.516466016063E-1,21[&rate=5.384301271277865E-4]:8.269890673599E-1)[&rate=5.384301271277865E-4]:9.491603596712E-2)[&rate=5.384301271277865E-4]:5.871437297212E-2,24[&rate=5.384301271277865E-4]:9.997975584908E-1)[&rate=5.384301271277865E-4]:1.324220609343E-1)[&rate=5.384301271277865E-4]:3.953213941652E-2)[&rate=5.384301271277865E-4]:1.911686597979E-2)[&rate=5.384301271277865E-4]:4.536797443143E-1)[&rate=5.384301271277865E-4]:2.405509416059E-1,101[&rate=5.384301271277865E-4]:7.179760230702E-1)[&rate=5.384301271277865E-4]:9.406572651538E-1,(((97[&rate=5.384301271277865E-4]:5.422495409367E-1,(96[&rate=5.384301271277865E-4]:4.465139732856E-1,99[&rate=5.384301271277865E-4]:4.820330989684E-1)[&rate=5.384301271277865E-4]:2.81527917378E-1)[&rate=5.384301271277865E-4]:8.600733643903E-3,(98[&rate=5.384301271277865E-4]:7.312003193799E-1,(95[&rate=5.384301271277865E-4]:4.998163344589E-1,100[&rate=5.384301271277865E-4]:4.151168809069E-1)[&rate=5.384301271277865E-4]:2.423129466697E-1)[&rate=5.384301271277865E-4]:1.910350711323E-2)[&rate=5.384301271277865E-4]:5.381548543423E-2,(((16[&rate=5.384301271277865E-4]:2.677406333182E0,40[&rate=5.384301271277865E-4]:5.919134070647E-1)[&rate=5.384301271277865E-4]:2.137337860477E-2,(39[&rate=5.384301271277865E-4]:4.235053094346E-1,94[&rate=5.384301271277865E-4]:4.781501181776E-1)[&rate=5.384301271277865E-4]:1.897814762349E-1)[&rate=5.384301271277865E-4]:5.332622592935E-2,(147[&rate=5.384301271277865E-4]:6.278764356802E-1,146[&rate=5.384301271277865E-4]:6.907179657348E-1)[&rate=5.384301271277865E-4]:9.611362509899E-2)[&rate=5.384301271277865E-4]:9.090999782177E-3)[&rate=5.384301271277865E-4]:9.765117849239E-3)[&rate=5.384301271277865E-4]:2.614412459003E-3,(2[&rate=5.384301271277865E-4]:7.554338935914E-1,((31[&rate=5.384301271277865E-4]:8.042546211462E-1,((7[&rate=5.384301271277865E-4]:1.359016620207E-1,8[&rate=5.384301271277865E-4]:1.359016620207E-1)[&rate=5.384301271277865E-4]:2.878163227306E-1,26[&rate=5.384301271277865E-4]:5.305672998198E-1)[&rate=5.384301271277865E-4]:2.29851704888E-1)[&rate=5.384301271277865E-4]:1.099181755114E-1,(22[&rate=5.384301271277865E-4]:3.518677545875E-1,27[&rate=5.384301271277865E-4]:3.683061107518E-1)[&rate=5.384301271277865E-4]:5.075105215221E-1)[&rate=5.384301271277865E-4]:6.86583572078E-2)[&rate=5.384301271277865E-4]:1.889375450927E0)[&rate=5.384301271277865E-4]:3.04046763208E-1,38[&rate=5.384301271277865E-4]:9.238242939682E-1)[&rate=5.384301271277865E-4]:2.943660082894E-1,((35[&rate=5.384301271277865E-4]:3.584507788642E-1,((121[&rate=5.384301271277865E-4]:2.025739639298E0,128[&rate=5.384301271277865E-4]:1.428479365325E0)[&rate=5.384301271277865E-4]:1.992287816667E-1,(127[&rate=5.384301271277865E-4]:2.613595403265E0,36[&rate=5.384301271277865E-4]:9.304745805964E-2)[&rate=5.384301271277865E-4]:5.246890811042E-2)[&rate=5.384301271277865E-4]:2.595097551599E-1)[&rate=5.384301271277865E-4]:5.617245532458E-2,((118[&rate=5.384301271277865E-4]:8.2622655011E-1,(69[&rate=5.384301271277865E-4]:8.298020706426E-1,(131[&rate=5.384301271277865E-4]:3.020550255036E-1,(130[&rate=5.384301271277865E-4]:2.19170681808E-1,(132[&rate=5.384301271277865E-4]:2.164884410068E-1,129[&rate=5.384301271277865E-4]:2.137487149795E-1)[&rate=5.384301271277865E-4]:5.421966828538E-3)[&rate=5.384301271277865E-4]:8.014461766818E-2)[&rate=5.384301271277865E-4]:3.825415656868E-1)[&rate=5.384301271277865E-4]:7.38338357711E-3)[&rate=5.384301271277865E-4]:1.100825873306E0,(((51[&rate=5.384301271277865E-4]:6.671565760197E-1,(((43[&rate=5.384301271277865E-4]:4.366524806464E-1,((42[&rate=5.384301271277865E-4]:2.79074824473E-1,(41[&rate=5.384301271277865E-4]:2.10628489944E-1,48[&rate=5.384301271277865E-4]:2.543443369385E-1)[&rate=5.384301271277865E-4]:6.298185365473E-2)[&rate=5.384301271277865E-4]:6.476486299799E-2,46[&rate=5.384301271277865E-4]:3.930200153397E-1)[&rate=5.384301271277865E-4]:4.363246530671E-2)[&rate=5.384301271277865E-4]:1.886202078173E-1,(44[&rate=5.384301271277865E-4]:3.744862692756E-1,47[&rate=5.384301271277865E-4]:3.799507501498E-1)[&rate=5.384301271277865E-4]:2.453219383138E-1)[&rate=5.384301271277865E-4]:4.769541248462E-2,(49[&rate=5.384301271277865E-4]:4.798621669234E-1,50[&rate=5.384301271277865E-4]:4.798621669234E-1)[&rate=5.384301271277865E-4]:1.603190487792E-1)[&rate=5.384301271277865E-4]:2.15108794429E-2)[&rate=5.384301271277865E-4]:1.377202798191E-1,45[&rate=5.384301271277865E-4]:8.240025388989E-1)[&rate=5.384301271277865E-4]:1.682721837458E-1,(((60[&rate=5.384301271277865E-4]:1.610562932226E-1,64[&rate=5.384301271277865E-4]:3.117412247293E-1)[&rate=5.384301271277865E-4]:7.763547250036E-2,(62[&rate=5.384301271277865E-4]:3.447592523323E-1,65[&rate=5.384301271277865E-4]:1.529784304146E-1)[&rate=5.384301271277865E-4]:8.57133353084E-2)[&rate=5.384301271277865E-4]:1.436839038151E-1,(63[&rate=5.384301271277865E-4]:1.07656287435E-1,61[&rate=5.384301271277865E-4]:1.487521778461E-1)[&rate=5.384301271277865E-4]:4.254043136098E-1)[&rate=5.384301271277865E-4]:1.331240470877E0)[&rate=5.384301271277865E-4]:2.165546108252E-2)[&rate=5.384301271277865E-4]:1.56063961458E-1)[&rate=5.384301271277865E-4]:2.012016215533E-1)[&rate=5.384301271277865E-4]:2.601086138094E-1)[&rate=5.384301271277865E-4]:3.206330891013E-2,32[&rate=5.384301271277865E-4]:2.306527161246E-2)[&rate=5.384301271277865E-4]:1.987167889836E-2,((((122[&rate=5.384301271277865E-4]:2.815959902644E-1,(124[&rate=5.384301271277865E-4]:5.054414094284E-2,123[&rate=5.384301271277865E-4]:5.327638137996E-2)[&rate=5.384301271277865E-4]:2.283196088844E-1)[&rate=5.384301271277865E-4]:3.313710118575E-1,67[&rate=5.384301271277865E-4]:1.116944517812E-1)[&rate=5.384301271277865E-4]:1.768158029383E-1,(((119[&rate=5.384301271277865E-4]:2.022687452199E0,126[&rate=5.384301271277865E-4]:1.236984929556E0)[&rate=5.384301271277865E-4]:6.394555252272E-3,(120[&rate=5.384301271277865E-4]:1.778800371777E0,(135[&rate=5.384301271277865E-4]:4.320057485292E-1,(138[&rate=5.384301271277865E-4]:2.244644208759E-1,136[&rate=5.384301271277865E-4]:9.295757156072E-2)[&rate=5.384301271277865E-4]:4.075413276533E-1)[&rate=5.384301271277865E-4]:1.094739828727E0)[&rate=5.384301271277865E-4]:1.543912247161E-1)[&rate=5.384301271277865E-4]:2.828892599655E-1,66[&rate=5.384301271277865E-4]:2.790945550882E-1)[&rate=5.384301271277865E-4]:9.415699631277E-3)[&rate=5.384301271277865E-4]:1.782619739363E-1,((125[&rate=5.384301271277865E-4]:8.817510854923E-1,(((77[&rate=5.384301271277865E-4]:7.659733522162E-1,((80[&rate=5.384301271277865E-4]:1.326079937055E-1,81[&rate=5.384301271277865E-4]:1.326079937055E-1)[&rate=5.384301271277865E-4]:5.778188628392E-1,((((79[&rate=5.384301271277865E-4]:2.706000282835E-1,71[&rate=5.384301271277865E-4]:2.432027680095E-1)[&rate=5.384301271277865E-4]:1.464877870785E-2,82[&rate=5.384301271277865E-4]:2.934679850735E-1)[&rate=5.384301271277865E-4]:2.428901979118E-2,(72[&rate=5.384301271277865E-4]:4.588416895368E-3,78[&rate=5.384301271277865E-4]:2.650622511468E-2)[&rate=5.384301271277865E-4]:2.830316016679E-1)[&rate=5.384301271277865E-4]:3.11810310928E-1,73[&rate=5.384301271277865E-4]:6.624440281214E-1)[&rate=5.384301271277865E-4]:9.729789691642E-2)[&rate=5.384301271277865E-4]:1.171087923315E-2)[&rate=5.384301271277865E-4]:5.132240900636E-1,(75[&rate=5.384301271277865E-4]:5.850915062438E-1,(70[&rate=5.384301271277865E-4]:3.874397159505E-1,(74[&rate=5.384301271277865E-4]:4.05347935889E-1,76[&rate=5.384301271277865E-4]:4.05347935889E-1)[&rate=5.384301271277865E-4]:2.04479444449E-2)[&rate=5.384301271277865E-4]:1.592956259099E-1)[&rate=5.384301271277865E-4]:6.995853880908E-1)[&rate=5.384301271277865E-4]:4.641601943733E-1,((((137[&rate=5.384301271277865E-4]:6.438024236767E-1,133[&rate=5.384301271277865E-4]:6.027065332657E-1)[&rate=5.384301271277865E-4]:2.180962881964E-1,134[&rate=5.384301271277865E-4]:7.906658351609E-1)[&rate=5.384301271277865E-4]:6.172697226591E-1,53[&rate=5.384301271277865E-4]:6.559930471529E-1)[&rate=5.384301271277865E-4]:1.332594916961E-1,((((12[&rate=5.384301271277865E-4]:1.210617063887E-1,5[&rate=5.384301271277865E-4]:8.27055420052E-2)[&rate=5.384301271277865E-4]:2.672554799356E-1,29[&rate=5.384301271277865E-4]:4.951665013928E-1)[&rate=5.384301271277865E-4]:2.469990791128E-1,103[&rate=5.384301271277865E-4]:5.092888681768E-1)[&rate=5.384301271277865E-4]:1.654485181161E0,52[&rate=5.384301271277865E-4]:4.994803147765E-1)[&rate=5.384301271277865E-4]:2.979689453839E-1)[&rate=5.384301271277865E-4]:2.131214912468E-1)[&rate=5.384301271277865E-4]:8.975956905776E-2)[&rate=5.384301271277865E-4]:7.489190925576E-2,(68[&rate=5.384301271277865E-4]:4.903723473628E-1,(((55[&rate=5.384301271277865E-4]:2.364128664296E-1,56[&rate=5.384301271277865E-4]:2.364128664296E-1)[&rate=5.384301271277865E-4]:9.451882082533E-2,(58[&rate=5.384301271277865E-4]:2.694408319804E-1,(54[&rate=5.384301271277865E-4]:1.259777458861E-1,(59[&rate=5.384301271277865E-4]:1.061514759683E-1,37[&rate=5.384301271277865E-4]:1.444028420885E-1)[&rate=5.384301271277865E-4]:5.807763603808E-2)[&rate=5.384301271277865E-4]:8.608603691392E-2)[&rate=5.384301271277865E-4]:8.881325964629E-2)[&rate=5.384301271277865E-4]:7.22754511046E-2,57[&rate=5.384301271277865E-4]:4.141361001083E-1)[&rate=5.384301271277865E-4]:1.281488155606E-1)[&rate=5.384301271277865E-4]:2.996039807185E-1)[&rate=5.384301271277865E-4]:2.245165383467E-1)[&rate=5.384301271277865E-4]:4.610962287042E-1)[&rate=5.384301271277865E-4]:2.889743975458E-2,33[&rate=5.384301271277865E-4]:7.731384232012E-2);
tree STATE_6840000 [&joint=-20998.20451167564,lnP=-20998.20451167564] = [&R] ((32[&rate=6.076623571642966E-4]:6.387827126424E-2,((((38[&rate=6.076623571642966E-4]:8.62770332575E-1,((((95[&rate=6.076623571642966E-4]:4.996719197065E-1,(94[&rate=6.076623571642966E-4]:1.808806823558E-1,100[&rate=6.076623571642966E-4]:1.808806823558E-1)[&rate=6.076623571642966E-4]:2.340917837986E-1)[&rate=6.076623571642966E-4]:2.670915380778E-1,(98[&rate=6.076623571642966E-4]:7.461761959779E-1,(96[&rate=6.076623571642966E-4]:6.911624659023E-1,99[&rate=6.076623571642966E-4]:7.266815915852E-1)[&rate=6.076623571642966E-4]:4.135252788994E-2)[&rate=6.076623571642966E-4]:9.658300057579E-3)[&rate=6.076623571642966E-4]:1.132769535159E-1,(40[&rate=6.076623571642966E-4]:6.884380687182E-1,(((((39[&rate=6.076623571642966E-4]:2.805507617779E-1,(2[&rate=6.076623571642966E-4]:8.353566972633E-1,(((7[&rate=6.076623571642966E-4]:6.765301594508E-2,8[&rate=6.076623571642966E-4]:6.765301594508E-2)[&rate=6.076623571642966E-4]:5.915772504639E-1,26[&rate=6.076623571642966E-4]:7.660795814776E-1)[&rate=6.076623571642966E-4]:8.612175472112E-2,(31[&rate=6.076623571642966E-4]:8.57253667377E-1,(22[&rate=6.076623571642966E-4]:3.600675107521E-1,27[&rate=6.076623571642966E-4]:3.765058669165E-1)[&rate=6.076623571642966E-4]:4.423916360768E-1)[&rate=6.076623571642966E-4]:3.878328526012E-2)[&rate=6.076623571642966E-4]:1.667170049003E-1)[&rate=6.076623571642966E-4]:1.401919867344E0)[&rate=6.076623571642966E-4]:3.805395114829E-2,147[&rate=6.076623571642966E-4]:3.759817621065E-1)[&rate=6.076623571642966E-4]:6.15843008668E-2,146[&rate=6.076623571642966E-4]:5.004075930279E-1)[&rate=6.076623571642966E-4]:1.28753596225E-1,16[&rate=6.076623571642966E-4]:2.594435536135E0)[&rate=6.076623571642966E-4]:1.542091661559E-1,((((3[&rate=6.076623571642966E-4]:6.530886807814E-1,(((88[&rate=6.076623571642966E-4]:3.79120899882E-2,89[&rate=6.076623571642966E-4]:5.161072012521E-2)[&rate=6.076623571642966E-4]:1.789552904827E-1,(85[&rate=6.076623571642966E-4]:1.225871251513E-1,(83[&rate=6.076623571642966E-4]:3.760860583796E-2,86[&rate=6.076623571642966E-4]:3.760860583796E-2)[&rate=6.076623571642966E-4]:8.49785193133E-2)[&rate=6.076623571642966E-4]:9.428025531963E-2)[&rate=6.076623571642966E-4]:6.306443056812E-2,(87[&rate=6.076623571642966E-4]:2.077882189245E-1,(((90[&rate=6.076623571642966E-4]:1.731316403619E-2,91[&rate=6.076623571642966E-4]:1.731316403619E-2)[&rate=6.076623571642966E-4]:6.948678760531E-2,92[&rate=6.076623571642966E-4]:8.67999516415E-2)[&rate=6.076623571642966E-4]:5.835387926458E-2,(93[&rate=6.076623571642966E-4]:3.897346859617E-2,84[&rate=6.076623571642966E-4]:2.527483845915E-2)[&rate=6.076623571642966E-4]:1.061803623099E-1)[&rate=6.076623571642966E-4]:7.633301815542E-2)[&rate=6.076623571642966E-4]:7.214359211453E-2)[&rate=6.076623571642966E-4]:9.128828971395E-1)[&rate=6.076623571642966E-4]:6.080789960149E-1,((((145[&rate=6.076623571642966E-4]:1.081202535656E-1,141[&rate=6.076623571642966E-4]:1.05380527538E-1)[&rate=6.076623571642966E-4]:1.707851421659E-2,144[&rate=6.076623571642966E-4]:1.197193157272E-1)[&rate=6.076623571642966E-4]:1.506860444857E-1,142[&rate=6.076623571642966E-4]:2.758848122679E-1)[&rate=6.076623571642966E-4]:1.153373845193E0,((((((((30[&rate=6.076623571642966E-4]:2.181539649641E-1,4[&rate=6.076623571642966E-4]:4.555122523805E-2)[&rate=6.076623571642966E-4]:3.878772397175E-1,9[&rate=6.076623571642966E-4]:4.827435334487E-1)[&rate=6.076623571642966E-4]:5.044317368171E-2,112[&rate=6.076623571642966E-4]:5.414058852124E-1)[&rate=6.076623571642966E-4]:1.093831213715E-1,117[&rate=6.076623571642966E-4]:6.535287326115E-1)[&rate=6.076623571642966E-4]:1.842834194973E-1,(113[&rate=6.076623571642966E-4]:7.727446664801E-1,(110[&rate=6.076623571642966E-4]:5.030670091582E-1,105[&rate=6.076623571642966E-4]:4.811492009391E-1)[&rate=6.076623571642966E-4]:2.641982052672E-1)[&rate=6.076623571642966E-4]:6.232775960115E-2)[&rate=6.076623571642966E-4]:1.904093690961E-1,(14[&rate=6.076623571642966E-4]:5.815296407195E-1,17[&rate=6.076623571642966E-4]:6.198858051032E-1)[&rate=6.076623571642966E-4]:4.439521544579E-1)[&rate=6.076623571642966E-4]:1.122078266713E-1,(((106[&rate=6.076623571642966E-4]:3.832884040964E-2,104[&rate=6.076623571642966E-4]:3.832884040964E-2)[&rate=6.076623571642966E-4]:6.706173724347E-1,(116[&rate=6.076623571642966E-4]:6.394671395879E-1,((139[&rate=6.076623571642966E-4]:1.765971818684E-1,111[&rate=6.076623571642966E-4]:1.254716115029E-3)[&rate=6.076623571642966E-4]:6.898374410549E-1,(148[&rate=6.076623571642966E-4]:1.353128086852E-1,143[&rate=6.076623571642966E-4]:1.325730826578E-1)[&rate=6.076623571642966E-4]:5.174231841013E-1)[&rate=6.076623571642966E-4]:2.508731118511E-2)[&rate=6.076623571642966E-4]:9.205100653668E-3)[&rate=6.076623571642966E-4]:1.898929567987E-1,((((107[&rate=6.076623571642966E-4]:3.017570452807E-1,108[&rate=6.076623571642966E-4]:2.990173192533E-1)[&rate=6.076623571642966E-4]:2.522238979303E-1,(109[&rate=6.076623571642966E-4]:1.506303179802E-1,114[&rate=6.076623571642966E-4]:7.117826318567E-2)[&rate=6.076623571642966E-4]:4.225287074225E-1)[&rate=6.076623571642966E-4]:1.13208669115E-1,(13[&rate=6.076623571642966E-4]:4.223845998588E-1,19[&rate=6.076623571642966E-4]:4.607407642424E-1)[&rate=6.076623571642966E-4]:2.667228206863E-1)[&rate=6.076623571642966E-4]:3.137768782879E-2,115[&rate=6.076623571642966E-4]:6.38293327552E-1)[&rate=6.076623571642966E-4]:2.002718694882E-1)[&rate=6.076623571642966E-4]:2.169326439866E-1)[&rate=6.076623571642966E-4]:6.282840214821E-2,(((11[&rate=6.076623571642966E-4]:7.087598529273E-1,140[&rate=6.076623571642966E-4]:6.895817707356E-1)[&rate=6.076623571642966E-4]:2.897900148905E-2,((25[&rate=6.076623571642966E-4]:3.206282398165E-1,20[&rate=6.076623571642966E-4]:3.014501576247E-1)[&rate=6.076623571642966E-4]:4.423390739E-1,23[&rate=6.076623571642966E-4]:7.520084096068E-1)[&rate=6.076623571642966E-4]:7.06619516588E-2)[&rate=6.076623571642966E-4]:3.52839747209E-1,(102[&rate=6.076623571642966E-4]:2.515906306039E-3,(((21[&rate=6.076623571642966E-4]:7.817806997011E-1,28[&rate=6.076623571642966E-4]:8.064382339476E-1)[&rate=6.076623571642966E-4]:9.964093911579E-2,1[&rate=6.076623571642966E-4]:1.197778032004E-1)[&rate=6.076623571642966E-4]:1.57312091237E-1,24[&rate=6.076623571642966E-4]:1.057911812246E0)[&rate=6.076623571642966E-4]:1.062479296767E-1)[&rate=6.076623571642966E-4]:2.230927066185E-2)[&rate=6.076623571642966E-4]:1.017202442895E-1)[&rate=6.076623571642966E-4]:5.61378937377E-2)[&rate=6.076623571642966E-4]:8.122408782851E-2)[&rate=6.076623571642966E-4]:3.640800345662E-2,((10[&rate=6.076623571642966E-4]:3.09498312422E-1,15[&rate=6.076623571642966E-4]:3.478544768055E-1)[&rate=6.076623571642966E-4]:4.242480207837E-1,(18[&rate=6.076623571642966E-4]:3.883478399532E-1,6[&rate=6.076623571642966E-4]:3.253341413231E-1)[&rate=6.076623571642966E-4]:3.919738357183E-1)[&rate=6.076623571642966E-4]:6.323224977319E-1)[&rate=6.076623571642966E-4]:4.702681695455E-1,101[&rate=6.076623571642966E-4]:7.651041237708E-1)[&rate=6.076623571642966E-4]:8.712118113969E-1)[&rate=6.076623571642966E-4]:2.528629254427E-2)[&rate=6.076623571642966E-4]:5.225808028694E-2)[&rate=6.076623571642966E-4]:4.022578923498E-2,97[&rate=6.076623571642966E-4]:7.098836868739E-1)[&rate=6.076623571642966E-4]:1.50154405264E-1)[&rate=6.076623571642966E-4]:6.53594474918E-1,(127[&rate=6.076623571642966E-4]:3.000750398072E0,((((69[&rate=6.076623571642966E-4]:8.846627313913E-1,(((130[&rate=6.076623571642966E-4]:1.540010220976E-1,131[&rate=6.076623571642966E-4]:1.56740748125E-1)[&rate=6.076623571642966E-4]:2.183808657446E-2,(129[&rate=6.076623571642966E-4]:1.330679592519E-1,132[&rate=6.076623571642966E-4]:1.358076852792E-1)[&rate=6.076623571642966E-4]:4.277114942023E-2)[&rate=6.076623571642966E-4]:4.640950572468E-1,118[&rate=6.076623571642966E-4]:7.769204672888E-1)[&rate=6.076623571642966E-4]:9.678335999282E-2)[&rate=6.076623571642966E-4]:9.063102045456E-1,((62[&rate=6.076623571642966E-4]:3.03127231956E-1,(65[&rate=6.076623571642966E-4]:5.992665196422E-2,(64[&rate=6.076623571642966E-4]:2.086388716478E-1,60[&rate=6.076623571642966E-4]:5.795394014109E-2)[&rate=6.076623571642966E-4]:1.972711823125E-3)[&rate=6.076623571642966E-4]:5.141975807402E-2)[&rate=6.076623571642966E-4]:2.225367221802E-1,(63[&rate=6.076623571642966E-4]:1.058850332179E-1,61[&rate=6.076623571642966E-4]:1.46980923629E-1)[&rate=6.076623571642966E-4]:3.786830305072E-1)[&rate=6.076623571642966E-4]:1.254350077691E0)[&rate=6.076623571642966E-4]:1.390458417023E-1,(((((43[&rate=6.076623571642966E-4]:3.638597374351E-1,46[&rate=6.076623571642966E-4]:3.638597374351E-1)[&rate=6.076623571642966E-4]:1.236144660674E-1,((48[&rate=6.076623571642966E-4]:3.667246101714E-1,41[&rate=6.076623571642966E-4]:3.230087631769E-1)[&rate=6.076623571642966E-4]:2.419429780909E-2,42[&rate=6.076623571642966E-4]:3.526675418602E-1)[&rate=6.076623571642966E-4]:8.562633377353E-2)[&rate=6.076623571642966E-4]:1.072666731447E-1,((47[&rate=6.076623571642966E-4]:3.470063454487E-1,51[&rate=6.076623571642966E-4]:3.196839410772E-1)[&rate=6.076623571642966E-4]:1.155290487237E-1,44[&rate=6.076623571642966E-4]:4.570709132982E-1)[&rate=6.076623571642966E-4]:1.322054824748E-1)[&rate=6.076623571642966E-4]:6.258892460836E-3,(49[&rate=6.076623571642966E-4]:5.356994292774E-1,50[&rate=6.076623571642966E-4]:5.356994292774E-1)[&rate=6.076623571642966E-4]:3.251345458492E-2)[&rate=6.076623571642966E-4]:1.560507674122E-1,45[&rate=6.076623571642966E-4]:7.488538152089E-1)[&rate=6.076623571642966E-4]:2.57083818632E-1)[&rate=6.076623571642966E-4]:1.722067864595E-1,(36[&rate=6.076623571642966E-4]:2.91921036994E-1,(35[&rate=6.076623571642966E-4]:6.89378408347E-2,(121[&rate=6.076623571642966E-4]:1.83317023729E0,128[&rate=6.076623571642966E-4]:1.235909963317E0)[&rate=6.076623571642966E-4]:3.617950008051E-1)[&rate=6.076623571642966E-4]:1.764078536936E-1)[&rate=6.076623571642966E-4]:1.774278147757E-1)[&rate=6.076623571642966E-4]:1.085360109671E-2)[&rate=6.076623571642966E-4]:4.803722505769E-1)[&rate=6.076623571642966E-4]:1.621665646759E-2,33[&rate=6.076623571642966E-4]:5.076396265071E-2)[&rate=6.076623571642966E-4]:9.693849704195E-3,((125[&rate=6.076623571642966E-4]:1.463311277654E0,((53[&rate=6.076623571642966E-4]:7.301659465201E-1,(52[&rate=6.076623571642966E-4]:4.877153890671E-1,(((12[&rate=6.076623571642966E-4]:3.136844574732E-1,5[&rate=6.076623571642966E-4]:2.753282930897E-1)[&rate=6.076623571642966E-4]:2.616552239939E-1,29[&rate=6.076623571642966E-4]:6.821889965356E-1)[&rate=6.076623571642966E-4]:1.598088011612E-1,103[&rate=6.076623571642966E-4]:6.091210853681E-1)[&rate=6.076623571642966E-4]:1.54288803826E0)[&rate=6.076623571642966E-4]:2.506472787643E-1)[&rate=6.076623571642966E-4]:1.835530422201E-3,((((80[&rate=6.076623571642966E-4]:9.941123836807E-3,81[&rate=6.076623571642966E-4]:9.941123836807E-3)[&rate=6.076623571642966E-4]:4.004061136798E-1,(77[&rate=6.076623571642966E-4]:4.270825175052E-1,(((82[&rate=6.076623571642966E-4]:2.167649978764E-1,79[&rate=6.076623571642966E-4]:2.085458197943E-1)[&rate=6.076623571642966E-4]:2.535476398748E-2,(78[&rate=6.076623571642966E-4]:9.106990498228E-2,72[&rate=6.076623571642966E-4]:6.915209676297E-2)[&rate=6.076623571642966E-4]:1.428306787995E-1)[&rate=6.076623571642966E-4]:2.617100606272E-2,(71[&rate=6.076623571642966E-4]:2.871158474355E-2,73[&rate=6.076623571642966E-4]:9.720473542839E-2)[&rate=6.076623571642966E-4]:2.03962744827E-1)[&rate=6.076623571642966E-4]:1.313944893045E-1)[&rate=6.076623571642966E-4]:2.71003364499E-2)[&rate=6.076623571642966E-4]:2.370303016792E-1,(((76[&rate=6.076623571642966E-4]:3.209277497494E-1,75[&rate=6.076623571642966E-4]:3.209277497494E-1)[&rate=6.076623571642966E-4]:1.71068872871E-1,74[&rate=6.076623571642966E-4]:4.919966226204E-1)[&rate=6.076623571642966E-4]:1.28592407811E-1,70[&rate=6.076623571642966E-4]:5.82232866048E-1)[&rate=6.076623571642966E-4]:7.610357725756E-2)[&rate=6.076623571642966E-4]:7.557992235888E-1,((134[&rate=6.076623571642966E-4]:3.083856524336E-1,137[&rate=6.076623571642966E-4]:3.796185291458E-1)[&rate=6.076623571642966E-4]:5.938861466336E-2,133[&rate=6.076623571642966E-4]:3.979112533981E-1)[&rate=6.076623571642966E-4]:1.090197016236E0)[&rate=6.076623571642966E-4]:2.597270427656E-2)[&rate=6.076623571642966E-4]:9.416923143731E-1)[&rate=6.076623571642966E-4]:1.650447986451E-1,(68[&rate=6.076623571642966E-4]:9.314682754658E-1,(57[&rate=6.076623571642966E-4]:4.183722629147E-1,((55[&rate=6.076623571642966E-4]:2.71766095087E-1,56[&rate=6.076623571642966E-4]:2.71766095087E-1)[&rate=6.076623571642966E-4]:6.184068877212E-2,(58[&rate=6.076623571642966E-4]:2.306806042961E-1,(59[&rate=6.076623571642966E-4]:1.196853646054E-1,(37[&rate=6.076623571642966E-4]:1.444656613781E-1,54[&rate=6.076623571642966E-4]:6.796292913768E-2)[&rate=6.076623571642966E-4]:1.347106934749E-2)[&rate=6.076623571642966E-4]:9.18695566306E-2)[&rate=6.076623571642966E-4]:1.302485839348E-1)[&rate=6.076623571642966E-4]:7.383651730685E-2)[&rate=6.076623571642966E-4]:5.650085808572E-1)[&rate=6.076623571642966E-4]:5.302211341667E-1)[&rate=6.076623571642966E-4]:2.594109528913E-2)[&rate=6.076623571642966E-4]:8.899910964054E-3)[&rate=6.076623571642966E-4]:8.899985103739E-5,(34[&rate=6.076623571642966E-4]:2.421354666394E-2,(((((123[&rate=6.076623571642966E-4]:2.16564374286E-1,124[&rate=6.076623571642966E-4]:2.138321338489E-1)[&rate=6.076623571642966E-4]:1.992345298822E-1,122[&rate=6.076623571642966E-4]:4.157989041682E-1)[&rate=6.076623571642966E-4]:2.643382857905E-1,67[&rate=6.076623571642966E-4]:1.78864639618E-1)[&rate=6.076623571642966E-4]:1.162217923484E-1,126[&rate=6.076623571642966E-4]:1.542260621651E0)[&rate=6.076623571642966E-4]:3.312580123874E-2,(66[&rate=6.076623571642966E-4]:2.528375966092E-1,((135[&rate=6.076623571642966E-4]:8.334152336479E-1,(138[&rate=6.076623571642966E-4]:3.412423839903E-1,136[&rate=6.076623571642966E-4]:2.097355346751E-1)[&rate=6.076623571642966E-4]:6.921728496577E-1)[&rate=6.076623571642966E-4]:8.816767371232E-1,(120[&rate=6.076623571642966E-4]:1.66261639967E0,119[&rate=6.076623571642966E-4]:1.758506810628E0)[&rate=6.076623571642966E-4]:3.045303656221E-1)[&rate=6.076623571642966E-4]:2.226771326875E-1)[&rate=6.076623571642966E-4]:7.537463659593E-2)[&rate=6.076623571642966E-4]:5.590150120889E-1)[&rate=6.076623571642966E-4]:6.167153267043E-2);
tree STATE_6930000 [&joint=-20958.24208766097,lnP=-20958.24208766097] = [&R] (((((127[&rate=5.260059030262166E-4]:2.713562200003E0,36[&rate=5.260059030262166E-4]:1.930142547974E-1)[&rate=5.260059030262166E-4]:8.769381969204E-2,((35[&rate=5.260059030262166E-4]:3.303138769924E-2,121[&rate=5.260059030262166E-4]:2.15905878496E0)[&rate=5.260059030262166E-4]:1.83530207814E-1,((128[&rate=5.260059030262166E-4]:1.331725409119E0,(((60[&rate=5.260059030262166E-4]:1.571699902412E-1,(62[&rate=5.260059030262166E-4]:3.425817785471E-1,64[&rate=5.260059030262166E-4]:3.01485888136E-1)[&rate=5.260059030262166E-4]:6.369033611821E-3)[&rate=5.260059030262166E-4]:5.15263623684E-2,65[&rate=5.260059030262166E-4]:2.086963526096E-1)[&rate=5.260059030262166E-4]:3.251836366203E-1,(63[&rate=5.260059030262166E-4]:2.926051567794E-1,61[&rate=5.260059030262166E-4]:3.337010471905E-1)[&rate=5.260059030262166E-4]:3.919597639571E-1)[&rate=5.260059030262166E-4]:7.457906253687E-1)[&rate=5.260059030262166E-4]:3.795896040477E-1,(((47[&rate=5.260059030262166E-4]:5.94760906535E-1,(((46[&rate=5.260059030262166E-4]:4.810815305274E-1,43[&rate=5.260059030262166E-4]:4.810815305274E-1)[&rate=5.260059030262166E-4]:5.184337627544E-2,(42[&rate=5.260059030262166E-4]:2.893394445061E-1,(41[&rate=5.260059030262166E-4]:1.731106607365E-1,48[&rate=5.260059030262166E-4]:2.16826507731E-1)[&rate=5.260059030262166E-4]:1.107643028954E-1)[&rate=5.260059030262166E-4]:1.94405134428E-1)[&rate=5.260059030262166E-4]:5.516503334401E-2,(44[&rate=5.260059030262166E-4]:5.673681354635E-1,((49[&rate=5.260059030262166E-4]:4.492451711454E-1,50[&rate=5.260059030262166E-4]:4.492451711454E-1)[&rate=5.260059030262166E-4]:8.158065526224E-2,51[&rate=5.260059030262166E-4]:5.362903072819E-1)[&rate=5.260059030262166E-4]:9.219904684341E-3)[&rate=5.260059030262166E-4]:1.525732380916E-2)[&rate=5.260059030262166E-4]:6.670966388104E-3)[&rate=5.260059030262166E-4]:7.956435135504E-2,45[&rate=5.260059030262166E-4]:6.661285365786E-1)[&rate=5.260059030262166E-4]:2.52551616961E-1,(118[&rate=5.260059030262166E-4]:1.374320497216E0,(69[&rate=5.260059030262166E-4]:1.356082710542E0,((129[&rate=5.260059030262166E-4]:1.934167751665E-1,132[&rate=5.260059030262166E-4]:1.961565011939E-1)[&rate=5.260059030262166E-4]:5.014130348709E-2,(130[&rate=5.260059030262166E-4]:7.434410626252E-2,131[&rate=5.260059030262166E-4]:7.708383228987E-2)[&rate=5.260059030262166E-4]:1.692139723911E-1)[&rate=5.260059030262166E-4]:9.645794264089E-1)[&rate=5.260059030262166E-4]:2.919669078394E-2)[&rate=5.260059030262166E-4]:4.574818960119E-1)[&rate=5.260059030262166E-4]:1.923864733574E-2)[&rate=5.260059030262166E-4]:3.401370563417E-2)[&rate=5.260059030262166E-4]:1.757113651046E-2)[&rate=5.260059030262166E-4]:3.886867542476E-1,(38[&rate=5.260059030262166E-4]:9.442059416314E-1,((((96[&rate=5.260059030262166E-4]:5.463376994245E-1,99[&rate=5.260059030262166E-4]:5.818568251074E-1)[&rate=5.260059030262166E-4]:4.067495651935E-3,98[&rate=5.260059030262166E-4]:5.640663972621E-1)[&rate=5.260059030262166E-4]:1.314811450571E-1,(95[&rate=5.260059030262166E-4]:5.721470700676E-1,(94[&rate=5.260059030262166E-4]:4.733889447039E-1,100[&rate=5.260059030262166E-4]:4.733889447039E-1)[&rate=5.260059030262166E-4]:1.405867181168E-2)[&rate=5.260059030262166E-4]:1.343294340003E-1)[&rate=5.260059030262166E-4]:2.768819726521E-1,(97[&rate=5.260059030262166E-4]:7.268072614368E-1,(16[&rate=5.260059030262166E-4]:2.670321071952E0,(((31[&rate=5.260059030262166E-4]:6.391699049867E-1,2[&rate=5.260059030262166E-4]:4.117726447127E-1)[&rate=5.260059030262166E-4]:2.989108662812E-1,((22[&rate=5.260059030262166E-4]:3.467601288458E-1,27[&rate=5.260059030262166E-4]:3.631984850102E-1)[&rate=5.260059030262166E-4]:4.834432251663E-1,((7[&rate=5.260059030262166E-4]:1.109127656833E-1,8[&rate=5.260059030262166E-4]:1.109127656833E-1)[&rate=5.260059030262166E-4]:5.864365096684E-1,26[&rate=5.260059030262166E-4]:8.041985904203E-1)[&rate=5.260059030262166E-4]:3.696366770153E-2)[&rate=5.260059030262166E-4]:5.308289670769E-2)[&rate=5.260059030262166E-4]:1.826598445843E0,((146[&rate=5.260059030262166E-4]:6.346690688082E-1,(147[&rate=5.260059030262166E-4]:4.339728541336E-1,40[&rate=5.260059030262166E-4]:3.765958049532E-1)[&rate=5.260059030262166E-4]:1.3785468462E-1)[&rate=5.260059030262166E-4]:5.920726519046E-3,(((((((11[&rate=5.260059030262166E-4]:3.824334804967E-1,140[&rate=5.260059030262166E-4]:3.63255398305E-1)[&rate=5.260059030262166E-4]:2.881632715331E-1,((25[&rate=5.260059030262166E-4]:5.488380645839E-1,20[&rate=5.260059030262166E-4]:5.296599823922E-1)[&rate=5.260059030262166E-4]:1.410028695942E-1,23[&rate=5.260059030262166E-4]:6.788820300684E-1)[&rate=5.260059030262166E-4]:7.664622881061E-2)[&rate=5.260059030262166E-4]:5.61633956994E-1,((((21[&rate=5.260059030262166E-4]:6.069791338487E-1,28[&rate=5.260059030262166E-4]:6.316366680952E-1)[&rate=5.260059030262166E-4]:1.818431068831E-1,1[&rate=5.260059030262166E-4]:2.717840511533E-2)[&rate=5.260059030262166E-4]:9.66181323151E-2,24[&rate=5.260059030262166E-4]:9.046184552387E-1)[&rate=5.260059030262166E-4]:3.180950270189E-1,102[&rate=5.260059030262166E-4]:6.106964664117E-2)[&rate=5.260059030262166E-4]:1.054076377252E-1)[&rate=5.260059030262166E-4]:1.829124667257E-1,(((((117[&rate=5.260059030262166E-4]:7.873127002676E-1,(((14[&rate=5.260059030262166E-4]:2.92596124807E-1,17[&rate=5.260059030262166E-4]:3.309522891907E-1)[&rate=5.260059030262166E-4]:2.856256427064E-1,(30[&rate=5.260059030262166E-4]:3.429444335699E-1,4[&rate=5.260059030262166E-4]:1.703416938439E-1)[&rate=5.260059030262166E-4]:3.503458270943E-1)[&rate=5.260059030262166E-4]:1.335924431834E-1,9[&rate=5.260059030262166E-4]:7.035950326147E-1)[&rate=5.260059030262166E-4]:7.275876354328E-2)[&rate=5.260059030262166E-4]:3.156003649039E-3,112[&rate=5.260059030262166E-4]:7.877289778891E-1)[&rate=5.260059030262166E-4]:1.400029720757E-1,((105[&rate=5.260059030262166E-4]:6.363107834416E-1,110[&rate=5.260059030262166E-4]:6.582285916606E-1)[&rate=5.260059030262166E-4]:1.498644036099E-1,113[&rate=5.260059030262166E-4]:8.135724473253E-1)[&rate=5.260059030262166E-4]:1.141595026395E-1)[&rate=5.260059030262166E-4]:3.435598553291E-1,((116[&rate=5.260059030262166E-4]:7.421951199909E-1,((148[&rate=5.260059030262166E-4]:3.042150696856E-1,143[&rate=5.260059030262166E-4]:3.014753436582E-1)[&rate=5.260059030262166E-4]:3.592980125957E-1,((104[&rate=5.260059030262166E-4]:2.02649998372E-1,106[&rate=5.260059030262166E-4]:2.02649998372E-1)[&rate=5.260059030262166E-4]:8.227876904521E-2,(139[&rate=5.260059030262166E-4]:2.607039461072E-1,111[&rate=5.260059030262166E-4]:8.53614803538E-2)[&rate=5.260059030262166E-4]:2.160056432277E-1)[&rate=5.260059030262166E-4]:4.005021230831E-1)[&rate=5.260059030262166E-4]:1.170382020934E-1)[&rate=5.260059030262166E-4]:4.058839295375E-2,((((114[&rate=5.260059030262166E-4]:4.460620782984E-1,109[&rate=5.260059030262166E-4]:5.255141330929E-1)[&rate=5.260059030262166E-4]:1.478704462482E-1,(108[&rate=5.260059030262166E-4]:6.37968617002E-1,107[&rate=5.260059030262166E-4]:6.407083430293E-1)[&rate=5.260059030262166E-4]:1.349815412003E-2)[&rate=5.260059030262166E-4]:9.244668337013E-2,115[&rate=5.260059030262166E-4]:6.863792079167E-1)[&rate=5.260059030262166E-4]:2.862181363468E-2,(13[&rate=5.260059030262166E-4]:5.763628925417E-1,19[&rate=5.260059030262166E-4]:6.147190569254E-1)[&rate=5.260059030262166E-4]:2.208299098316E-1)[&rate=5.260059030262166E-4]:6.778249139326E-2)[&rate=5.260059030262166E-4]:4.063165115273E-1)[&rate=5.260059030262166E-4]:1.508080752746E-1,(((141[&rate=5.260059030262166E-4]:9.300731659283E-2,145[&rate=5.260059030262166E-4]:9.574704262042E-2)[&rate=5.260059030262166E-4]:8.905880231264E-2,144[&rate=5.260059030262166E-4]:1.793263928781E-1)[&rate=5.260059030262166E-4]:1.771410409962E-1,142[&rate=5.260059030262166E-4]:3.619468859293E-1)[&rate=5.260059030262166E-4]:1.232755734365E0)[&rate=5.260059030262166E-4]:1.262473263113E-3)[&rate=5.260059030262166E-4]:6.197724975322E-2,((3[&rate=5.260059030262166E-4]:5.663889454184E-1,(((83[&rate=5.260059030262166E-4]:8.566288204949E-2,((84[&rate=5.260059030262166E-4]:6.129126455174E-2,(93[&rate=5.260059030262166E-4]:3.391446398199E-2,86[&rate=5.260059030262166E-4]:2.021583384498E-2)[&rate=5.260059030262166E-4]:4.107543070676E-2)[&rate=5.260059030262166E-4]:1.835000789302E-2,85[&rate=5.260059030262166E-4]:7.964127244476E-2)[&rate=5.260059030262166E-4]:6.02160960473E-3)[&rate=5.260059030262166E-4]:4.299530873263E-2,(((90[&rate=5.260059030262166E-4]:7.10834704611E-3,91[&rate=5.260059030262166E-4]:7.10834704611E-3)[&rate=5.260059030262166E-4]:8.248341250753E-2,92[&rate=5.260059030262166E-4]:8.959175955364E-2)[&rate=5.260059030262166E-4]:4.478380253614E-2,87[&rate=5.260059030262166E-4]:1.206769319528E-1)[&rate=5.260059030262166E-4]:7.98125882935E-3)[&rate=5.260059030262166E-4]:1.028246603422E-2,(88[&rate=5.260059030262166E-4]:7.415298561711E-2,89[&rate=5.260059030262166E-4]:8.785161575413E-2)[&rate=5.260059030262166E-4]:6.478767119923E-2)[&rate=5.260059030262166E-4]:9.671743159992E-1)[&rate=5.260059030262166E-4]:8.808721999774E-2,(6[&rate=5.260059030262166E-4]:5.920645841245E-1,((10[&rate=5.260059030262166E-4]:1.591235883082E-1,15[&rate=5.260059030262166E-4]:1.974797526917E-1)[&rate=5.260059030262166E-4]:4.111205802403E-1,18[&rate=5.260059030262166E-4]:6.168195110143E-1)[&rate=5.260059030262166E-4]:3.825877174038E-2)[&rate=5.260059030262166E-4]:1.144663758121E-1)[&rate=5.260059030262166E-4]:7.541511094018E-1)[&rate=5.260059030262166E-4]:4.335941829764E-1,101[&rate=5.260059030262166E-4]:8.394817317667E-1)[&rate=5.260059030262166E-4]:5.99748469715E-1,39[&rate=5.260059030262166E-4]:4.660660424879E-1)[&rate=5.260059030262166E-4]:5.430517360436E-2)[&rate=5.260059030262166E-4]:6.018493791471E-2)[&rate=5.260059030262166E-4]:4.271991827579E-3)[&rate=5.260059030262166E-4]:2.130173669684E-1)[&rate=5.260059030262166E-4]:4.61687016221E-2)[&rate=5.260059030262166E-4]:1.684977381354E-1)[&rate=5.260059030262166E-4]:2.809789911553E-1)[&rate=5.260059030262166E-4]:3.234441903594E-1,((125[&rate=5.260059030262166E-4]:1.256559747815E0,(((((80[&rate=5.260059030262166E-4]:7.27584346896E-2,81[&rate=5.260059030262166E-4]:7.27584346896E-2)[&rate=5.260059030262166E-4]:2.612039536958E-1,(((71[&rate=5.260059030262166E-4]:2.813642370182E-1,(((78[&rate=5.260059030262166E-4]:2.72935415151E-2,72[&rate=5.260059030262166E-4]:5.375733295791E-3)[&rate=5.260059030262166E-4]:4.380413765747E-2,79[&rate=5.260059030262166E-4]:7.109767917257E-2)[&rate=5.260059030262166E-4]:2.174265209941E-2,82[&rate=5.260059030262166E-4]:1.010595093541E-1)[&rate=5.260059030262166E-4]:2.159211660202E-1)[&rate=5.260059030262166E-4]:1.305850140512E-2,73[&rate=5.260059030262166E-4]:3.629158891082E-1)[&rate=5.260059030262166E-4]:8.425341273362E-3,77[&rate=5.260059030262166E-4]:3.658617783268E-1)[&rate=5.260059030262166E-4]:1.193622649703E-2)[&rate=5.260059030262166E-4]:3.009103603569E-1,(((74[&rate=5.260059030262166E-4]:3.474006659085E-1,70[&rate=5.260059030262166E-4]:3.090445015251E-1)[&rate=5.260059030262166E-4]:6.440510439676E-3,76[&rate=5.260059030262166E-4]:3.538411763482E-1)[&rate=5.260059030262166E-4]:1.912520288863E-1,75[&rate=5.260059030262166E-4]:5.450932052345E-1)[&rate=5.260059030262166E-4]:1.390946120009E-1)[&rate=5.260059030262166E-4]:1.086735196855E0,(53[&rate=5.260059030262166E-4]:8.049032831524E-1,(52[&rate=5.260059030262166E-4]:6.357609021312E-1,(((12[&rate=5.260059030262166E-4]:2.959235713667E-1,5[&rate=5.260059030262166E-4]:2.575674069832E-1)[&rate=5.260059030262166E-4]:2.772567859087E-1,29[&rate=5.260059030262166E-4]:6.800296723439E-1)[&rate=5.260059030262166E-4]:1.241527154866E-1,103[&rate=5.260059030262166E-4]:5.713056755018E-1)[&rate=5.260059030262166E-4]:1.72874896119E0)[&rate=5.260059030262166E-4]:1.773391023326E-1)[&rate=5.260059030262166E-4]:2.195566723263E-1)[&rate=5.260059030262166E-4]:3.09259842332E-2,(133[&rate=5.260059030262166E-4]:5.414486714119E-1,(137[&rate=5.260059030262166E-4]:4.099203033544E-1,134[&rate=5.260059030262166E-4]:3.386874266422E-1)[&rate=5.260059030262166E-4]:1.726242584686E-1)[&rate=5.260059030262166E-4]:1.296016765268E0)[&rate=5.260059030262166E-4]:4.115563217639E-1)[&rate=5.260059030262166E-4]:3.207893932095E-1,(68[&rate=5.260059030262166E-4]:8.019141026004E-1,(((57[&rate=5.260059030262166E-4]:3.420669944755E-1,((58[&rate=5.260059030262166E-4]:2.355271948097E-1,54[&rate=5.260059030262166E-4]:1.781501456294E-1)[&rate=5.260059030262166E-4]:7.284795169006E-2,37[&rate=5.260059030262166E-4]:3.275008295599E-1)[&rate=5.260059030262166E-4]:5.008529059872E-2)[&rate=5.260059030262166E-4]:2.789451835259E-2,(55[&rate=5.260059030262166E-4]:3.167503493594E-1,56[&rate=5.260059030262166E-4]:3.167503493594E-1)[&rate=5.260059030262166E-4]:4.228220172003E-2)[&rate=5.260059030262166E-4]:2.658343474708E-2,59[&rate=5.260059030262166E-4]:3.938127071381E-1)[&rate=5.260059030262166E-4]:4.572817233313E-1)[&rate=5.260059030262166E-4]:6.08768371757E-1)[&rate=5.260059030262166E-4]:8.330184004551E-2)[&rate=5.260059030262166E-4]:5.157252523555E-2,(33[&rate=5.260059030262166E-4]:1.102596457503E-1,(32[&rate=5.260059030262166E-4]:1.436738233686E-2,((((124[&rate=5.260059030262166E-4]:3.111701985731E-1,(123[&rate=5.260059030262166E-4]:3.047203684667E-1,122[&rate=5.260059030262166E-4]:3.047203684667E-1)[&rate=5.260059030262166E-4]:9.182070543456E-3)[&rate=5.260059030262166E-4]:3.715440461949E-1,67[&rate=5.260059030262166E-4]:1.841739348644E-1)[&rate=5.260059030262166E-4]:4.06018255007E-1,(66[&rate=5.260059030262166E-4]:2.200536521179E-1,(126[&rate=5.260059030262166E-4]:1.045679342167E0,((119[&rate=5.260059030262166E-4]:1.172940557338E0,(135[&rate=5.260059030262166E-4]:3.480772868544E-1,(138[&rate=5.260059030262166E-4]:3.119387153217E-1,136[&rate=5.260059030262166E-4]:1.804318660065E-1)[&rate=5.260059030262166E-4]:2.361385715327E-1)[&rate=5.260059030262166E-4]:4.769180650043E-1)[&rate=5.260059030262166E-4]:6.276772182019E-1,120[&rate=5.260059030262166E-4]:1.704727364581E0)[&rate=5.260059030262166E-4]:3.076408927129E-2)[&rate=5.260059030262166E-4]:4.215484996355E-1)[&rate=5.260059030262166E-4]:3.701385377534E-1)[&rate=5.260059030262166E-4]:2.742807141683E-1,34[&rate=5.260059030262166E-4]:1.459205409573E-3)[&rate=5.260059030262166E-4]:3.482598514637E-2)[&rate=5.260059030262166E-4]:9.041281135873E-2)[&rate=5.260059030262166E-4]:8.124501321445E-3);
tree STATE_7020000 [&joint=-20980.818550330834,lnP=-20980.818550330834] = [&R] ((((32[&rate=5.041764178644124E-4]:6.550377473013E-2,((((126[&rate=5.041764178644124E-4]:1.127215862921E0,120[&rate=5.041764178644124E-4]:1.817027974606E0)[&rate=5.041764178644124E-4]:4.358897272796E-2,(119[&rate=5.041764178644124E-4]:1.952851126063E0,((138[&rate=5.041764178644124E-4]:2.069976086321E-1,136[&rate=5.041764178644124E-4]:7.54907593169E-2)[&rate=5.041764178644124E-4]:3.397325622359E-1,135[&rate=5.041764178644124E-4]:3.46730170868E-1)[&rate=5.041764178644124E-4]:1.258175749716E0)[&rate=5.041764178644124E-4]:3.656232229368E-3)[&rate=5.041764178644124E-4]:5.002637325778E-1,66[&rate=5.041764178644124E-4]:4.238943785419E-1)[&rate=5.041764178644124E-4]:2.001268174281E-1,(((123[&rate=5.041764178644124E-4]:4.08014891471E-1,124[&rate=5.041764178644124E-4]:4.052826510339E-1)[&rate=5.041764178644124E-4]:4.309762082036E-2,122[&rate=5.041764178644124E-4]:4.511125122914E-1)[&rate=5.041764178644124E-4]:3.427280817554E-1,67[&rate=5.041764178644124E-4]:2.925680437061E-1)[&rate=5.041764178644124E-4]:3.314531522639E-1)[&rate=5.041764178644124E-4]:3.264140856093E-1)[&rate=5.041764178644124E-4]:4.346008349136E-4,34[&rate=5.041764178644124E-4]:8.785618378413E-2)[&rate=5.041764178644124E-4]:1.677860514655E-2,(33[&rate=5.041764178644124E-4]:6.747596280971E-2,(((((36[&rate=5.041764178644124E-4]:1.796594014577E-1,35[&rate=5.041764178644124E-4]:1.330840589919E-1)[&rate=5.041764178644124E-4]:1.633774502563E-1,127[&rate=5.041764178644124E-4]:2.863584796919E0)[&rate=5.041764178644124E-4]:1.176782842456E-3,121[&rate=5.041764178644124E-4]:2.423665689351E0)[&rate=5.041764178644124E-4]:7.604783742964E-3,(((((49[&rate=5.041764178644124E-4]:5.081273126079E-1,50[&rate=5.041764178644124E-4]:5.081273126079E-1)[&rate=5.041764178644124E-4]:6.855817111695E-2,(47[&rate=5.041764178644124E-4]:3.096968545172E-1,44[&rate=5.041764178644124E-4]:3.04232373643E-1)[&rate=5.041764178644124E-4]:2.997755144533E-1)[&rate=5.041764178644124E-4]:9.117922470774E-2,(((42[&rate=5.041764178644124E-4]:3.453457971491E-1,(48[&rate=5.041764178644124E-4]:2.618287249345E-1,41[&rate=5.041764178644124E-4]:2.181128779401E-1)[&rate=5.041764178644124E-4]:1.217684383347E-1)[&rate=5.041764178644124E-4]:1.634447328047E-1,(43[&rate=5.041764178644124E-4]:5.30910850701E-1,46[&rate=5.041764178644124E-4]:5.30910850701E-1)[&rate=5.041764178644124E-4]:2.706000712148E-2)[&rate=5.041764178644124E-4]:5.881535535543E-2,51[&rate=5.041764178644124E-4]:5.894638088065E-1)[&rate=5.041764178644124E-4]:8.386538050036E-2)[&rate=5.041764178644124E-4]:2.573064915328E-2,45[&rate=5.041764178644124E-4]:7.181855215202E-1)[&rate=5.041764178644124E-4]:2.885333289878E-1,((128[&rate=5.041764178644124E-4]:1.412618937972E0,(69[&rate=5.041764178644124E-4]:9.26737857034E-1,(118[&rate=5.041764178644124E-4]:7.813748527024E-1,((132[&rate=5.041764178644124E-4]:1.538820561457E-1,(131[&rate=5.041764178644124E-4]:4.311343193875E-2,130[&rate=5.041764178644124E-4]:4.03737059114E-2)[&rate=5.041764178644124E-4]:1.107686242069E-1)[&rate=5.041764178644124E-4]:1.004992021752E-2,129[&rate=5.041764178644124E-4]:1.611922503358E-1)[&rate=5.041764178644124E-4]:4.831963009966E-1)[&rate=5.041764178644124E-4]:1.34404100222E-1)[&rate=5.041764178644124E-4]:6.365660124452E-1)[&rate=5.041764178644124E-4]:4.778093338666E-2,((65[&rate=5.041764178644124E-4]:2.100094404639E-1,(62[&rate=5.041764178644124E-4]:3.430196780155E-1,(60[&rate=5.041764178644124E-4]:2.751057636306E-2,64[&rate=5.041764178644124E-4]:1.781955078698E-1)[&rate=5.041764178644124E-4]:1.237282797347E-1)[&rate=5.041764178644124E-4]:5.877058436612E-2)[&rate=5.041764178644124E-4]:4.076750594755E-1,(63[&rate=5.041764178644124E-4]:5.860909252231E-2,61[&rate=5.041764178644124E-4]:9.970498293335E-2)[&rate=5.041764178644124E-4]:7.097603389237E-1)[&rate=5.041764178644124E-4]:7.906605768991E-1)[&rate=5.041764178644124E-4]:3.197151914405E-1)[&rate=5.041764178644124E-4]:5.389513632193E-2)[&rate=5.041764178644124E-4]:2.984731558313E-1,(38[&rate=5.041764178644124E-4]:8.722403159953E-1,((147[&rate=5.041764178644124E-4]:6.519055927248E-1,((16[&rate=5.041764178644124E-4]:2.601308850729E0,(40[&rate=5.041764178644124E-4]:4.571820607623E-1,39[&rate=5.041764178644124E-4]:4.571820607623E-1)[&rate=5.041764178644124E-4]:5.863386384933E-2)[&rate=5.041764178644124E-4]:5.452104570844E-2,((((((((23[&rate=5.041764178644124E-4]:5.602974377268E-1,(20[&rate=5.041764178644124E-4]:4.838103658248E-1,25[&rate=5.041764178644124E-4]:5.029884480165E-1)[&rate=5.041764178644124E-4]:6.826789381999E-2)[&rate=5.041764178644124E-4]:2.061979223276E-1,(140[&rate=5.041764178644124E-4]:5.830484834472E-1,11[&rate=5.041764178644124E-4]:6.022265656389E-1)[&rate=5.041764178644124E-4]:7.933728756625E-2)[&rate=5.041764178644124E-4]:3.83706585931E-1,((1[&rate=5.041764178644124E-4]:1.189676813807E-1,(28[&rate=5.041764178644124E-4]:8.16259793152E-1,21[&rate=5.041764178644124E-4]:7.916022589055E-1)[&rate=5.041764178644124E-4]:8.900925809168E-2)[&rate=5.041764178644124E-4]:4.358369784886E-2,24[&rate=5.041764178644124E-4]:9.433732970378E-1)[&rate=5.041764178644124E-4]:2.177875530573E-1)[&rate=5.041764178644124E-4]:1.845410143003E-2,102[&rate=5.041764178644124E-4]:1.797111590872E-2)[&rate=5.041764178644124E-4]:1.562932091656E-1,((((14[&rate=5.041764178644124E-4]:3.935989048802E-1,17[&rate=5.041764178644124E-4]:4.319550692639E-1)[&rate=5.041764178644124E-4]:4.709011184347E-1,((113[&rate=5.041764178644124E-4]:6.025868186023E-1,117[&rate=5.041764178644124E-4]:6.053265446299E-1)[&rate=5.041764178644124E-4]:1.691013416577E-1,((105[&rate=5.041764178644124E-4]:4.899058116851E-1,110[&rate=5.041764178644124E-4]:5.118236199042E-1)[&rate=5.041764178644124E-4]:2.254842761725E-1,((112[&rate=5.041764178644124E-4]:6.495488209572E-1,(30[&rate=5.041764178644124E-4]:6.348970447061E-1,4[&rate=5.041764178644124E-4]:4.622943049801E-1)[&rate=5.041764178644124E-4]:1.297202694019E-1)[&rate=5.041764178644124E-4]:5.991802656049E-2,9[&rate=5.041764178644124E-4]:7.012476694356E-1)[&rate=5.041764178644124E-4]:3.332050061369E-2)[&rate=5.041764178644124E-4]:2.890081212861E-2)[&rate=5.041764178644124E-4]:9.281186305491E-2)[&rate=5.041764178644124E-4]:9.83800393377E-2,((((106[&rate=5.041764178644124E-4]:5.023854882962E-1,((104[&rate=5.041764178644124E-4]:3.045536225783E-1,139[&rate=5.041764178644124E-4]:4.96334444496E-1)[&rate=5.041764178644124E-4]:7.702732141995E-2,111[&rate=5.041764178644124E-4]:3.980193001626E-1)[&rate=5.041764178644124E-4]:1.20804544298E-1)[&rate=5.041764178644124E-4]:2.328053929966E-1,(148[&rate=5.041764178644124E-4]:3.418333417299E-1,143[&rate=5.041764178644124E-4]:3.390936157026E-1)[&rate=5.041764178644124E-4]:3.714397313437E-1)[&rate=5.041764178644124E-4]:7.02579596325E-2,116[&rate=5.041764178644124E-4]:7.451748683224E-1)[&rate=5.041764178644124E-4]:7.763368646038E-2,(((13[&rate=5.041764178644124E-4]:4.282134519281E-1,19[&rate=5.041764178644124E-4]:4.665696163117E-1)[&rate=5.041764178644124E-4]:3.01898314678E-1,((107[&rate=5.041764178644124E-4]:4.148360190114E-1,108[&rate=5.041764178644124E-4]:4.120962929841E-1)[&rate=5.041764178644124E-4]:4.665233380631E-2,(114[&rate=5.041764178644124E-4]:2.655908378889E-1,109[&rate=5.041764178644124E-4]:3.450428926834E-1)[&rate=5.041764178644124E-4]:1.35623542326E-1)[&rate=5.041764178644124E-4]:2.467056055692E-1)[&rate=5.041764178644124E-4]:4.093141762349E-3,115[&rate=5.041764178644124E-4]:6.520131275465E-1)[&rate=5.041764178644124E-4]:1.707954272363E-1)[&rate=5.041764178644124E-4]:5.787972704793E-2)[&rate=5.041764178644124E-4]:2.761108268328E-1,((141[&rate=5.041764178644124E-4]:1.845021516684E-1,(144[&rate=5.041764178644124E-4]:1.125643051336E-1,145[&rate=5.041764178644124E-4]:1.180437571885E-1)[&rate=5.041764178644124E-4]:6.919812050748E-2)[&rate=5.041764178644124E-4]:1.964579051135E-1,142[&rate=5.041764178644124E-4]:3.836997828095E-1)[&rate=5.041764178644124E-4]:1.027893846402E0)[&rate=5.041764178644124E-4]:9.24603832841E-3)[&rate=5.041764178644124E-4]:2.187843344922E-1,(((88[&rate=5.041764178644124E-4]:1.030113915939E-2,89[&rate=5.041764178644124E-4]:2.399976929641E-2)[&rate=5.041764178644124E-4]:3.249824107938E-1,(87[&rate=5.041764178644124E-4]:2.284851479343E-1,(((90[&rate=5.041764178644124E-4]:1.81257216159E-1,91[&rate=5.041764178644124E-4]:1.81257216159E-1)[&rate=5.041764178644124E-4]:2.172375860703E-2,92[&rate=5.041764178644124E-4]:2.029809747661E-1)[&rate=5.041764178644124E-4]:2.976134041848E-2,((83[&rate=5.041764178644124E-4]:1.872022194926E-1,(85[&rate=5.041764178644124E-4]:1.837269329394E-1,86[&rate=5.041764178644124E-4]:1.837269329394E-1)[&rate=5.041764178644124E-4]:3.475286553207E-3)[&rate=5.041764178644124E-4]:2.135298093448E-2,(84[&rate=5.041764178644124E-4]:1.543234445924E-1,93[&rate=5.041764178644124E-4]:1.680220747294E-1)[&rate=5.041764178644124E-4]:5.423175583466E-2)[&rate=5.041764178644124E-4]:1.048848462047E-2)[&rate=5.041764178644124E-4]:9.441462886785E-3)[&rate=5.041764178644124E-4]:1.067984020188E-1)[&rate=5.041764178644124E-4]:1.218033993667E0,((6[&rate=5.041764178644124E-4]:7.772410148269E-1,(18[&rate=5.041764178644124E-4]:3.485042131132E-1,3[&rate=5.041764178644124E-4]:2.334357199626E-1)[&rate=5.041764178644124E-4]:4.917505003439E-1)[&rate=5.041764178644124E-4]:4.453039268797E-2,(10[&rate=5.041764178644124E-4]:7.284483047615E-1,15[&rate=5.041764178644124E-4]:7.66804469145E-1)[&rate=5.041764178644124E-4]:1.097614589178E-1)[&rate=5.041764178644124E-4]:2.438749032284E-1)[&rate=5.041764178644124E-4]:3.767174173163E-1)[&rate=5.041764178644124E-4]:4.611572675775E-1,101[&rate=5.041764178644124E-4]:8.48726475089E-1)[&rate=5.041764178644124E-4]:6.88332251456E-1,((146[&rate=5.041764178644124E-4]:5.61165525285E-1,(2[&rate=5.041764178644124E-4]:9.375822297634E-1,((22[&rate=5.041764178644124E-4]:4.868907984117E-1,27[&rate=5.041764178644124E-4]:5.033291545761E-1)[&rate=5.041764178644124E-4]:3.996354388917E-1,(31[&rate=5.041764178644124E-4]:8.828843100723E-1,((7[&rate=5.041764178644124E-4]:2.78358115103E-1,8[&rate=5.041764178644124E-4]:2.78358115103E-1)[&rate=5.041764178644124E-4]:2.827857584341E-1,26[&rate=5.041764178644124E-4]:6.679931886056E-1)[&rate=5.041764178644124E-4]:1.710555050284E-1)[&rate=5.041764178644124E-4]:5.843644777912E-2)[&rate=5.041764178644124E-4]:2.23658732186E-1)[&rate=5.041764178644124E-4]:1.460090519116E0)[&rate=5.041764178644124E-4]:9.735519250524E-2,97[&rate=5.041764178644124E-4]:4.672638871892E-1)[&rate=5.041764178644124E-4]:2.559242899586E-2)[&rate=5.041764178644124E-4]:6.442402768875E-3)[&rate=5.041764178644124E-4]:2.419157322441E-2)[&rate=5.041764178644124E-4]:3.995587984835E-2,((98[&rate=5.041764178644124E-4]:6.47678967236E-1,(96[&rate=5.041764178644124E-4]:5.061988552145E-1,99[&rate=5.041764178644124E-4]:5.417179808974E-1)[&rate=5.041764178644124E-4]:1.278189098359E-1)[&rate=5.041764178644124E-4]:3.726095820857E-2,(95[&rate=5.041764178644124E-4]:6.033443573876E-1,(100[&rate=5.041764178644124E-4]:4.288094269915E-1,94[&rate=5.041764178644124E-4]:4.288094269915E-1)[&rate=5.041764178644124E-4]:8.983547684408E-2)[&rate=5.041764178644124E-4]:9.252452980567E-2)[&rate=5.041764178644124E-4]:7.795979849458E-2)[&rate=5.041764178644124E-4]:3.060619035315E-1)[&rate=5.041764178644124E-4]:3.338413621851E-1)[&rate=5.041764178644124E-4]:3.432117859393E-1)[&rate=5.041764178644124E-4]:2.07204699566E-2)[&rate=5.041764178644124E-4]:9.987029519658E-2,((68[&rate=5.041764178644124E-4]:8.765600045428E-1,(57[&rate=5.041764178644124E-4]:7.126501399033E-1,(((59[&rate=5.041764178644124E-4]:4.20750055204E-1,54[&rate=5.041764178644124E-4]:3.824986890838E-1)[&rate=5.041764178644124E-4]:3.205625613332E-2,(58[&rate=5.041764178644124E-4]:4.695300572231E-1,37[&rate=5.041764178644124E-4]:4.886557402833E-1)[&rate=5.041764178644124E-4]:2.401937174302E-3)[&rate=5.041764178644124E-4]:3.973671093606E-2,(55[&rate=5.041764178644124E-4]:4.476088781651E-1,56[&rate=5.041764178644124E-4]:4.476088781651E-1)[&rate=5.041764178644124E-4]:3.673742279671E-2)[&rate=5.041764178644124E-4]:2.173748771927E-1)[&rate=5.041764178644124E-4]:2.158224329457E-1)[&rate=5.041764178644124E-4]:6.261428662181E-1,(125[&rate=5.041764178644124E-4]:7.765796462553E-1,((53[&rate=5.041764178644124E-4]:7.381193567739E-1,(52[&rate=5.041764178644124E-4]:6.857503927168E-1,(((137[&rate=5.041764178644124E-4]:7.841071565069E-1,134[&rate=5.041764178644124E-4]:7.128742797947E-1)[&rate=5.041764178644124E-4]:1.063630237863E-1,133[&rate=5.041764178644124E-4]:8.493742898822E-1)[&rate=5.041764178644124E-4]:4.516880924776E-1,(((12[&rate=5.041764178644124E-4]:4.337673889499E-1,5[&rate=5.041764178644124E-4]:3.954112245665E-1)[&rate=5.041764178644124E-4]:4.631385407647E-2,29[&rate=5.041764178644124E-4]:5.869305580949E-1)[&rate=5.041764178644124E-4]:3.420227300731E-1,103[&rate=5.041764178644124E-4]:6.960765758393E-1)[&rate=5.041764178644124E-4]:1.495396765425E0)[&rate=5.041764178644124E-4]:1.585707860138E-1)[&rate=5.041764178644124E-4]:6.056568536853E-2)[&rate=5.041764178644124E-4]:3.063821403538E-2,(((80[&rate=5.041764178644124E-4]:3.72658123698E-1,81[&rate=5.041764178644124E-4]:3.72658123698E-1)[&rate=5.041764178644124E-4]:3.019148881064E-1,(((79[&rate=5.041764178644124E-4]:4.300084415983E-2,71[&rate=5.041764178644124E-4]:1.56035838858E-2)[&rate=5.041764178644124E-4]:3.108653779957E-1,(72[&rate=5.041764178644124E-4]:2.550463898907E-1,(82[&rate=5.041764178644124E-4]:9.191504130778E-2,78[&rate=5.041764178644124E-4]:8.369586322571E-2)[&rate=5.041764178644124E-4]:1.932683348843E-1)[&rate=5.041764178644124E-4]:7.690202404553E-2)[&rate=5.041764178644124E-4]:1.044498130527E-1,(73[&rate=5.041764178644124E-4]:3.393307908083E-1,77[&rate=5.041764178644124E-4]:3.338513387536E-1)[&rate=5.041764178644124E-4]:1.600811348107E-1)[&rate=5.041764178644124E-4]:2.244761546785E-1)[&rate=5.041764178644124E-4]:1.877195405164E-1,(((74[&rate=5.041764178644124E-4]:4.009522133051E-1,76[&rate=5.041764178644124E-4]:4.009522133051E-1)[&rate=5.041764178644124E-4]:3.209261218715E-2,70[&rate=5.041764178644124E-4]:3.946886611088E-1)[&rate=5.041764178644124E-4]:4.135155403834E-1,75[&rate=5.041764178644124E-4]:8.465603658756E-1)[&rate=5.041764178644124E-4]:6.504725493828E-2)[&rate=5.041764178644124E-4]:6.036130086075E-1)[&rate=5.041764178644124E-4]:2.182045891073E-1)[&rate=5.041764178644124E-4]:8.927898911724E-1)[&rate=5.041764178644124E-4]:1.125365497687E-1);
tree STATE_7110000 [&joint=-20965.07304654406,lnP=-20965.07304654406] = [&R] ((((((124[&rate=5.501546406431183E-4]:1.515062303927E-1,123[&rate=5.501546406431183E-4]:1.542384708299E-1)[&rate=5.501546406431183E-4]:1.652310134551E-1,122[&rate=5.501546406431183E-4]:3.19469484285E-1)[&rate=5.501546406431183E-4]:4.072835130472E-1,67[&rate=5.501546406431183E-4]:2.254804469915E-1)[&rate=5.501546406431183E-4]:5.22242854601E-2,66[&rate=5.501546406431183E-4]:2.777047324516E-1)[&rate=5.501546406431183E-4]:1.471248924627E-1,(((119[&rate=5.501546406431183E-4]:1.021139326183E0,120[&rate=5.501546406431183E-4]:9.252489152243E-1)[&rate=5.501546406431183E-4]:6.595686554698E-1,126[&rate=5.501546406431183E-4]:8.950054590092E-1)[&rate=5.501546406431183E-4]:3.069336556965E-2,((138[&rate=5.501546406431183E-4]:3.538075019522E-1,136[&rate=5.501546406431183E-4]:2.22300652637E-1)[&rate=5.501546406431183E-4]:2.862559204513E-1,135[&rate=5.501546406431183E-4]:4.400634224035E-1)[&rate=5.501546406431183E-4]:9.233927193398E-1)[&rate=5.501546406431183E-4]:7.463049900204E-1)[&rate=5.501546406431183E-4]:4.858053575695E-1,((32[&rate=5.501546406431183E-4]:8.114895685098E-3,33[&rate=5.501546406431183E-4]:1.359434773981E-2)[&rate=5.501546406431183E-4]:5.382758953479E-3,(34[&rate=5.501546406431183E-4]:3.351829639662E-3,((((35[&rate=5.501546406431183E-4]:2.346873633935E-1,36[&rate=5.501546406431183E-4]:2.812627058593E-1)[&rate=5.501546406431183E-4]:7.267055422153E-2,((127[&rate=5.501546406431183E-4]:2.324125141771E0,121[&rate=5.501546406431183E-4]:1.88302925136E0)[&rate=5.501546406431183E-4]:4.803844017179E-1,(((128[&rate=5.501546406431183E-4]:1.227955985317E0,(69[&rate=5.501546406431183E-4]:7.378495458695E-1,(118[&rate=5.501546406431183E-4]:6.974067056758E-1,((129[&rate=5.501546406431183E-4]:6.981229198004E-2,132[&rate=5.501546406431183E-4]:7.25520180074E-2)[&rate=5.501546406431183E-4]:1.602254410032E-1,(130[&rate=5.501546406431183E-4]:1.195757656224E-1,131[&rate=5.501546406431183E-4]:1.223154916498E-1)[&rate=5.501546406431183E-4]:1.104619673608E-1)[&rate=5.501546406431183E-4]:3.303826713226E-1)[&rate=5.501546406431183E-4]:2.948393608407E-2)[&rate=5.501546406431183E-4]:6.407913709542E-1)[&rate=5.501546406431183E-4]:1.561506725767E-2,(((64[&rate=5.501546406431183E-4]:2.5271142569E-1,(62[&rate=5.501546406431183E-4]:2.698433475377E-1,60[&rate=5.501546406431183E-4]:7.806252561991E-2)[&rate=5.501546406431183E-4]:2.396396856337E-2)[&rate=5.501546406431183E-4]:9.358544458415E-2,65[&rate=5.501546406431183E-4]:1.956119387674E-1)[&rate=5.501546406431183E-4]:2.511004789722E-1,(63[&rate=5.501546406431183E-4]:2.276085396969E-1,61[&rate=5.501546406431183E-4]:2.687044301079E-1)[&rate=5.501546406431183E-4]:3.697888095495E-1)[&rate=5.501546406431183E-4]:7.448038403143E-1)[&rate=5.501546406431183E-4]:4.72814587748E-1,(45[&rate=5.501546406431183E-4]:6.636277511937E-1,(((44[&rate=5.501546406431183E-4]:5.573997771237E-1,(50[&rate=5.501546406431183E-4]:4.07863283765E-1,47[&rate=5.501546406431183E-4]:4.406501690108E-1)[&rate=5.501546406431183E-4]:1.222140889872E-1)[&rate=5.501546406431183E-4]:6.442371553971E-3,49[&rate=5.501546406431183E-4]:5.365197443062E-1)[&rate=5.501546406431183E-4]:1.30155980144E-2,(51[&rate=5.501546406431183E-4]:5.36674372009E-1,(((42[&rate=5.501546406431183E-4]:2.640698497298E-1,48[&rate=5.501546406431183E-4]:3.0232121585E-1)[&rate=5.501546406431183E-4]:1.945264796718E-2,41[&rate=5.501546406431183E-4]:2.780580168227E-1)[&rate=5.501546406431183E-4]:1.379140223764E-1,(46[&rate=5.501546406431183E-4]:4.449731089879E-1,43[&rate=5.501546406431183E-4]:4.449731089879E-1)[&rate=5.501546406431183E-4]:2.564373895419E-2)[&rate=5.501546406431183E-4]:9.337992843844E-2)[&rate=5.501546406431183E-4]:1.832545118587E-2)[&rate=5.501546406431183E-4]:8.950224493876E-2)[&rate=5.501546406431183E-4]:2.793616768373E-1)[&rate=5.501546406431183E-4]:4.976773878308E-2)[&rate=5.501546406431183E-4]:6.997166179722E-2)[&rate=5.501546406431183E-4]:3.399950295618E-1,(38[&rate=5.501546406431183E-4]:8.128810397036E-1,(40[&rate=5.501546406431183E-4]:6.410474466082E-1,((((97[&rate=5.501546406431183E-4]:3.831585216909E-1,(((95[&rate=5.501546406431183E-4]:4.409372630584E-1,(100[&rate=5.501546406431183E-4]:2.208767901013E-1,94[&rate=5.501546406431183E-4]:2.208767901013E-1)[&rate=5.501546406431183E-4]:1.35361019405E-1)[&rate=5.501546406431183E-4]:4.300582730087E-2,98[&rate=5.501546406431183E-4]:4.730141286105E-1)[&rate=5.501546406431183E-4]:5.633529664009E-3,(99[&rate=5.501546406431183E-4]:4.050726034999E-1,96[&rate=5.501546406431183E-4]:3.69553477817E-1)[&rate=5.501546406431183E-4]:9.543297827189E-2)[&rate=5.501546406431183E-4]:1.039644153289E-1)[&rate=5.501546406431183E-4]:3.562908367282E-2,(((((7[&rate=5.501546406431183E-4]:2.957098753378E-1,8[&rate=5.501546406431183E-4]:2.957098753378E-1)[&rate=5.501546406431183E-4]:1.435436915577E-1,26[&rate=5.501546406431183E-4]:5.46102881964E-1)[&rate=5.501546406431183E-4]:4.102362945905E-2,31[&rate=5.501546406431183E-4]:6.309621278614E-1)[&rate=5.501546406431183E-4]:1.595970033051E-1,(22[&rate=5.501546406431183E-4]:5.608411439369E-1,27[&rate=5.501546406431183E-4]:5.772795001013E-1)[&rate=5.501546406431183E-4]:1.749234666816E-1)[&rate=5.501546406431183E-4]:4.764281807501E-1,2[&rate=5.501546406431183E-4]:1.039590051643E0)[&rate=5.501546406431183E-4]:1.406961607917E0)[&rate=5.501546406431183E-4]:1.885391637014E-2,(((((((23[&rate=5.501546406431183E-4]:7.547866434759E-1,(25[&rate=5.501546406431183E-4]:5.729735467128E-1,20[&rate=5.501546406431183E-4]:5.537954645211E-1)[&rate=5.501546406431183E-4]:1.927720008727E-1)[&rate=5.501546406431183E-4]:5.540012596573E-2,(11[&rate=5.501546406431183E-4]:7.107150176015E-1,140[&rate=5.501546406431183E-4]:6.915369354098E-1)[&rate=5.501546406431183E-4]:1.454024499085E-2)[&rate=5.501546406431183E-4]:4.700478596706E-1,(((21[&rate=5.501546406431183E-4]:5.605226678931E-1,28[&rate=5.501546406431183E-4]:5.851802021395E-1)[&rate=5.501546406431183E-4]:2.518047625719E-1,1[&rate=5.501546406431183E-4]:5.068359484844E-2)[&rate=5.501546406431183E-4]:6.490805387522E-2,24[&rate=5.501546406431183E-4]:8.964135665319E-1)[&rate=5.501546406431183E-4]:3.9477996669E-1)[&rate=5.501546406431183E-4]:7.876067942149E-2,102[&rate=5.501546406431183E-4]:2.08310377027E-1)[&rate=5.501546406431183E-4]:1.079159119242E-1,(((144[&rate=5.501546406431183E-4]:6.595790503599E-1,(145[&rate=5.501546406431183E-4]:2.300915525148E-1,141[&rate=5.501546406431183E-4]:2.273518264872E-1)[&rate=5.501546406431183E-4]:4.349669499E-1)[&rate=5.501546406431183E-4]:2.356621847758E-2,142[&rate=5.501546406431183E-4]:6.886247208924E-1)[&rate=5.501546406431183E-4]:8.053095265788E-1,((((((112[&rate=5.501546406431183E-4]:1.952634718507E-1,117[&rate=5.501546406431183E-4]:1.980031978783E-1)[&rate=5.501546406431183E-4]:4.413609631101E-1,(30[&rate=5.501546406431183E-4]:2.392459221167E-1,4[&rate=5.501546406431183E-4]:6.66431823907E-2)[&rate=5.501546406431183E-4]:5.124470059949E-1)[&rate=5.501546406431183E-4]:1.143404016938E-1,9[&rate=5.501546406431183E-4]:7.427456585726E-1)[&rate=5.501546406431183E-4]:3.941451503743E-2,((14[&rate=5.501546406431183E-4]:5.325828349321E-1,17[&rate=5.501546406431183E-4]:5.709389993158E-1)[&rate=5.501546406431183E-4]:2.161562414752E-1,113[&rate=5.501546406431183E-4]:7.487390764073E-1)[&rate=5.501546406431183E-4]:4.164027528475E-2)[&rate=5.501546406431183E-4]:7.227489281138E-2,(105[&rate=5.501546406431183E-4]:4.788401911062E-1,110[&rate=5.501546406431183E-4]:5.007579993253E-1)[&rate=5.501546406431183E-4]:3.564167931234E-1)[&rate=5.501546406431183E-4]:1.471063832702E-1,(((13[&rate=5.501546406431183E-4]:2.971000756206E-1,19[&rate=5.501546406431183E-4]:3.354562400043E-1)[&rate=5.501546406431183E-4]:5.25492894241E-1,((108[&rate=5.501546406431183E-4]:4.677994166606E-1,(107[&rate=5.501546406431183E-4]:3.084579548311E-1,(109[&rate=5.501546406431183E-4]:2.376189551377E-1,114[&rate=5.501546406431183E-4]:1.581669003432E-1)[&rate=5.501546406431183E-4]:9.001708188514E-2)[&rate=5.501546406431183E-4]:1.620811878568E-1)[&rate=5.501546406431183E-4]:1.511622262823E-1,115[&rate=5.501546406431183E-4]:5.614273963675E-1)[&rate=5.501546406431183E-4]:1.789737926723E-1)[&rate=5.501546406431183E-4]:1.216346428005E-1,((148[&rate=5.501546406431183E-4]:4.663868586439E-1,143[&rate=5.501546406431183E-4]:4.636471326165E-1)[&rate=5.501546406431183E-4]:3.033561839334E-1,(116[&rate=5.501546406431183E-4]:6.840497683179E-1,((104[&rate=5.501546406431183E-4]:4.43935060482E-1,106[&rate=5.501546406431183E-4]:4.43935060482E-1)[&rate=5.501546406431183E-4]:1.543826299733E-2,(111[&rate=5.501546406431183E-4]:8.626633623244E-2,139[&rate=5.501546406431183E-4]:2.616088019858E-1)[&rate=5.501546406431183E-4]:3.895453434112E-1)[&rate=5.501546406431183E-4]:2.849504174414E-1)[&rate=5.501546406431183E-4]:4.733710987567E-2)[&rate=5.501546406431183E-4]:1.306489536467E-1)[&rate=5.501546406431183E-4]:6.553301511146E-2)[&rate=5.501546406431183E-4]:3.115708799713E-1)[&rate=5.501546406431183E-4]:6.886738394588E-2)[&rate=5.501546406431183E-4]:1.3122112608E-1,(((6[&rate=5.501546406431183E-4]:4.300474336694E-1,(10[&rate=5.501546406431183E-4]:2.961149471877E-1,15[&rate=5.501546406431183E-4]:3.344711115711E-1)[&rate=5.501546406431183E-4]:1.503708426461E-1)[&rate=5.501546406431183E-4]:2.326288046546E-3,18[&rate=5.501546406431183E-4]:4.953874203461E-1)[&rate=5.501546406431183E-4]:2.680832667564E-1,(3[&rate=5.501546406431183E-4]:5.482062593566E-1,((88[&rate=5.501546406431183E-4]:8.137601071828E-2,89[&rate=5.501546406431183E-4]:9.507464085529E-2)[&rate=5.501546406431183E-4]:1.66960445838E-1,(87[&rate=5.501546406431183E-4]:1.86433595607E-1,(((90[&rate=5.501546406431183E-4]:5.277440388866E-2,91[&rate=5.501546406431183E-4]:5.277440388866E-2)[&rate=5.501546406431183E-4]:4.170876122359E-2,92[&rate=5.501546406431183E-4]:9.448316511226E-2)[&rate=5.501546406431183E-4]:7.645211889805E-2,((85[&rate=5.501546406431183E-4]:6.973344180076E-2,(93[&rate=5.501546406431183E-4]:6.159855269942E-2,84[&rate=5.501546406431183E-4]:4.78999225624E-2)[&rate=5.501546406431183E-4]:2.183351923836E-2)[&rate=5.501546406431183E-4]:1.741813373696E-2,(83[&rate=5.501546406431183E-4]:2.573595183774E-2,86[&rate=5.501546406431183E-4]:2.573595183774E-2)[&rate=5.501546406431183E-4]:6.141562369997E-2)[&rate=5.501546406431183E-4]:7.008507833558E-2)[&rate=5.501546406431183E-4]:2.919694173375E-2)[&rate=5.501546406431183E-4]:6.190286094923E-2)[&rate=5.501546406431183E-4]:8.395958301975E-1)[&rate=5.501546406431183E-4]:1.001959345953E-1)[&rate=5.501546406431183E-4]:7.96305495052E-1)[&rate=5.501546406431183E-4]:2.470714188454E-1,101[&rate=5.501546406431183E-4]:6.890393818218E-1)[&rate=5.501546406431183E-4]:7.928045502721E-1)[&rate=5.501546406431183E-4]:3.582342926258E-3,(39[&rate=5.501546406431183E-4]:4.41993087143E-1,((147[&rate=5.501546406431183E-4]:3.361357671723E-1,16[&rate=5.501546406431183E-4]:2.364251644109E0)[&rate=5.501546406431183E-4]:1.321823457698E-1,146[&rate=5.501546406431183E-4]:5.311596429967E-1)[&rate=5.501546406431183E-4]:3.105202338122E-2)[&rate=5.501546406431183E-4]:7.026902888333E-2)[&rate=5.501546406431183E-4]:1.287853305819E-1)[&rate=5.501546406431183E-4]:2.401396040244E-1)[&rate=5.501546406431183E-4]:4.368373539887E-1)[&rate=5.501546406431183E-4]:1.415380843649E-1,((68[&rate=5.501546406431183E-4]:4.199262236213E-1,((((59[&rate=5.501546406431183E-4]:3.181007109404E-1,(56[&rate=5.501546406431183E-4]:2.842829380064E-1,55[&rate=5.501546406431183E-4]:2.842829380064E-1)[&rate=5.501546406431183E-4]:2.562105162236E-2)[&rate=5.501546406431183E-4]:1.898941721997E-3,(54[&rate=5.501546406431183E-4]:2.71325980935E-1,37[&rate=5.501546406431183E-4]:3.478287131755E-1)[&rate=5.501546406431183E-4]:1.042230560717E-2)[&rate=5.501546406431183E-4]:7.271030031992E-4,58[&rate=5.501546406431183E-4]:3.398524387257E-1)[&rate=5.501546406431183E-4]:6.279061406391E-2,57[&rate=5.501546406431183E-4]:3.862496101666E-1)[&rate=5.501546406431183E-4]:8.558918176069E-2)[&rate=5.501546406431183E-4]:5.608205121927E-1,(125[&rate=5.501546406431183E-4]:1.079422668125E0,(((((12[&rate=5.501546406431183E-4]:6.416835678948E-2,5[&rate=5.501546406431183E-4]:2.581219240603E-2)[&rate=5.501546406431183E-4]:4.109695646774E-1,29[&rate=5.501546406431183E-4]:5.819872365354E-1)[&rate=5.501546406431183E-4]:6.059778404162E-1,103[&rate=5.501546406431183E-4]:9.550883646229E-1)[&rate=5.501546406431183E-4]:1.337964154536E0,((52[&rate=5.501546406431183E-4]:5.638536453462E-1,53[&rate=5.501546406431183E-4]:5.556569240348E-1)[&rate=5.501546406431183E-4]:8.414943226922E-3,((137[&rate=5.501546406431183E-4]:2.880383610381E-1,134[&rate=5.501546406431183E-4]:2.168054843259E-1)[&rate=5.501546406431183E-4]:4.722445342824E-1,133[&rate=5.501546406431183E-4]:7.191870049094E-1)[&rate=5.501546406431183E-4]:6.269643593205E-1)[&rate=5.501546406431183E-4]:5.649019602433E-2)[&rate=5.501546406431183E-4]:1.022666430794E-1,(((((80[&rate=5.501546406431183E-4]:7.102028887346E-2,81[&rate=5.501546406431183E-4]:7.102028887346E-2)[&rate=5.501546406431183E-4]:5.643415309541E-2,71[&rate=5.501546406431183E-4]:1.082763597771E-1)[&rate=5.501546406431183E-4]:2.26820671892E-1,(77[&rate=5.501546406431183E-4]:3.165577407862E-1,73[&rate=5.501546406431183E-4]:3.220371928409E-1)[&rate=5.501546406431183E-4]:8.155298951315E-2)[&rate=5.501546406431183E-4]:1.26402023596E-1,(82[&rate=5.501546406431183E-4]:2.42042798865E-1,(79[&rate=5.501546406431183E-4]:2.143595705052E-1,(72[&rate=5.501546406431183E-4]:4.81837687229E-3,78[&rate=5.501546406431183E-4]:2.67361850916E-2)[&rate=5.501546406431183E-4]:1.876233854135E-1)[&rate=5.501546406431183E-4]:1.946405027774E-2)[&rate=5.501546406431183E-4]:2.550726947563E-1)[&rate=5.501546406431183E-4]:1.427172704417E-1,((74[&rate=5.501546406431183E-4]:4.398548506975E-1,(70[&rate=5.501546406431183E-4]:3.844594063841E-1,76[&rate=5.501546406431183E-4]:4.228155707676E-1)[&rate=5.501546406431183E-4]:1.703927992986E-2)[&rate=5.501546406431183E-4]:7.248916253648E-2,75[&rate=5.501546406431183E-4]:5.123440132339E-1)[&rate=5.501546406431183E-4]:1.603654631578E-1)[&rate=5.501546406431183E-4]:7.965822885859E-1)[&rate=5.501546406431183E-4]:5.669764754211E-1)[&rate=5.501546406431183E-4]:6.799073435534E-2)[&rate=5.501546406431183E-4]:3.558649335E-1)[&rate=5.501546406431183E-4]:7.747449672806E-2)[&rate=5.501546406431183E-4]:3.2063633218E-2)[&rate=5.501546406431183E-4]:1.220582099606E-2);
tree STATE_7200000 [&joint=-20947.590322497006,lnP=-20947.590322497006] = [&R] ((32[&rate=6.516738560325508E-4]:9.256680271861E-4,(34[&rate=6.516738560325508E-4]:1.065269090507E-2,((((((36[&rate=6.516738560325508E-4]:4.414854980105E-2,(121[&rate=6.516738560325508E-4]:1.718553654368E0,127[&rate=6.516738560325508E-4]:2.159649544779E0)[&rate=6.516738560325508E-4]:4.050469502276E-1)[&rate=6.516738560325508E-4]:3.02983011525E-2,((128[&rate=6.516738560325508E-4]:1.119169341686E0,((69[&rate=6.516738560325508E-4]:4.539889095143E-1,118[&rate=6.516738560325508E-4]:4.430300054046E-1)[&rate=6.516738560325508E-4]:5.690146101003E-2,(((132[&rate=6.516738560325508E-4]:1.650669138513E-1,129[&rate=6.516738560325508E-4]:1.623271878239E-1)[&rate=6.516738560325508E-4]:2.322471518549E-2,130[&rate=6.516738560325508E-4]:1.855519030094E-1)[&rate=6.516738560325508E-4]:1.509140702153E-2,131[&rate=6.516738560325508E-4]:2.033830360583E-1)[&rate=6.516738560325508E-4]:1.623018550138E-1)[&rate=6.516738560325508E-4]:7.589639026683E-1)[&rate=6.516738560325508E-4]:1.021084167826E-1,(((60[&rate=6.516738560325508E-4]:7.698752185363E-2,65[&rate=6.516738560325508E-4]:7.698752185363E-2)[&rate=6.516738560325508E-4]:7.659052255956E-2,(62[&rate=6.516738560325508E-4]:1.383433513236E-1,64[&rate=6.516738560325508E-4]:9.72474609126E-2)[&rate=6.516738560325508E-4]:2.070155150073E-1)[&rate=6.516738560325508E-4]:7.902004394221E-2,(63[&rate=6.516738560325508E-4]:6.725204408222E-2,61[&rate=6.516738560325508E-4]:1.083479344933E-1)[&rate=6.516738560325508E-4]:3.160309757799E-1)[&rate=6.516738560325508E-4]:9.366248755924E-1)[&rate=6.516738560325508E-4]:3.353608733072E-1)[&rate=6.516738560325508E-4]:1.2606906618E-1,35[&rate=6.516738560325508E-4]:1.539405746678E-1)[&rate=6.516738560325508E-4]:2.817127396031E-2,(((((49[&rate=6.516738560325508E-4]:2.113127099095E-1,50[&rate=6.516738560325508E-4]:2.113127099095E-1)[&rate=6.516738560325508E-4]:1.44137730733E-1,51[&rate=6.516738560325508E-4]:3.609149215168E-1)[&rate=6.516738560325508E-4]:1.014063604782E-1,(47[&rate=6.516738560325508E-4]:1.622469923643E-1,44[&rate=6.516738560325508E-4]:1.5678251149E-1)[&rate=6.516738560325508E-4]:3.273966940023E-1)[&rate=6.516738560325508E-4]:3.781784979861E-2,((43[&rate=6.516738560325508E-4]:4.028717184139E-1,((48[&rate=6.516738560325508E-4]:3.234917847624E-1,41[&rate=6.516738560325508E-4]:2.797759377679E-1)[&rate=6.516738560325508E-4]:5.037510846276E-2,42[&rate=6.516738560325508E-4]:3.356155271049E-1)[&rate=6.516738560325508E-4]:1.80758634403E-2)[&rate=6.516738560325508E-4]:3.624941237458E-2,46[&rate=6.516738560325508E-4]:4.391211307885E-1)[&rate=6.516738560325508E-4]:8.834040537663E-2)[&rate=6.516738560325508E-4]:6.249029662135E-2,45[&rate=6.516738560325508E-4]:5.817551114751E-1)[&rate=6.516738560325508E-4]:3.557276481494E-1)[&rate=6.516738560325508E-4]:5.104080618208E-1,(38[&rate=6.516738560325508E-4]:8.040293638034E-1,((((((2[&rate=6.516738560325508E-4]:7.31416304935E-1,((26[&rate=6.516738560325508E-4]:6.562371781637E-1,(7[&rate=6.516738560325508E-4]:2.849578910653E-1,8[&rate=6.516738560325508E-4]:2.849578910653E-1)[&rate=6.516738560325508E-4]:2.644299720299E-1)[&rate=6.516738560325508E-4]:8.344668985878E-2,(31[&rate=6.516738560325508E-4]:7.206079214685E-1,(22[&rate=6.516738560325508E-4]:4.269869504823E-1,27[&rate=6.516738560325508E-4]:4.434253066467E-1)[&rate=6.516738560325508E-4]:2.388264504382E-1)[&rate=6.516738560325508E-4]:6.291156299233E-2)[&rate=6.516738560325508E-4]:1.752940807482E-1)[&rate=6.516738560325508E-4]:1.514778201905E0,16[&rate=6.516738560325508E-4]:2.374961630128E0)[&rate=6.516738560325508E-4]:9.394019536005E-2,(((((102[&rate=6.516738560325508E-4]:1.066520794928E-1,((24[&rate=6.516738560325508E-4]:9.46325898988E-1,((28[&rate=6.516738560325508E-4]:6.451463273541E-1,21[&rate=6.516738560325508E-4]:6.204887931077E-1)[&rate=6.516738560325508E-4]:1.831368082268E-1,1[&rate=6.516738560325508E-4]:4.198176571798E-2)[&rate=6.516738560325508E-4]:1.235222154618E-1)[&rate=6.516738560325508E-4]:2.964757897029E-1,(((25[&rate=6.516738560325508E-4]:2.873225379351E-1,20[&rate=6.516738560325508E-4]:2.681444557433E-1)[&rate=6.516738560325508E-4]:4.574809308292E-1,23[&rate=6.516738560325508E-4]:7.338445646546E-1)[&rate=6.516738560325508E-4]:6.474432854621E-2,(140[&rate=6.516738560325508E-4]:5.363342843684E-1,11[&rate=6.516738560325508E-4]:5.555123665601E-1)[&rate=6.516738560325508E-4]:1.581450197915E-1)[&rate=6.516738560325508E-4]:4.332538913804E-1)[&rate=6.516738560325508E-4]:2.549422641837E-2)[&rate=6.516738560325508E-4]:7.470808570064E-2,(((144[&rate=6.516738560325508E-4]:1.645250429387E-1,(141[&rate=6.516738560325508E-4]:1.509069039434E-1,145[&rate=6.516738560325508E-4]:1.53646629971E-1)[&rate=6.516738560325508E-4]:1.635786502264E-2)[&rate=6.516738560325508E-4]:5.315570882086E-2,142[&rate=6.516738560325508E-4]:2.231602038145E-1)[&rate=6.516738560325508E-4]:9.691720428328E-1,((((110[&rate=6.516738560325508E-4]:3.404963363588E-1,105[&rate=6.516738560325508E-4]:3.185785281397E-1)[&rate=6.516738560325508E-4]:1.375361043059E-1,117[&rate=6.516738560325508E-4]:4.86251618747E-1)[&rate=6.516738560325508E-4]:1.071683952451E-1,((9[&rate=6.516738560325508E-4]:4.805911703733E-1,112[&rate=6.516738560325508E-4]:4.888103484554E-1)[&rate=6.516738560325508E-4]:7.349173782887E-2,((113[&rate=6.516738560325508E-4]:5.556685466349E-1,(14[&rate=6.516738560325508E-4]:1.870311725444E-1,17[&rate=6.516738560325508E-4]:2.253873369281E-1)[&rate=6.516738560325508E-4]:3.686373740905E-1)[&rate=6.516738560325508E-4]:2.666976598478E-3,(30[&rate=6.516738560325508E-4]:4.023217079479E-1,4[&rate=6.516738560325508E-4]:2.297189682219E-1)[&rate=6.516738560325508E-4]:2.710823084364E-1)[&rate=6.516738560325508E-4]:3.966563050868E-3)[&rate=6.516738560325508E-4]:2.837820168027E-2)[&rate=6.516738560325508E-4]:2.77235475914E-1,(((115[&rate=6.516738560325508E-4]:5.233123936631E-1,(((108[&rate=6.516738560325508E-4]:1.753208094639E-1,107[&rate=6.516738560325508E-4]:1.780605354912E-1)[&rate=6.516738560325508E-4]:3.089570519778E-1,(114[&rate=6.516738560325508E-4]:2.275453209176E-1,109[&rate=6.516738560325508E-4]:3.069973757121E-1)[&rate=6.516738560325508E-4]:1.991982939487E-1)[&rate=6.516738560325508E-4]:6.256900686022E-2,(13[&rate=6.516738560325508E-4]:3.159098889288E-1,19[&rate=6.516738560325508E-4]:3.542660533125E-1)[&rate=6.516738560325508E-4]:2.555945136195E-1)[&rate=6.516738560325508E-4]:3.399977193657E-2)[&rate=6.516738560325508E-4]:1.473725324528E-1,116[&rate=6.516738560325508E-4]:6.706849261159E-1)[&rate=6.516738560325508E-4]:2.9329821259E-2,((148[&rate=6.516738560325508E-4]:2.520130397581E-1,143[&rate=6.516738560325508E-4]:2.492733137308E-1)[&rate=6.516738560325508E-4]:3.674130846834E-1,((139[&rate=6.516738560325508E-4]:2.117600875603E-1,111[&rate=6.516738560325508E-4]:3.641762180692E-2)[&rate=6.516738560325508E-4]:5.133339915487E-1,(104[&rate=6.516738560325508E-4]:1.790137920258E-2,106[&rate=6.516738560325508E-4]:1.790137920258E-2)[&rate=6.516738560325508E-4]:5.154118779887E-1)[&rate=6.516738560325508E-4]:1.080306754694E-1)[&rate=6.516738560325508E-4]:1.18944787317E-1)[&rate=6.516738560325508E-4]:8.570923568179E-2)[&rate=6.516738560325508E-4]:1.518137430425E-1)[&rate=6.516738560325508E-4]:2.35603261012E-1)[&rate=6.516738560325508E-4]:2.075991765945E-1,(((88[&rate=6.516738560325508E-4]:2.203323422015E-1,89[&rate=6.516738560325508E-4]:2.340309723385E-1)[&rate=6.516738560325508E-4]:9.361515360301E-2,(((((85[&rate=6.516738560325508E-4]:1.81617343559E-2,93[&rate=6.516738560325508E-4]:3.186036449291E-2)[&rate=6.516738560325508E-4]:1.320790674965E-1,(84[&rate=6.516738560325508E-4]:1.075598813256E-1,86[&rate=6.516738560325508E-4]:1.075598813256E-1)[&rate=6.516738560325508E-4]:4.268092052677E-2)[&rate=6.516738560325508E-4]:6.357314154203E-2,83[&rate=6.516738560325508E-4]:2.138139433944E-1)[&rate=6.516738560325508E-4]:4.754590709384E-2,87[&rate=6.516738560325508E-4]:2.613598504883E-1)[&rate=6.516738560325508E-4]:2.266523506735E-2,((90[&rate=6.516738560325508E-4]:2.150152337856E-2,91[&rate=6.516738560325508E-4]:2.150152337856E-2)[&rate=6.516738560325508E-4]:4.145414761358E-2,92[&rate=6.516738560325508E-4]:6.295567099214E-2)[&rate=6.516738560325508E-4]:2.347680447005E-1)[&rate=6.516738560325508E-4]:2.992241024888E-2)[&rate=6.516738560325508E-4]:9.88255262063E-1,(3[&rate=6.516738560325508E-4]:7.521495600115E-1,((10[&rate=6.516738560325508E-4]:3.726613732016E-1,15[&rate=6.516738560325508E-4]:4.110175375851E-1)[&rate=6.516738560325508E-4]:2.26762603682E-1,(18[&rate=6.516738560325508E-4]:6.163813578541E-1,6[&rate=6.516738560325508E-4]:5.533676592239E-1)[&rate=6.516738560325508E-4]:2.961796149538E-2)[&rate=6.516738560325508E-4]:2.212187338126E-1)[&rate=6.516738560325508E-4]:1.032717045893E-2)[&rate=6.516738560325508E-4]:6.237428852902E-1)[&rate=6.516738560325508E-4]:5.807123514822E-1,101[&rate=6.516738560325508E-4]:9.641922412152E-1)[&rate=6.516738560325508E-4]:3.286415486913E-1,40[&rate=6.516738560325508E-4]:3.196696309127E-1)[&rate=6.516738560325508E-4]:6.373926845798E-2)[&rate=6.516738560325508E-4]:7.149096351385E-3,(147[&rate=6.516738560325508E-4]:4.282904641521E-1,146[&rate=6.516738560325508E-4]:4.911319942067E-1)[&rate=6.516738560325508E-4]:1.96445807503E-2)[&rate=6.516738560325508E-4]:9.064692189598E-2,39[&rate=6.516738560325508E-4]:4.81204917618E-1)[&rate=6.516738560325508E-4]:2.362573926919E-2,(((95[&rate=6.516738560325508E-4]:4.256052552441E-1,(100[&rate=6.516738560325508E-4]:1.676953274397E-1,94[&rate=6.516738560325508E-4]:1.676953274397E-1)[&rate=6.516738560325508E-4]:1.732104742523E-1)[&rate=6.516738560325508E-4]:3.420839203417E-2,(96[&rate=6.516738560325508E-4]:3.844319507796E-1,99[&rate=6.516738560325508E-4]:4.199510764624E-1)[&rate=6.516738560325508E-4]:5.079153256432E-2)[&rate=6.516738560325508E-4]:1.147268499284E-1,(97[&rate=6.516738560325508E-4]:3.249645043054E-1,98[&rate=6.516738560325508E-4]:5.244180562179E-1)[&rate=6.516738560325508E-4]:3.919347924002E-2)[&rate=6.516738560325508E-4]:6.963442197562E-2)[&rate=6.516738560325508E-4]:3.675047178453E-1)[&rate=6.516738560325508E-4]:4.908559931609E-1)[&rate=6.516738560325508E-4]:1.963776424226E-2,((((122[&rate=6.516738560325508E-4]:3.114329201361E-1,(124[&rate=6.516738560325508E-4]:2.802844101957E-1,123[&rate=6.516738560325508E-4]:2.830166506328E-1)[&rate=6.516738560325508E-4]:2.841626950326E-2)[&rate=6.516738560325508E-4]:4.241118121223E-1,67[&rate=6.516738560325508E-4]:2.342721819177E-1)[&rate=6.516738560325508E-4]:6.594834389471E-2,(((((138[&rate=6.516738560325508E-4]:3.990176907667E-1,136[&rate=6.516738560325508E-4]:2.675108414515E-1)[&rate=6.516738560325508E-4]:1.723217066665E-1,135[&rate=6.516738560325508E-4]:3.713393974331E-1)[&rate=6.516738560325508E-4]:1.091300571227E-1,(119[&rate=6.516738560325508E-4]:8.066130636142E-1,120[&rate=6.516738560325508E-4]:7.107226526554E-1)[&rate=6.516738560325508E-4]:2.180159642104E-2)[&rate=6.516738560325508E-4]:9.391190498081E-1,126[&rate=6.516738560325508E-4]:9.818311871996E-1)[&rate=6.516738560325508E-4]:5.586797995955E-1,66[&rate=6.516738560325508E-4]:2.933367971101E-1)[&rate=6.516738560325508E-4]:6.883728702327E-3)[&rate=6.516738560325508E-4]:3.151304047235E-1,((68[&rate=6.516738560325508E-4]:3.562300631268E-1,(((58[&rate=6.516738560325508E-4]:1.894047886961E-1,((57[&rate=6.516738560325508E-4]:4.128859015468E-2,37[&rate=6.516738560325508E-4]:7.680771583777E-2)[&rate=6.516738560325508E-4]:3.802569179226E-2,54[&rate=6.516738560325508E-4]:3.833067538959E-2)[&rate=6.516738560325508E-4]:9.36970641262E-2)[&rate=6.516738560325508E-4]:4.580001996086E-2,(55[&rate=6.516738560325508E-4]:1.846963529425E-1,56[&rate=6.516738560325508E-4]:1.846963529425E-1)[&rate=6.516738560325508E-4]:2.318605134279E-2)[&rate=6.516738560325508E-4]:5.037906310472E-2,59[&rate=6.516738560325508E-4]:2.664581887016E-1)[&rate=6.516738560325508E-4]:1.389522022942E-1)[&rate=6.516738560325508E-4]:7.156610313167E-1,(125[&rate=6.516738560325508E-4]:5.310338222005E-1,((((((80[&rate=6.516738560325508E-4]:1.079405775735E-1,81[&rate=6.516738560325508E-4]:1.079405775735E-1)[&rate=6.516738560325508E-4]:1.839186805335E-1,((73[&rate=6.516738560325508E-4]:1.568498112487E-1,77[&rate=6.516738560325508E-4]:1.513703591939E-1)[&rate=6.516738560325508E-4]:3.385491236155E-2,71[&rate=6.516738560325508E-4]:1.222115729254E-1)[&rate=6.516738560325508E-4]:1.504696029899E-1)[&rate=6.516738560325508E-4]:1.448903689214E-1,((82[&rate=6.516738560325508E-4]:2.047351730931E-1,(72[&rate=6.516738560325508E-4]:9.496304466254E-2,78[&rate=6.516738560325508E-4]:1.168808528819E-1)[&rate=6.516738560325508E-4]:7.963514212919E-2)[&rate=6.516738560325508E-4]:1.417367003549E-1,79[&rate=6.516738560325508E-4]:3.38252695366E-1)[&rate=6.516738560325508E-4]:1.067161097447E-1)[&rate=6.516738560325508E-4]:2.270698652367E-1,(75[&rate=6.516738560325508E-4]:5.287795579439E-1,((70[&rate=6.516738560325508E-4]:3.383363458758E-1,74[&rate=6.516738560325508E-4]:3.766925102592E-1)[&rate=6.516738560325508E-4]:4.547531857208E-2,76[&rate=6.516738560325508E-4]:4.221678288313E-1)[&rate=6.516738560325508E-4]:1.066117291126E-1)[&rate=6.516738560325508E-4]:1.843550028143E-1)[&rate=6.516738560325508E-4]:5.997378432608E-1,53[&rate=6.516738560325508E-4]:5.664093454069E-1)[&rate=6.516738560325508E-4]:8.728721610684E-2,(((137[&rate=6.516738560325508E-4]:3.152184708932E-1,133[&rate=6.516738560325508E-4]:2.741225804822E-1)[&rate=6.516738560325508E-4]:2.155776678772E-1,134[&rate=6.516738560325508E-4]:4.595632620582E-1)[&rate=6.516738560325508E-4]:9.444935922835E-1,(52[&rate=6.516738560325508E-4]:6.420289681906E-1,(((12[&rate=6.516738560325508E-4]:1.719167457381E-1,5[&rate=6.516738560325508E-4]:1.335605813547E-1)[&rate=6.516738560325508E-4]:3.684346936803E-1,29[&rate=6.516738560325508E-4]:6.472007544869E-1)[&rate=6.516738560325508E-4]:1.607653964194E-1,103[&rate=6.516738560325508E-4]:5.750894385775E-1)[&rate=6.516738560325508E-4]:1.731233264174E0)[&rate=6.516738560325508E-4]:1.828209679544E-2)[&rate=6.516738560325508E-4]:1.582217839099E-3)[&rate=6.516738560325508E-4]:8.771977434791E-2)[&rate=6.516738560325508E-4]:7.075239389098E-1)[&rate=6.516738560325508E-4]:9.118047386481E-2)[&rate=6.516738560325508E-4]:9.680674415516E-2)[&rate=6.516738560325508E-4]:1.61508714844E-1)[&rate=6.516738560325508E-4]:1.21907853412E-2)[&rate=6.516738560325508E-4]:1.209274967717E-2,33[&rate=6.516738560325508E-4]:1.849786975907E-2);
tree STATE_7290000 [&joint=-20982.039189657196,lnP=-20982.039189657196] = [&R] (33[&rate=5.355754358233961E-4]:6.855056581247E-2,((34[&rate=5.355754358233961E-4]:9.852517098953E-3,((((((121[&rate=5.355754358233961E-4]:2.001984004525E0,127[&rate=5.355754358233961E-4]:2.443079894936E0)[&rate=5.355754358233961E-4]:1.306360795135E-1,36[&rate=5.355754358233961E-4]:5.316802924413E-2)[&rate=5.355754358233961E-4]:2.509958374059E-1,(35[&rate=5.355754358233961E-4]:2.517979329602E-1,(((((50[&rate=5.355754358233961E-4]:5.187785176473E-1,49[&rate=5.355754358233961E-4]:5.187785176473E-1)[&rate=5.355754358233961E-4]:8.907169022196E-2,51[&rate=5.355754358233961E-4]:6.133146887435E-1)[&rate=5.355754358233961E-4]:6.670854358663E-2,(43[&rate=5.355754358233961E-4]:5.809900845322E-1,(46[&rate=5.355754358233961E-4]:5.376933368794E-1,(42[&rate=5.355754358233961E-4]:3.742117304478E-1,(41[&rate=5.355754358233961E-4]:3.143462254709E-1,48[&rate=5.355754358233961E-4]:3.580620724654E-1)[&rate=5.355754358233961E-4]:5.440102410261E-2)[&rate=5.355754358233961E-4]:1.143012785629E-1)[&rate=5.355754358233961E-4]:4.329674765277E-2)[&rate=5.355754358233961E-4]:1.263555521694E-1)[&rate=5.355754358233961E-4]:1.143153067437E-1,((44[&rate=5.355754358233961E-4]:4.424278911563E-1,47[&rate=5.355754358233961E-4]:4.478923720305E-1)[&rate=5.355754358233961E-4]:2.883567645422E-1,45[&rate=5.355754358233961E-4]:7.280524152613E-1)[&rate=5.355754358233961E-4]:8.541180687265E-2)[&rate=5.355754358233961E-4]:1.248457239013E-1,(((((((130[&rate=5.355754358233961E-4]:1.090969768162E-1,132[&rate=5.355754358233961E-4]:1.118367028436E-1)[&rate=5.355754358233961E-4]:4.996315560678E-2,129[&rate=5.355754358233961E-4]:1.59060132423E-1)[&rate=5.355754358233961E-4]:1.543914749172E-2,131[&rate=5.355754358233961E-4]:1.772390059421E-1)[&rate=5.355754358233961E-4]:2.831040826728E-1,118[&rate=5.355754358233961E-4]:5.945896639574E-1)[&rate=5.355754358233961E-4]:6.86000467081E-3,69[&rate=5.355754358233961E-4]:6.124085727379E-1)[&rate=5.355754358233961E-4]:8.860674214719E-1,((65[&rate=5.355754358233961E-4]:3.718526853244E-1,(60[&rate=5.355754358233961E-4]:2.027123299625E-1,(62[&rate=5.355754358233961E-4]:3.843566137506E-1,64[&rate=5.355754358233961E-4]:3.432607233396E-1)[&rate=5.355754358233961E-4]:1.013653812958E-2)[&rate=5.355754358233961E-4]:1.691403553619E-1)[&rate=5.355754358233961E-4]:7.687464873492E-2,(63[&rate=5.355754358233961E-4]:2.115506898788E-1,61[&rate=5.355754358233961E-4]:2.526465802898E-1)[&rate=5.355754358233961E-4]:3.878615756872E-1)[&rate=5.355754358233961E-4]:8.470089341231E-1)[&rate=5.355754358233961E-4]:6.071773879983E-2,128[&rate=5.355754358233961E-4]:1.408508801503E0)[&rate=5.355754358233961E-4]:3.031973568239E-1)[&rate=5.355754358233961E-4]:6.885889792139E-2)[&rate=5.355754358233961E-4]:5.790591224045E-3)[&rate=5.355754358233961E-4]:1.414539233744E-1,(38[&rate=5.355754358233961E-4]:8.1895425354E-1,(((40[&rate=5.355754358233961E-4]:5.086950766023E-1,(146[&rate=5.355754358233961E-4]:5.549248688171E-1,((((((((9[&rate=5.355754358233961E-4]:7.527048345579E-1,((30[&rate=5.355754358233961E-4]:4.307280786085E-1,4[&rate=5.355754358233961E-4]:2.581253388825E-1)[&rate=5.355754358233961E-4]:4.331576125951E-1,(112[&rate=5.355754358233961E-4]:7.083836503233E-1,113[&rate=5.355754358233961E-4]:7.083836503233E-1)[&rate=5.355754358233961E-4]:4.043354772947E-2)[&rate=5.355754358233961E-4]:1.210681458716E-2)[&rate=5.355754358233961E-4]:9.586022843081E-2,(110[&rate=5.355754358233961E-4]:5.155210166196E-1,(117[&rate=5.355754358233961E-4]:5.097805487154E-1,105[&rate=5.355754358233961E-4]:4.79643562414E-1)[&rate=5.355754358233961E-4]:1.395964598645E-2)[&rate=5.355754358233961E-4]:3.357837723964E-1)[&rate=5.355754358233961E-4]:7.532982799276E-3,(14[&rate=5.355754358233961E-4]:4.941239073073E-1,17[&rate=5.355754358233961E-4]:5.32480071691E-1)[&rate=5.355754358233961E-4]:3.701933165627E-1)[&rate=5.355754358233961E-4]:3.793007928602E-1,(((((111[&rate=5.355754358233961E-4]:3.500887964925E-1,139[&rate=5.355754358233961E-4]:5.254312622458E-1)[&rate=5.355754358233961E-4]:1.841427703519E-1,(106[&rate=5.355754358233961E-4]:2.681524628674E-1,104[&rate=5.355754358233961E-4]:2.681524628674E-1)[&rate=5.355754358233961E-4]:2.496407478125E-1)[&rate=5.355754358233961E-4]:2.344828056358E-1,116[&rate=5.355754358233961E-4]:6.920020437129E-1)[&rate=5.355754358233961E-4]:1.243646681819E-1,(148[&rate=5.355754358233961E-4]:1.85564910079E-1,143[&rate=5.355754358233961E-4]:1.828251840517E-1)[&rate=5.355754358233961E-4]:6.691579661995E-1)[&rate=5.355754358233961E-4]:4.634931987875E-2,((((114[&rate=5.355754358233961E-4]:3.953464116822E-1,109[&rate=5.355754358233961E-4]:4.747984664767E-1)[&rate=5.355754358233961E-4]:4.508694142832E-2,107[&rate=5.355754358233961E-4]:5.007073257133E-1)[&rate=5.355754358233961E-4]:2.310593765625E-1,108[&rate=5.355754358233961E-4]:7.290269762484E-1)[&rate=5.355754358233961E-4]:1.269982094977E-1,((13[&rate=5.355754358233961E-4]:3.028426020324E-1,19[&rate=5.355754358233961E-4]:3.41198766416E-1)[&rate=5.355754358233961E-4]:1.713117890805E-1,115[&rate=5.355754358233961E-4]:3.91962610291E-1)[&rate=5.355754358233961E-4]:4.065283288797E-1)[&rate=5.355754358233961E-4]:6.422509260289E-2)[&rate=5.355754358233961E-4]:2.987102041348E-1)[&rate=5.355754358233961E-4]:8.189892082613E-2,(((145[&rate=5.355754358233961E-4]:1.908053783897E-1,141[&rate=5.355754358233961E-4]:1.880656523621E-1)[&rate=5.355754358233961E-4]:2.989610565153E-1,142[&rate=5.355754358233961E-4]:4.89766434905E-1)[&rate=5.355754358233961E-4]:2.121287515101E-2,144[&rate=5.355754358233961E-4]:5.05499858001E-1)[&rate=5.355754358233961E-4]:9.871403672266E-1)[&rate=5.355754358233961E-4]:7.7095284435E-2,(((24[&rate=5.355754358233961E-4]:9.845494502899E-1,((28[&rate=5.355754358233961E-4]:4.805844329411E-1,21[&rate=5.355754358233961E-4]:4.559268986947E-1)[&rate=5.355754358233961E-4]:3.283162259407E-1,1[&rate=5.355754358233961E-4]:2.259928901888E-2)[&rate=5.355754358233961E-4]:1.811282434628E-1)[&rate=5.355754358233961E-4]:3.918790481451E-1,((23[&rate=5.355754358233961E-4]:4.849936440776E-1,(25[&rate=5.355754358233961E-4]:3.853198360146E-1,20[&rate=5.355754358233961E-4]:3.661417538228E-1)[&rate=5.355754358233961E-4]:1.106327121727E-1)[&rate=5.355754358233961E-4]:1.958199288002E-1,(11[&rate=5.355754358233961E-4]:3.839466932309E-1,140[&rate=5.355754358233961E-4]:3.647686110391E-1)[&rate=5.355754358233961E-4]:2.119353727977E-1)[&rate=5.355754358233961E-4]:6.846560214475E-1)[&rate=5.355754358233961E-4]:1.229463825139E-4,102[&rate=5.355754358233961E-4]:2.149076092011E-1)[&rate=5.355754358233961E-4]:1.137320100506E-1)[&rate=5.355754358233961E-4]:1.771386567634E-1,((((18[&rate=5.355754358233961E-4]:5.012413655964E-1,6[&rate=5.355754358233961E-4]:4.382276669663E-1)[&rate=5.355754358233961E-4]:1.819777573594E-2,(10[&rate=5.355754358233961E-4]:2.014627812299E-1,15[&rate=5.355754358233961E-4]:2.398189456133E-1)[&rate=5.355754358233961E-4]:2.714010176367E-1)[&rate=5.355754358233961E-4]:3.671313639397E-1,(((87[&rate=5.355754358233961E-4]:2.132834506051E-1,((((86[&rate=5.355754358233961E-4]:3.358433170037E-2,84[&rate=5.355754358233961E-4]:3.358433170037E-2)[&rate=5.355754358233961E-4]:1.15277136438E-1,93[&rate=5.355754358233961E-4]:1.625600982754E-1)[&rate=5.355754358233961E-4]:9.0172331039E-3,83[&rate=5.355754358233961E-4]:1.578787012423E-1)[&rate=5.355754358233961E-4]:4.086760418731E-2,85[&rate=5.355754358233961E-4]:1.987463054296E-1)[&rate=5.355754358233961E-4]:1.453714517548E-2)[&rate=5.355754358233961E-4]:9.398167454463E-2,((90[&rate=5.355754358233961E-4]:3.724652543485E-2,91[&rate=5.355754358233961E-4]:3.724652543485E-2)[&rate=5.355754358233961E-4]:1.546726661721E-1,92[&rate=5.355754358233961E-4]:1.919191916069E-1)[&rate=5.355754358233961E-4]:1.290445636798E-1)[&rate=5.355754358233961E-4]:4.304163585097E-2,(88[&rate=5.355754358233961E-4]:9.641935076204E-2,89[&rate=5.355754358233961E-4]:1.101179808991E-1)[&rate=5.355754358233961E-4]:2.538874102387E-1)[&rate=5.355754358233961E-4]:9.609212785179E-1)[&rate=5.355754358233961E-4]:5.843495617827E-2,3[&rate=5.355754358233961E-4]:8.299369682998E-1)[&rate=5.355754358233961E-4]:6.73101581688E-1)[&rate=5.355754358233961E-4]:2.256471824568E-1,101[&rate=5.355754358233961E-4]:7.25946006417E-1)[&rate=5.355754358233961E-4]:6.819244421589E-1)[&rate=5.355754358233961E-4]:7.398878702017E-2)[&rate=5.355754358233961E-4]:6.023654072585E-2,(((39[&rate=5.355754358233961E-4]:4.581043241631E-1,(((22[&rate=5.355754358233961E-4]:6.129460553574E-1,27[&rate=5.355754358233961E-4]:6.293844115217E-1)[&rate=5.355754358233961E-4]:2.319770860739E-1,(31[&rate=5.355754358233961E-4]:4.51579478943E-1,2[&rate=5.355754358233961E-4]:2.241822186689E-1)[&rate=5.355754358233961E-4]:4.481381830363E-1)[&rate=5.355754358233961E-4]:1.221351528997E-1,(26[&rate=5.355754358233961E-4]:8.742139768408E-1,(7[&rate=5.355754358233961E-4]:3.447746952652E-1,8[&rate=5.355754358233961E-4]:3.447746952652E-1)[&rate=5.355754358233961E-4]:4.22589966507E-1)[&rate=5.355754358233961E-4]:1.038032215999E-1)[&rate=5.355754358233961E-4]:1.620374572388E0)[&rate=5.355754358233961E-4]:4.173527515074E-2,16[&rate=5.355754358233961E-4]:2.585332525431E0)[&rate=5.355754358233961E-4]:1.386788607492E-2,147[&rate=5.355754358233961E-4]:5.710845345691E-1)[&rate=5.355754358233961E-4]:5.52241319394E-2)[&rate=5.355754358233961E-4]:2.664164563425E-2,(98[&rate=5.355754358233961E-4]:7.183471794279E-1,((((94[&rate=5.355754358233961E-4]:3.383579638756E-1,100[&rate=5.355754358233961E-4]:3.383579638756E-1)[&rate=5.355754358233961E-4]:6.602395528849E-2,95[&rate=5.355754358233961E-4]:4.890813727161E-1)[&rate=5.355754358233961E-4]:1.657745624919E-1,97[&rate=5.355754358233961E-4]:4.444734215468E-1)[&rate=5.355754358233961E-4]:2.299529725949E-2,(96[&rate=5.355754358233961E-4]:5.631604592698E-1,99[&rate=5.355754358233961E-4]:5.986795849527E-1)[&rate=5.355754358233961E-4]:9.010060926339E-2)[&rate=5.355754358233961E-4]:5.142490870908E-2)[&rate=5.355754358233961E-4]:5.641384080808E-3)[&rate=5.355754358233961E-4]:2.916870015066E-1)[&rate=5.355754358233961E-4]:1.824536405342E-1)[&rate=5.355754358233961E-4]:4.208679721975E-1,((68[&rate=5.355754358233961E-4]:4.892740505131E-1,((((54[&rate=5.355754358233961E-4]:1.368936598413E-1,37[&rate=5.355754358233961E-4]:2.133963920817E-1)[&rate=5.355754358233961E-4]:1.341991495748E-1,58[&rate=5.355754358233961E-4]:3.284698585964E-1)[&rate=5.355754358233961E-4]:7.504260836324E-2,(57[&rate=5.355754358233961E-4]:3.655710501254E-1,(55[&rate=5.355754358233961E-4]:2.870485456036E-1,56[&rate=5.355754358233961E-4]:2.870485456036E-1)[&rate=5.355754358233961E-4]:6.759354277311E-2)[&rate=5.355754358233961E-4]:2.154797421123E-2)[&rate=5.355754358233961E-4]:4.313764839138E-2,59[&rate=5.355754358233961E-4]:4.275244322909E-1)[&rate=5.355754358233961E-4]:1.109299460912E-1)[&rate=5.355754358233961E-4]:4.185036317317E-1,(125[&rate=5.355754358233961E-4]:6.239554725209E-1,((((75[&rate=5.355754358233961E-4]:6.152634841946E-1,(70[&rate=5.355754358233961E-4]:2.879576255869E-1,(76[&rate=5.355754358233961E-4]:3.122002859336E-1,74[&rate=5.355754358233961E-4]:3.122002859336E-1)[&rate=5.355754358233961E-4]:1.411350403678E-2)[&rate=5.355754358233961E-4]:2.889496942243E-1)[&rate=5.355754358233961E-4]:6.834054583237E-2,(((77[&rate=5.355754358233961E-4]:2.829394321901E-1,73[&rate=5.355754358233961E-4]:2.884188842448E-1)[&rate=5.355754358233961E-4]:2.606295378859E-1,(80[&rate=5.355754358233961E-4]:2.86245700793E-1,81[&rate=5.355754358233961E-4]:2.86245700793E-1)[&rate=5.355754358233961E-4]:2.134876528446E-1)[&rate=5.355754358233961E-4]:4.336606985013E-2,((71[&rate=5.355754358233961E-4]:2.571567914369E-1,((78[&rate=5.355754358233961E-4]:2.30736015147E-2,72[&rate=5.355754358233961E-4]:1.155793295382E-3)[&rate=5.355754358233961E-4]:2.201995206016E-1,79[&rate=5.355754358233961E-4]:2.432731221163E-1)[&rate=5.355754358233961E-4]:4.12809295946E-2)[&rate=5.355754358233961E-4]:9.142077695988E-3,82[&rate=5.355754358233961E-4]:3.01915307489E-1)[&rate=5.355754358233961E-4]:2.57622472163E-1)[&rate=5.355754358233961E-4]:9.118953804617E-2)[&rate=5.355754358233961E-4]:6.747392558125E-1,53[&rate=5.355754358233961E-4]:6.118802272273E-1)[&rate=5.355754358233961E-4]:4.300030235204E-2,((133[&rate=5.355754358233961E-4]:6.358792533596E-1,(137[&rate=5.355754358233961E-4]:3.705924431319E-1,134[&rate=5.355754358233961E-4]:2.993595664197E-1)[&rate=5.355754358233961E-4]:3.063827006388E-1)[&rate=5.355754358233961E-4]:7.586196779678E-1,(52[&rate=5.355754358233961E-4]:4.400705029841E-1,(((12[&rate=5.355754358233961E-4]:3.055314608221E-1,5[&rate=5.355754358233961E-4]:2.671752964386E-1)[&rate=5.355754358233961E-4]:3.834385182484E-1,29[&rate=5.355754358233961E-4]:7.95819294139E-1)[&rate=5.355754358233961E-4]:2.675849367392E-1,103[&rate=5.355754358233961E-4]:8.305275185494E-1)[&rate=5.355754358233961E-4]:1.273836718996E0)[&rate=5.355754358233961E-4]:1.805456526864E-1)[&rate=5.355754358233961E-4]:4.246109522019E-2)[&rate=5.355754358233961E-4]:1.794574566028E-1)[&rate=5.355754358233961E-4]:4.504888763906E-1)[&rate=5.355754358233961E-4]:4.598533752836E-1)[&rate=5.355754358233961E-4]:1.532598813596E-3,((((122[&rate=5.355754358233961E-4]:3.558096372211E-1,124[&rate=5.355754358233961E-4]:3.53077396784E-1)[&rate=5.355754358233961E-4]:8.439892972935E-3,123[&rate=5.355754358233961E-4]:3.642495301941E-1)[&rate=5.355754358233961E-4]:3.372574146598E-1,67[&rate=5.355754358233961E-4]:2.002343945132E-1)[&rate=5.355754358233961E-4]:1.507281396998E-1,(((((138[&rate=5.355754358233961E-4]:1.66018103604E-1,136[&rate=5.355754358233961E-4]:3.451125428884E-2)[&rate=5.355754358233961E-4]:6.773479125211E-1,135[&rate=5.355754358233961E-4]:6.433660161251E-1)[&rate=5.355754358233961E-4]:6.001572731089E-1,(120[&rate=5.355754358233961E-4]:7.993141054162E-1,119[&rate=5.355754358233961E-4]:8.952045163751E-1)[&rate=5.355754358233961E-4]:6.962639783382E-1)[&rate=5.355754358233961E-4]:1.914914994562E-1,126[&rate=5.355754358233961E-4]:9.972574715258E-1)[&rate=5.355754358233961E-4]:4.907243100076E-1,66[&rate=5.355754358233961E-4]:2.408075918485E-1)[&rate=5.355754358233961E-4]:1.101549423645E-1)[&rate=5.355754358233961E-4]:4.704804843567E-1)[&rate=5.355754358233961E-4]:5.142319715929E-2)[&rate=5.355754358233961E-4]:1.812632401167E-2,32[&rate=5.355754358233961E-4]:6.061032891539E-3)[&rate=5.355754358233961E-4]:5.701008086621E-2);
tree STATE_7380000 [&joint=-20974.90134406569,lnP=-20974.90134406569] = [&R] (33[&rate=6.507870766977111E-4]:7.428916640122E-2,((((68[&rate=6.507870766977111E-4]:4.264665921471E-1,((((37[&rate=6.507870766977111E-4]:9.366688258441E-2,54[&rate=6.507870766977111E-4]:1.716415034397E-2)[&rate=6.507870766977111E-4]:2.024751546838E-1,(56[&rate=6.507870766977111E-4]:2.303767180069E-1,55[&rate=6.507870766977111E-4]:2.303767180069E-1)[&rate=6.507870766977111E-4]:1.931723182946E-2)[&rate=6.507870766977111E-4]:3.731324977755E-2,(59[&rate=6.507870766977111E-4]:1.699270507184E-1,58[&rate=6.507870766977111E-4]:1.890527337785E-1)[&rate=6.507870766977111E-4]:1.252768702071E-1)[&rate=6.507870766977111E-4]:1.004277963945E-1,57[&rate=6.507870766977111E-4]:3.983639577572E-1)[&rate=6.507870766977111E-4]:8.001520269606E-2)[&rate=6.507870766977111E-4]:5.049900143247E-1,((((52[&rate=6.507870766977111E-4]:4.202524366059E-1,(137[&rate=6.507870766977111E-4]:4.866141083181E-1,(134[&rate=6.507870766977111E-4]:3.228985058127E-1,133[&rate=6.507870766977111E-4]:3.530354921139E-1)[&rate=6.507870766977111E-4]:9.248272579322E-2)[&rate=6.507870766977111E-4]:7.486169943556E-1)[&rate=6.507870766977111E-4]:6.712317486313E-2,(((12[&rate=6.507870766977111E-4]:1.606224977688E-1,5[&rate=6.507870766977111E-4]:1.222663333853E-1)[&rate=6.507870766977111E-4]:3.300025250621E-1,29[&rate=6.507870766977111E-4]:5.974743378994E-1)[&rate=6.507870766977111E-4]:1.458559524139E-1,103[&rate=6.507870766977111E-4]:5.104535779845E-1)[&rate=6.507870766977111E-4]:1.641215768045E0)[&rate=6.507870766977111E-4]:3.655489492191E-1,(53[&rate=6.507870766977111E-4]:7.88341549286E-1,((((74[&rate=6.507870766977111E-4]:5.365341913522E-1,70[&rate=6.507870766977111E-4]:4.981780269687E-1)[&rate=6.507870766977111E-4]:2.981081402444E-2,76[&rate=6.507870766977111E-4]:5.663450053766E-1)[&rate=6.507870766977111E-4]:3.990734196377E-2,75[&rate=6.507870766977111E-4]:6.062523473404E-1)[&rate=6.507870766977111E-4]:1.038200378831E-1,(((80[&rate=6.507870766977111E-4]:1.964289932406E-1,81[&rate=6.507870766977111E-4]:1.964289932406E-1)[&rate=6.507870766977111E-4]:2.615562094868E-1,((82[&rate=6.507870766977111E-4]:1.58421726844E-1,(71[&rate=6.507870766977111E-4]:1.085607532636E-1,79[&rate=6.507870766977111E-4]:1.359580135377E-1)[&rate=6.507870766977111E-4]:1.424453522428E-2)[&rate=6.507870766977111E-4]:1.700065004846E-1,(72[&rate=6.507870766977111E-4]:2.29421164055E-1,78[&rate=6.507870766977111E-4]:2.513389722743E-1)[&rate=6.507870766977111E-4]:6.887007697218E-2)[&rate=6.507870766977111E-4]:1.459953315632E-1)[&rate=6.507870766977111E-4]:5.767444748451E-2,(73[&rate=6.507870766977111E-4]:5.162610551615E-1,77[&rate=6.507870766977111E-4]:5.107816031067E-1)[&rate=6.507870766977111E-4]:4.871366354358E-2)[&rate=6.507870766977111E-4]:1.450976665185E-1)[&rate=6.507870766977111E-4]:8.247322226746E-1)[&rate=6.507870766977111E-4]:5.638629009071E-2)[&rate=6.507870766977111E-4]:4.330916187397E-1,125[&rate=6.507870766977111E-4]:1.067436944455E0)[&rate=6.507870766977111E-4]:3.068632868334E-2)[&rate=6.507870766977111E-4]:3.598365601718E-1,((((35[&rate=6.507870766977111E-4]:1.59236092366E-1,((127[&rate=6.507870766977111E-4]:2.179975133231E0,121[&rate=6.507870766977111E-4]:1.73887924282E0)[&rate=6.507870766977111E-4]:3.984389780876E-1,36[&rate=6.507870766977111E-4]:5.786616611317E-2)[&rate=6.507870766977111E-4]:1.479452687186E-1)[&rate=6.507870766977111E-4]:1.08274246162E-1,(((((69[&rate=6.507870766977111E-4]:5.159672991288E-1,(129[&rate=6.507870766977111E-4]:1.471491426078E-1,(132[&rate=6.507870766977111E-4]:1.434269389654E-1,(130[&rate=6.507870766977111E-4]:8.48689749025E-2,131[&rate=6.507870766977111E-4]:8.760870092986E-2)[&rate=6.507870766977111E-4]:5.581823803558E-2)[&rate=6.507870766977111E-4]:6.4619296697E-3)[&rate=6.507870766977111E-4]:2.208729510414E-1)[&rate=6.507870766977111E-4]:1.637462850812E-2,118[&rate=6.507870766977111E-4]:5.213830235272E-1)[&rate=6.507870766977111E-4]:7.07757421889E-1,128[&rate=6.507870766977111E-4]:1.089414418019E0)[&rate=6.507870766977111E-4]:1.69901950485E-1,((65[&rate=6.507870766977111E-4]:1.928589482447E-1,(64[&rate=6.507870766977111E-4]:2.085199931448E-1,(62[&rate=6.507870766977111E-4]:1.970961096468E-1,60[&rate=6.507870766977111E-4]:5.315287729101E-3)[&rate=6.507870766977111E-4]:5.251977390904E-2)[&rate=6.507870766977111E-4]:1.350238866065E-1)[&rate=6.507870766977111E-4]:2.747143873388E-1,(63[&rate=6.507870766977111E-4]:2.306951638951E-1,61[&rate=6.507870766977111E-4]:2.717910543061E-1)[&rate=6.507870766977111E-4]:3.875631031951E-1)[&rate=6.507870766977111E-4]:7.396882384001E-1)[&rate=6.507870766977111E-4]:4.107880848694E-1,(45[&rate=6.507870766977111E-4]:6.966408952999E-1,((((46[&rate=6.507870766977111E-4]:3.343326565943E-1,43[&rate=6.507870766977111E-4]:3.343326565943E-1)[&rate=6.507870766977111E-4]:7.397482137771E-2,(42[&rate=6.507870766977111E-4]:3.432976702722E-1,(48[&rate=6.507870766977111E-4]:3.526161754103E-1,41[&rate=6.507870766977111E-4]:3.089003284158E-1)[&rate=6.507870766977111E-4]:2.893286098209E-2)[&rate=6.507870766977111E-4]:1.582947983114E-2)[&rate=6.507870766977111E-4]:1.829681082397E-1,51[&rate=6.507870766977111E-4]:5.639531818402E-1)[&rate=6.507870766977111E-4]:6.878463712677E-2,((47[&rate=6.507870766977111E-4]:3.771947759713E-1,44[&rate=6.507870766977111E-4]:3.71730295097E-1)[&rate=6.507870766977111E-4]:1.451093839089E-1,(49[&rate=6.507870766977111E-4]:3.643717032992E-1,50[&rate=6.507870766977111E-4]:3.643717032992E-1)[&rate=6.507870766977111E-4]:1.251455713352E-1)[&rate=6.507870766977111E-4]:1.377560634583E-1)[&rate=6.507870766977111E-4]:4.477739327278E-2)[&rate=6.507870766977111E-4]:2.000673457822E-1)[&rate=6.507870766977111E-4]:1.261730084424E-1)[&rate=6.507870766977111E-4]:4.252313433841E-1,(38[&rate=6.507870766977111E-4]:7.595241352641E-1,(146[&rate=6.507870766977111E-4]:8.990390883726E-1,((16[&rate=6.507870766977111E-4]:2.693060231904E0,(((((22[&rate=6.507870766977111E-4]:2.474232725008E-1,27[&rate=6.507870766977111E-4]:2.638616286652E-1)[&rate=6.507870766977111E-4]:3.610039321581E-1,(2[&rate=6.507870766977111E-4]:1.91428349489E-1,31[&rate=6.507870766977111E-4]:4.188256097631E-1)[&rate=6.507870766977111E-4]:2.443961154438E-1)[&rate=6.507870766977111E-4]:2.792806706457E-1,((7[&rate=6.507870766977111E-4]:1.757151448563E-1,8[&rate=6.507870766977111E-4]:1.757151448563E-1)[&rate=6.507870766977111E-4]:5.430631857154E-1,26[&rate=6.507870766977111E-4]:8.256276456403E-1)[&rate=6.507870766977111E-4]:7.30391337739E-2)[&rate=6.507870766977111E-4]:1.652310269785E0,147[&rate=6.507870766977111E-4]:4.680666517145E-1)[&rate=6.507870766977111E-4]:4.115274924557E-2,39[&rate=6.507870766977111E-4]:4.518423517797E-1)[&rate=6.507870766977111E-4]:1.557249540068E-1)[&rate=6.507870766977111E-4]:7.798042553705E-2,((((40[&rate=6.507870766977111E-4]:4.210240342634E-1,(96[&rate=6.507870766977111E-4]:4.54861762836E-1,99[&rate=6.507870766977111E-4]:4.903808885188E-1)[&rate=6.507870766977111E-4]:8.091636978815E-2)[&rate=6.507870766977111E-4]:1.032231362151E-2,(97[&rate=6.507870766977111E-4]:3.304053215338E-1,((94[&rate=6.507870766977111E-4]:1.892293589065E-1,100[&rate=6.507870766977111E-4]:1.892293589065E-1)[&rate=6.507870766977111E-4]:7.586633614568E-2,95[&rate=6.507870766977111E-4]:3.497951486042E-1)[&rate=6.507870766977111E-4]:1.909926865908E-1)[&rate=6.507870766977111E-4]:2.990277498495E-2)[&rate=6.507870766977111E-4]:1.107638217377E-1,98[&rate=6.507870766977111E-4]:6.705254701689E-1)[&rate=6.507870766977111E-4]:4.561683623647E-2,((((((144[&rate=6.507870766977111E-4]:2.226636494682E-1,(141[&rate=6.507870766977111E-4]:6.397852244058E-2,145[&rate=6.507870766977111E-4]:6.671824846816E-2)[&rate=6.507870766977111E-4]:1.61424853055E-1)[&rate=6.507870766977111E-4]:7.244080837954E-2,142[&rate=6.507870766977111E-4]:3.005839099027E-1)[&rate=6.507870766977111E-4]:1.105685304759E0,(((113[&rate=6.507870766977111E-4]:7.472364992905E-1,(110[&rate=6.507870766977111E-4]:5.944495335114E-1,(105[&rate=6.507870766977111E-4]:5.079526866673E-1,117[&rate=6.507870766977111E-4]:5.380896729687E-1)[&rate=6.507870766977111E-4]:6.457903862503E-2)[&rate=6.507870766977111E-4]:1.473075137244E-1)[&rate=6.507870766977111E-4]:7.074281472563E-2,((30[&rate=6.507870766977111E-4]:1.727838034392E-1,4[&rate=6.507870766977111E-4]:1.810637131949E-4)[&rate=6.507870766977111E-4]:5.070102773177E-1,((14[&rate=6.507870766977111E-4]:2.222814384653E-1,17[&rate=6.507870766977111E-4]:2.60637602849E-1)[&rate=6.507870766977111E-4]:2.93553936136E-1,(112[&rate=6.507870766977111E-4]:4.648510326453E-1,9[&rate=6.507870766977111E-4]:4.566318545632E-1)[&rate=6.507870766977111E-4]:5.098434195599E-2)[&rate=6.507870766977111E-4]:4.889021300483E-2)[&rate=6.507870766977111E-4]:2.5325372641E-1)[&rate=6.507870766977111E-4]:1.693987572869E-1,(((116[&rate=6.507870766977111E-4]:5.666534842657E-1,(148[&rate=6.507870766977111E-4]:2.217871937663E-1,143[&rate=6.507870766977111E-4]:2.19047467739E-1)[&rate=6.507870766977111E-4]:3.832224548831E-1)[&rate=6.507870766977111E-4]:2.482753865588E-2,((106[&rate=6.507870766977111E-4]:1.448731064345E-1,111[&rate=6.507870766977111E-4]:1.613114625988E-1)[&rate=6.507870766977111E-4]:3.80589256114E-1,(139[&rate=6.507870766977111E-4]:4.740201947414E-1,104[&rate=6.507870766977111E-4]:2.822393728237E-1)[&rate=6.507870766977111E-4]:2.432229897247E-1)[&rate=6.507870766977111E-4]:1.262926329759E-1)[&rate=6.507870766977111E-4]:1.357123471849E-1,((13[&rate=6.507870766977111E-4]:5.477199993336E-1,19[&rate=6.507870766977111E-4]:5.860761637173E-1)[&rate=6.507870766977111E-4]:1.254767527125E-1,(115[&rate=6.507870766977111E-4]:5.498794610039E-1,((107[&rate=6.507870766977111E-4]:3.475612327669E-1,108[&rate=6.507870766977111E-4]:3.448215067396E-1)[&rate=6.507870766977111E-4]:1.479237962317E-1,(109[&rate=6.507870766977111E-4]:3.733197696355E-1,114[&rate=6.507870766977111E-4]:2.93867714841E-1)[&rate=6.507870766977111E-4]:1.413433415548E-1)[&rate=6.507870766977111E-4]:1.146684046081E-1)[&rate=6.507870766977111E-4]:4.112551022045E-2)[&rate=6.507870766977111E-4]:1.361883988822E-1)[&rate=6.507870766977111E-4]:1.779929203747E-1)[&rate=6.507870766977111E-4]:2.462884036323E-1)[&rate=6.507870766977111E-4]:8.388779279423E-2,(((23[&rate=6.507870766977111E-4]:7.225789225253E-1,(25[&rate=6.507870766977111E-4]:5.411869046492E-1,20[&rate=6.507870766977111E-4]:5.220088224574E-1)[&rate=6.507870766977111E-4]:1.923509219858E-1)[&rate=6.507870766977111E-4]:1.632634013492E-1,(11[&rate=6.507870766977111E-4]:5.314077722043E-1,140[&rate=6.507870766977111E-4]:5.122296900125E-1)[&rate=6.507870766977111E-4]:2.69503044821E-1)[&rate=6.507870766977111E-4]:4.857151873854E-1,(((1[&rate=6.507870766977111E-4]:4.880155442258E-2,(28[&rate=6.507870766977111E-4]:6.668141949367E-1,21[&rate=6.507870766977111E-4]:6.421566606902E-1)[&rate=6.507870766977111E-4]:1.682887293488E-1)[&rate=6.507870766977111E-4]:5.72246241784E-2,24[&rate=6.507870766977111E-4]:8.868480964092E-1)[&rate=6.507870766977111E-4]:3.718197937647E-1,102[&rate=6.507870766977111E-4]:9.702405455752E-2)[&rate=6.507870766977111E-4]:1.238485251956E-1)[&rate=6.507870766977111E-4]:2.270908523688E-2)[&rate=6.507870766977111E-4]:2.327120481978E-1,(((((((84[&rate=6.507870766977111E-4]:9.267544685956E-2,83[&rate=6.507870766977111E-4]:9.267544685956E-2)[&rate=6.507870766977111E-4]:1.017012833922E-2,(85[&rate=6.507870766977111E-4]:3.486703758425E-2,93[&rate=6.507870766977111E-4]:4.856566772127E-2)[&rate=6.507870766977111E-4]:6.797853761453E-2)[&rate=6.507870766977111E-4]:3.315415434488E-2,86[&rate=6.507870766977111E-4]:1.359997295437E-1)[&rate=6.507870766977111E-4]:3.275075305822E-2,87[&rate=6.507870766977111E-4]:1.687504826019E-1)[&rate=6.507870766977111E-4]:4.884072449855E-2,((90[&rate=6.507870766977111E-4]:9.150681977517E-3,91[&rate=6.507870766977111E-4]:9.150681977517E-3)[&rate=6.507870766977111E-4]:1.319957149911E-1,92[&rate=6.507870766977111E-4]:1.411463969687E-1)[&rate=6.507870766977111E-4]:9.01434402688E-2)[&rate=6.507870766977111E-4]:5.555353717176E-2,(88[&rate=6.507870766977111E-4]:1.448222538322E-3,89[&rate=6.507870766977111E-4]:1.514685267534E-2)[&rate=6.507870766977111E-4]:2.716965217339E-1)[&rate=6.507870766977111E-4]:1.04621546422E0,(3[&rate=6.507870766977111E-4]:7.376868823653E-1,(18[&rate=6.507870766977111E-4]:5.847390829402E-1,(6[&rate=6.507870766977111E-4]:4.772448461366E-1,(10[&rate=6.507870766977111E-4]:1.099145917605E-1,15[&rate=6.507870766977111E-4]:1.48270756144E-1)[&rate=6.507870766977111E-4]:3.837686105405E-1)[&rate=6.507870766977111E-4]:4.448053817348E-2)[&rate=6.507870766977111E-4]:2.680162925756E-1)[&rate=6.507870766977111E-4]:4.194729872947E-2)[&rate=6.507870766977111E-4]:6.939198060658E-1)[&rate=6.507870766977111E-4]:7.235573936921E-1,101[&rate=6.507870766977111E-4]:1.194371654825E0)[&rate=6.507870766977111E-4]:3.665195100278E-1)[&rate=6.507870766977111E-4]:9.782072546448E-2)[&rate=6.507870766977111E-4]:9.327277781406E-2)[&rate=6.507870766977111E-4]:4.900963705552E-2)[&rate=6.507870766977111E-4]:5.355829931635E-1)[&rate=6.507870766977111E-4]:1.03278266611E-2,((67[&rate=6.507870766977111E-4]:2.301326621257E-1,((124[&rate=6.507870766977111E-4]:8.299349372275E-2,123[&rate=6.507870766977111E-4]:8.572573415987E-2)[&rate=6.507870766977111E-4]:2.350682294869E-1,122[&rate=6.507870766977111E-4]:3.207939636468E-1)[&rate=6.507870766977111E-4]:4.106112488196E-1)[&rate=6.507870766977111E-4]:1.992967081923E-1,(66[&rate=6.507870766977111E-4]:1.316430190357E-1,((119[&rate=6.507870766977111E-4]:1.566305651598E0,126[&rate=6.507870766977111E-4]:7.806031289547E-1)[&rate=6.507870766977111E-4]:4.259564663715E-2,(120[&rate=6.507870766977111E-4]:7.956713922302E-1,((138[&rate=6.507870766977111E-4]:2.186534009635E-1,136[&rate=6.507870766977111E-4]:8.714655164826E-2)[&rate=6.507870766977111E-4]:1.574817094643E-1,135[&rate=6.507870766977111E-4]:1.761351104277E-1)[&rate=6.507870766977111E-4]:3.674814872819E-1)[&rate=6.507870766977111E-4]:7.173394950466E-1)[&rate=6.507870766977111E-4]:5.556184331289E-1)[&rate=6.507870766977111E-4]:2.977863512823E-1)[&rate=6.507870766977111E-4]:2.736401382552E-1)[&rate=6.507870766977111E-4]:4.050302029805E-2)[&rate=6.507870766977111E-4]:1.633617071651E-1,(32[&rate=6.507870766977111E-4]:8.662923934663E-3,34[&rate=6.507870766977111E-4]:3.058073215375E-2)[&rate=6.507870766977111E-4]:1.33398052526E-2)[&rate=6.507870766977111E-4]:4.680698515925E-2);
tree STATE_7470000 [&joint=-20952.353756538843,lnP=-20952.353756538843] = [&R] (((((((((36[&rate=5.929040805028395E-4]:3.818762801549E-2,(121[&rate=5.929040805028395E-4]:1.90698549903E0,127[&rate=5.929040805028395E-4]:2.348081389441E0)[&rate=5.929040805028395E-4]:2.106541837802E-1)[&rate=5.929040805028395E-4]:3.066132968315E-2,35[&rate=5.929040805028395E-4]:2.227361523288E-2)[&rate=5.929040805028395E-4]:2.796768081509E-1,((45[&rate=5.929040805028395E-4]:6.213159891594E-1,(((49[&rate=5.929040805028395E-4]:2.035848149592E-1,50[&rate=5.929040805028395E-4]:2.035848149592E-1)[&rate=5.929040805028395E-4]:3.07489183736E-1,((51[&rate=5.929040805028395E-4]:2.894532748818E-1,47[&rate=5.929040805028395E-4]:3.167756792533E-1)[&rate=5.929040805028395E-4]:2.609732591928E-3,44[&rate=5.929040805028395E-4]:3.13920930971E-1)[&rate=5.929040805028395E-4]:2.244754720956E-1)[&rate=5.929040805028395E-4]:4.084528813337E-2,(46[&rate=5.929040805028395E-4]:4.797801321373E-1,(((48[&rate=5.929040805028395E-4]:2.85946807158E-1,41[&rate=5.929040805028395E-4]:2.422309601635E-1)[&rate=5.929040805028395E-4]:3.61508982787E-2,42[&rate=5.929040805028395E-4]:2.838463393165E-1)[&rate=5.929040805028395E-4]:8.155435088852E-2,43[&rate=5.929040805028395E-4]:4.145810180737E-1)[&rate=5.929040805028395E-4]:6.519911406359E-2)[&rate=5.929040805028395E-4]:1.049260399369E-1)[&rate=5.929040805028395E-4]:4.480653839656E-2)[&rate=5.929040805028395E-4]:1.441134782758E-1,((128[&rate=5.929040805028395E-4]:1.195341617872E0,(((129[&rate=5.929040805028395E-4]:3.304807970477E-1,(130[&rate=5.929040805028395E-4]:1.264882756977E-1,131[&rate=5.929040805028395E-4]:1.292280017251E-1)[&rate=5.929040805028395E-4]:2.039925213499E-1)[&rate=5.929040805028395E-4]:1.510128129451E-2,132[&rate=5.929040805028395E-4]:3.483218043695E-1)[&rate=5.929040805028395E-4]:2.51726518999E-1,(69[&rate=5.929040805028395E-4]:6.945275243053E-1,118[&rate=5.929040805028395E-4]:6.835686201956E-1)[&rate=5.929040805028395E-4]:5.072627851554E-2)[&rate=5.929040805028395E-4]:6.007727465583E-1)[&rate=5.929040805028395E-4]:1.326253766858E-1,((((64[&rate=5.929040805028395E-4]:1.073417252581E-1,62[&rate=5.929040805028395E-4]:1.484376156691E-1)[&rate=5.929040805028395E-4]:1.516683273928E-1,60[&rate=5.929040805028395E-4]:1.083251211442E-1)[&rate=5.929040805028395E-4]:5.503987128283E-2,65[&rate=5.929040805028395E-4]:1.63364992427E-1)[&rate=5.929040805028395E-4]:3.223223059342E-1,(63[&rate=5.929040805028395E-4]:2.875703447763E-1,61[&rate=5.929040805028395E-4]:3.286662351874E-1)[&rate=5.929040805028395E-4]:3.488018850916E-1)[&rate=5.929040805028395E-4]:7.902249016764E-1)[&rate=5.929040805028395E-4]:2.108586851685E-1)[&rate=5.929040805028395E-4]:2.91891866945E-1)[&rate=5.929040805028395E-4]:1.769993012544E-1,(38[&rate=5.929040805028395E-4]:8.978237694597E-1,((147[&rate=5.929040805028395E-4]:5.004209830833E-1,40[&rate=5.929040805028395E-4]:4.43043933903E-1)[&rate=5.929040805028395E-4]:3.577665801368E-1,(((99[&rate=5.929040805028395E-4]:3.323064338891E-1,96[&rate=5.929040805028395E-4]:2.967873082063E-1)[&rate=5.929040805028395E-4]:2.569038630926E-1,(((94[&rate=5.929040805028395E-4]:1.78602967674E-1,100[&rate=5.929040805028395E-4]:1.78602967674E-1)[&rate=5.929040805028395E-4]:9.586082167719E-2,95[&rate=5.929040805028395E-4]:3.591632429032E-1)[&rate=5.929040805028395E-4]:1.993128360651E-1,98[&rate=5.929040805028395E-4]:5.475471172196E-1)[&rate=5.929040805028395E-4]:1.980525626496E-2)[&rate=5.929040805028395E-4]:2.05719721773E-1,((((16[&rate=5.929040805028395E-4]:2.438328529696E0,146[&rate=5.929040805028395E-4]:4.730541828142E-1)[&rate=5.929040805028395E-4]:7.583310073887E-2,(((((102[&rate=5.929040805028395E-4]:2.50688804377E-2,(((23[&rate=5.929040805028395E-4]:6.634449058158E-1,(25[&rate=5.929040805028395E-4]:3.439923166998E-1,20[&rate=5.929040805028395E-4]:3.24814234508E-1)[&rate=5.929040805028395E-4]:3.304114932257E-1)[&rate=5.929040805028395E-4]:6.059370757026E-2,(140[&rate=5.929040805028395E-4]:4.824855160596E-1,11[&rate=5.929040805028395E-4]:5.016635982513E-1)[&rate=5.929040805028395E-4]:1.374435082855E-1)[&rate=5.929040805028395E-4]:4.421795824184E-1,(((21[&rate=5.929040805028395E-4]:6.205141856489E-1,28[&rate=5.929040805028395E-4]:6.451717198953E-1)[&rate=5.929040805028395E-4]:2.325070150362E-1,1[&rate=5.929040805028395E-4]:9.137736506862E-2)[&rate=5.929040805028395E-4]:7.237902316683E-2,24[&rate=5.929040805028395E-4]:9.445783060437E-1)[&rate=5.929040805028395E-4]:2.325987938705E-1)[&rate=5.929040805028395E-4]:9.535616139914E-3)[&rate=5.929040805028395E-4]:5.761600834163E-2,(((145[&rate=5.929040805028395E-4]:1.350883626873E-1,(141[&rate=5.929040805028395E-4]:1.174584672773E-1,144[&rate=5.929040805028395E-4]:1.147187412499E-1)[&rate=5.929040805028395E-4]:1.489016938247E-2)[&rate=5.929040805028395E-4]:2.617514249404E-1,142[&rate=5.929040805028395E-4]:3.968397876277E-1)[&rate=5.929040805028395E-4]:9.234674515386E-1,((((110[&rate=5.929040805028395E-4]:4.676094026796E-1,105[&rate=5.929040805028395E-4]:4.456915944605E-1)[&rate=5.929040805028395E-4]:2.76122370167E-2,117[&rate=5.929040805028395E-4]:5.034408177786E-1)[&rate=5.929040805028395E-4]:2.315772643648E-1,((113[&rate=5.929040805028395E-4]:4.30455361174E-1,((30[&rate=5.929040805028395E-4]:3.584245431624E-1,4[&rate=5.929040805028395E-4]:1.858218034363E-1)[&rate=5.929040805028395E-4]:1.731206013161E-1,(112[&rate=5.929040805028395E-4]:3.891403075146E-1,9[&rate=5.929040805028395E-4]:3.809211294326E-1)[&rate=5.929040805028395E-4]:2.733634381296E-2)[&rate=5.929040805028395E-4]:1.39787098464E-2)[&rate=5.929040805028395E-4]:1.447508231724E-1,(14[&rate=5.929040805028395E-4]:4.736471429407E-1,17[&rate=5.929040805028395E-4]:5.120033073244E-1)[&rate=5.929040805028395E-4]:1.015590414057E-1)[&rate=5.929040805028395E-4]:1.570721717694E-1)[&rate=5.929040805028395E-4]:3.101559531808E-1,((((107[&rate=5.929040805028395E-4]:4.632580741494E-1,108[&rate=5.929040805028395E-4]:4.605183481221E-1)[&rate=5.929040805028395E-4]:1.82559752428E-2,(114[&rate=5.929040805028395E-4]:2.725990801271E-1,109[&rate=5.929040805028395E-4]:3.520511349216E-1)[&rate=5.929040805028395E-4]:1.486409966624E-1)[&rate=5.929040805028395E-4]:9.318594580739E-2,(115[&rate=5.929040805028395E-4]:4.997768479226E-1,(13[&rate=5.929040805028395E-4]:2.01107829745E-1,19[&rate=5.929040805028395E-4]:2.394639941287E-1)[&rate=5.929040805028395E-4]:3.808607989994E-1)[&rate=5.929040805028395E-4]:1.464917467427E-2)[&rate=5.929040805028395E-4]:2.109642449322E-1,((148[&rate=5.929040805028395E-4]:4.655322218392E-1,143[&rate=5.929040805028395E-4]:4.627924958118E-1)[&rate=5.929040805028395E-4]:2.150752502688E-1,(116[&rate=5.929040805028395E-4]:4.593208629627E-1,((111[&rate=5.929040805028395E-4]:9.560197409608E-3,139[&rate=5.929040805028395E-4]:1.84902663163E-1)[&rate=5.929040805028395E-4]:4.274665942257E-1,(106[&rate=5.929040805028395E-4]:1.874652768637E-1,104[&rate=5.929040805028395E-4]:1.874652768637E-1)[&rate=5.929040805028395E-4]:2.331231586072E-1)[&rate=5.929040805028395E-4]:9.900640009458E-2)[&rate=5.929040805028395E-4]:1.829304447616E-1)[&rate=5.929040805028395E-4]:8.313895980474E-2)[&rate=5.929040805028395E-4]:2.348522609457E-1)[&rate=5.929040805028395E-4]:1.052701901435E-1)[&rate=5.929040805028395E-4]:8.952992078747E-3)[&rate=5.929040805028395E-4]:1.157990833653E-1,((((((85[&rate=5.929040805028395E-4]:7.133703808286E-2,83[&rate=5.929040805028395E-4]:7.133703808286E-2)[&rate=5.929040805028395E-4]:4.606414797499E-2,(84[&rate=5.929040805028395E-4]:1.015345814366E-1,(93[&rate=5.929040805028395E-4]:1.02094418585E-1,86[&rate=5.929040805028395E-4]:8.839578844797E-2)[&rate=5.929040805028395E-4]:1.313879298858E-2)[&rate=5.929040805028395E-4]:1.586660462129E-2)[&rate=5.929040805028395E-4]:5.877420197439E-2,((90[&rate=5.929040805028395E-4]:7.708878470584E-2,91[&rate=5.929040805028395E-4]:7.708878470584E-2)[&rate=5.929040805028395E-4]:3.026837833302E-2,92[&rate=5.929040805028395E-4]:1.073571630389E-1)[&rate=5.929040805028395E-4]:8.251685513039E-2)[&rate=5.929040805028395E-4]:9.509902879046E-2,87[&rate=5.929040805028395E-4]:2.712744168227E-1)[&rate=5.929040805028395E-4]:9.377397942152E-3,(88[&rate=5.929040805028395E-4]:9.322431400571E-2,89[&rate=5.929040805028395E-4]:1.069229441427E-1)[&rate=5.929040805028395E-4]:1.874275007591E-1)[&rate=5.929040805028395E-4]:9.258426615068E-1,(3[&rate=5.929040805028395E-4]:5.602921618754E-1,((18[&rate=5.929040805028395E-4]:5.82128977867E-1,(10[&rate=5.929040805028395E-4]:3.493407786634E-1,15[&rate=5.929040805028395E-4]:3.876969430469E-1)[&rate=5.929040805028395E-4]:1.862128567378E-1)[&rate=5.929040805028395E-4]:5.093921529212E-2,6[&rate=5.929040805028395E-4]:5.70054494529E-1)[&rate=5.929040805028395E-4]:4.22924618669E-2)[&rate=5.929040805028395E-4]:1.064762869991E-1)[&rate=5.929040805028395E-4]:5.289757972427E-1)[&rate=5.929040805028395E-4]:5.60484695422E-1,101[&rate=5.929040805028395E-4]:7.534892155116E-1)[&rate=5.929040805028395E-4]:4.616793963743E-1,((((22[&rate=5.929040805028395E-4]:3.003339197713E-1,27[&rate=5.929040805028395E-4]:3.167722759357E-1)[&rate=5.929040805028395E-4]:1.465246052901E-1,31[&rate=5.929040805028395E-4]:5.016530456095E-1)[&rate=5.929040805028395E-4]:1.69200528317E-1,((7[&rate=5.929040805028395E-4]:1.930354814913E-1,8[&rate=5.929040805028395E-4]:1.930354814913E-1)[&rate=5.929040805028395E-4]:2.582337749366E-1,26[&rate=5.929040805028395E-4]:5.581185714964E-1)[&rate=5.929040805028395E-4]:6.889938599172E-2)[&rate=5.929040805028395E-4]:1.39103712503E-1,2[&rate=5.929040805028395E-4]:5.825600261554E-1)[&rate=5.929040805028395E-4]:1.616170229566E0)[&rate=5.929040805028395E-4]:1.86664251426E-1)[&rate=5.929040805028395E-4]:2.07644061145E-2,97[&rate=5.929040805028395E-4]:3.783948590664E-1)[&rate=5.929040805028395E-4]:1.104025225698E-1,39[&rate=5.929040805028395E-4]:5.598356330024E-1)[&rate=5.929040805028395E-4]:8.482116170876E-2)[&rate=5.929040805028395E-4]:1.561537193286E-1)[&rate=5.929040805028395E-4]:1.653192663489E-1)[&rate=5.929040805028395E-4]:1.83491401694E-1)[&rate=5.929040805028395E-4]:1.676781934401E-1,((((53[&rate=5.929040805028395E-4]:5.562068543779E-1,((137[&rate=5.929040805028395E-4]:4.834590142865E-1,(133[&rate=5.929040805028395E-4]:3.854236385965E-1,134[&rate=5.929040805028395E-4]:3.552866522953E-1)[&rate=5.929040805028395E-4]:5.693948527897E-2)[&rate=5.929040805028395E-4]:7.876063235141E-1,((75[&rate=5.929040805028395E-4]:5.751301750114E-1,((74[&rate=5.929040805028395E-4]:4.523351220309E-1,76[&rate=5.929040805028395E-4]:4.523351220309E-1)[&rate=5.929040805028395E-4]:8.66197135364E-2,70[&rate=5.929040805028395E-4]:5.005986711838E-1)[&rate=5.929040805028395E-4]:3.617533944412E-2)[&rate=5.929040805028395E-4]:1.691665371159E-1,((77[&rate=5.929040805028395E-4]:3.247904106336E-1,73[&rate=5.929040805028395E-4]:3.302698626884E-1)[&rate=5.929040805028395E-4]:1.955368639231E-1,(((79[&rate=5.929040805028395E-4]:2.357535635349E-1,(72[&rate=5.929040805028395E-4]:1.626641382132E-2,78[&rate=5.929040805028395E-4]:3.818422204063E-2)[&rate=5.929040805028395E-4]:1.975693414943E-1)[&rate=5.929040805028395E-4]:1.823070595917E-1,82[&rate=5.929040805028395E-4]:4.262798012087E-1)[&rate=5.929040805028395E-4]:5.864971900243E-2,(71[&rate=5.929040805028395E-4]:3.68492389065E-1,(80[&rate=5.929040805028395E-4]:1.036896546862E-1,81[&rate=5.929040805028395E-4]:1.036896546862E-1)[&rate=5.929040805028395E-4]:2.839808165705E-1)[&rate=5.929040805028395E-4]:8.082069278999E-2)[&rate=5.929040805028395E-4]:8.000494071547E-3)[&rate=5.929040805028395E-4]:2.184899855158E-1)[&rate=5.929040805028395E-4]:4.500562969061E-1)[&rate=5.929040805028395E-4]:1.083169039566E-1)[&rate=5.929040805028395E-4]:4.360755643505E-2,(52[&rate=5.929040805028395E-4]:4.821084600138E-1,(((12[&rate=5.929040805028395E-4]:2.52841670914E-1,5[&rate=5.929040805028395E-4]:2.144855065305E-1)[&rate=5.929040805028395E-4]:2.049639293127E-1,29[&rate=5.929040805028395E-4]:5.646549152952E-1)[&rate=5.929040805028395E-4]:3.703115325827E-1,103[&rate=5.929040805028395E-4]:7.020897355491E-1)[&rate=5.929040805028395E-4]:1.444312459026E0)[&rate=5.929040805028395E-4]:1.259026721105E-1)[&rate=5.929040805028395E-4]:4.749371526795E-1,125[&rate=5.929040805028395E-4]:8.643690498312E-1)[&rate=5.929040805028395E-4]:6.311127619349E-2,(68[&rate=5.929040805028395E-4]:4.089593463306E-1,(57[&rate=5.929040805028395E-4]:2.456774089958E-1,((56[&rate=5.929040805028395E-4]:1.08061815996E-1,55[&rate=5.929040805028395E-4]:1.08061815996E-1)[&rate=5.929040805028395E-4]:2.033393878256E-2,(58[&rate=5.929040805028395E-4]:1.53704653922E-1,(59[&rate=5.929040805028395E-4]:1.258938352704E-1,(54[&rate=5.929040805028395E-4]:6.9804066988E-2,37[&rate=5.929040805028395E-4]:1.463067992284E-1)[&rate=5.929040805028395E-4]:1.783840216217E-2)[&rate=5.929040805028395E-4]:8.685135591487E-3)[&rate=5.929040805028395E-4]:2.013505228339E-3)[&rate=5.929040805028395E-4]:1.063526924684E-1)[&rate=5.929040805028395E-4]:2.151945056409E-1)[&rate=5.929040805028395E-4]:3.518543130274E-1)[&rate=5.929040805028395E-4]:4.335348964925E-1)[&rate=5.929040805028395E-4]:2.020046214871E-1,((67[&rate=5.929040805028395E-4]:2.701808882253E-1,((124[&rate=5.929040805028395E-4]:8.453419363617E-3,123[&rate=5.929040805028395E-4]:1.118565980074E-2)[&rate=5.929040805028395E-4]:5.250625960197E-1,122[&rate=5.929040805028395E-4]:5.362482558204E-1)[&rate=5.929040805028395E-4]:2.352051827456E-1)[&rate=5.929040805028395E-4]:2.281569043136E-1,(((119[&rate=5.929040805028395E-4]:1.148973516844E0,(((138[&rate=5.929040805028395E-4]:2.093649650641E-1,136[&rate=5.929040805028395E-4]:7.785811574894E-2)[&rate=5.929040805028395E-4]:4.1906744167E-1,135[&rate=5.929040805028395E-4]:4.284324067341E-1)[&rate=5.929040805028395E-4]:2.589351719731E-1,120[&rate=5.929040805028395E-4]:9.394223732278E-1)[&rate=5.929040805028395E-4]:1.136607326571E-1)[&rate=5.929040805028395E-4]:4.305255732789E-1,126[&rate=5.929040805028395E-4]:7.937965674789E-1)[&rate=5.929040805028395E-4]:9.078414260772E-1,66[&rate=5.929040805028395E-4]:4.544638038711E-1)[&rate=5.929040805028395E-4]:4.387398866781E-2)[&rate=5.929040805028395E-4]:3.502947470264E-1)[&rate=5.929040805028395E-4]:3.772373005921E-2,34[&rate=5.929040805028395E-4]:2.334257099445E-2)[&rate=5.929040805028395E-4]:1.604378317521E-2,33[&rate=5.929040805028395E-4]:2.29479980053E-2)[&rate=5.929040805028395E-4]:6.934381686187E-2,32[&rate=5.929040805028395E-4]:8.681236281245E-2);
tree STATE_7560000 [&joint=-20987.930256100928,lnP=-20987.930256100928] = [&R] ((33[&rate=5.649084795188615E-4]:3.354441227173E-2,32[&rate=5.649084795188615E-4]:2.806496021702E-2)[&rate=5.649084795188615E-4]:1.918105539294E-2,(34[&rate=5.649084795188615E-4]:2.012202242139E-3,((((67[&rate=5.649084795188615E-4]:2.666831861601E-1,(124[&rate=5.649084795188615E-4]:4.139264533235E-1,(123[&rate=5.649084795188615E-4]:2.56778960692E-1,122[&rate=5.649084795188615E-4]:2.56778960692E-1)[&rate=5.649084795188615E-4]:1.598797330686E-1)[&rate=5.649084795188615E-4]:3.512970427402E-1)[&rate=5.649084795188615E-4]:1.814922803311E-1,((((138[&rate=5.649084795188615E-4]:3.326000767273E-1,136[&rate=5.649084795188615E-4]:2.010932274121E-1)[&rate=5.649084795188615E-4]:5.992697006609E-1,135[&rate=5.649084795188615E-4]:7.318697773882E-1)[&rate=5.649084795188615E-4]:2.784058356593E-1,((120[&rate=5.649084795188615E-4]:1.120208665965E0,119[&rate=5.649084795188615E-4]:1.216099076923E0)[&rate=5.649084795188615E-4]:1.077894086628E-1,126[&rate=5.649084795188615E-4]:5.381859629426E-1)[&rate=5.649084795188615E-4]:3.43323329405E-2)[&rate=5.649084795188615E-4]:8.359045739048E-1,66[&rate=5.649084795188615E-4]:1.612486801029E-1)[&rate=5.649084795188615E-4]:2.869267863884E-1)[&rate=5.649084795188615E-4]:3.883139111643E-1,((68[&rate=5.649084795188615E-4]:6.504512026564E-1,(59[&rate=5.649084795188615E-4]:4.437756503363E-1,(((55[&rate=5.649084795188615E-4]:1.419512833677E-1,56[&rate=5.649084795188615E-4]:1.419512833677E-1)[&rate=5.649084795188615E-4]:1.891066366966E-1,(58[&rate=5.649084795188615E-4]:3.127784316229E-1,37[&rate=5.649084795188615E-4]:3.31904114683E-1)[&rate=5.649084795188615E-4]:4.560189281316E-2)[&rate=5.649084795188615E-4]:4.731770489161E-2,(54[&rate=5.649084795188615E-4]:3.407414461967E-1,57[&rate=5.649084795188615E-4]:3.817250527541E-1)[&rate=5.649084795188615E-4]:7.579533950571E-3)[&rate=5.649084795188615E-4]:5.720330406882E-2)[&rate=5.649084795188615E-4]:2.55855880189E-1)[&rate=5.649084795188615E-4]:5.960616272795E-1,(125[&rate=5.649084795188615E-4]:1.001653857605E0,((((76[&rate=5.649084795188615E-4]:7.046994421953E-1,(74[&rate=5.649084795188615E-4]:6.178559509106E-1,70[&rate=5.649084795188615E-4]:5.794997865272E-1)[&rate=5.649084795188615E-4]:8.68434912847E-2)[&rate=5.649084795188615E-4]:1.35132353938E-1,75[&rate=5.649084795188615E-4]:8.398317961333E-1)[&rate=5.649084795188615E-4]:1.216222140785E-1,(((80[&rate=5.649084795188615E-4]:1.023724599291E-1,81[&rate=5.649084795188615E-4]:1.023724599291E-1)[&rate=5.649084795188615E-4]:5.753394227076E-1,(71[&rate=5.649084795188615E-4]:4.329253173695E-1,(73[&rate=5.649084795188615E-4]:2.921116783087E-1,77[&rate=5.649084795188615E-4]:2.86632226254E-1)[&rate=5.649084795188615E-4]:2.093067897456E-1)[&rate=5.649084795188615E-4]:2.256084830755E-1)[&rate=5.649084795188615E-4]:1.107489705195E-1,((79[&rate=5.649084795188615E-4]:2.723811934662E-1,(72[&rate=5.649084795188615E-4]:3.816965259606E-2,78[&rate=5.649084795188615E-4]:6.008746081537E-2)[&rate=5.649084795188615E-4]:2.122937326509E-1)[&rate=5.649084795188615E-4]:2.606370809778E-1,82[&rate=5.649084795188615E-4]:5.412374525261E-1)[&rate=5.649084795188615E-4]:2.636617567945E-1)[&rate=5.649084795188615E-4]:1.236780885624E-1)[&rate=5.649084795188615E-4]:6.047609209208E-1,(((((12[&rate=5.649084795188615E-4]:2.069875528519E-1,5[&rate=5.649084795188615E-4]:1.686313884684E-1)[&rate=5.649084795188615E-4]:1.313510041556E-1,29[&rate=5.649084795188615E-4]:4.451878720759E-1)[&rate=5.649084795188615E-4]:3.756399718485E-1,103[&rate=5.649084795188615E-4]:5.879511315956E-1)[&rate=5.649084795188615E-4]:1.788033644167E0,52[&rate=5.649084795188615E-4]:7.116910412014E-1)[&rate=5.649084795188615E-4]:1.092315187263E-1,(((134[&rate=5.649084795188615E-4]:6.522204210474E-1,137[&rate=5.649084795188615E-4]:7.234532977596E-1)[&rate=5.649084795188615E-4]:3.691025601542E-2,133[&rate=5.649084795188615E-4]:7.192676633639E-1)[&rate=5.649084795188615E-4]:6.747636792153E-1,53[&rate=5.649084795188615E-4]:6.11951845611E-1)[&rate=5.649084795188615E-4]:2.007739930052E-1)[&rate=5.649084795188615E-4]:7.026033904178E-3)[&rate=5.649084795188615E-4]:3.922844987455E-1)[&rate=5.649084795188615E-4]:4.115256389979E-1)[&rate=5.649084795188615E-4]:1.376971854919E-1)[&rate=5.649084795188615E-4]:2.238981991979E-2,((((36[&rate=5.649084795188615E-4]:1.175080429814E-1,(127[&rate=5.649084795188615E-4]:1.489545987515E0,121[&rate=5.649084795188615E-4]:1.048450097104E0)[&rate=5.649084795188615E-4]:1.148510000671E0)[&rate=5.649084795188615E-4]:3.777033973394E-2,35[&rate=5.649084795188615E-4]:1.087030402496E-1)[&rate=5.649084795188615E-4]:1.756850599331E-1,(((((64[&rate=5.649084795188615E-4]:2.597770575462E-1,60[&rate=5.649084795188615E-4]:1.090921260395E-1)[&rate=5.649084795188615E-4]:2.244575362748E-1,62[&rate=5.649084795188615E-4]:5.25330484232E-1)[&rate=5.649084795188615E-4]:3.499186738453E-2,65[&rate=5.649084795188615E-4]:3.685415296988E-1)[&rate=5.649084795188615E-4]:3.708727684926E-1,(63[&rate=5.649084795188615E-4]:2.38441577158E-1,61[&rate=5.649084795188615E-4]:2.795374675691E-1)[&rate=5.649084795188615E-4]:6.516576525401E-1)[&rate=5.649084795188615E-4]:9.076357483961E-1,(((69[&rate=5.649084795188615E-4]:1.006854110091E0,(((130[&rate=5.649084795188615E-4]:6.175841102595E-2,131[&rate=5.649084795188615E-4]:6.449813705331E-2)[&rate=5.649084795188615E-4]:2.503209629933E-1,(132[&rate=5.649084795188615E-4]:6.354596307344E-2,129[&rate=5.649084795188615E-4]:6.080623704609E-2)[&rate=5.649084795188615E-4]:2.512731369732E-1)[&rate=5.649084795188615E-4]:4.539499223327E-1,118[&rate=5.649084795188615E-4]:9.030155977219E-1)[&rate=5.649084795188615E-4]:9.287960825934E-2)[&rate=5.649084795188615E-4]:4.765154487516E-1,128[&rate=5.649084795188615E-4]:1.332684627336E0)[&rate=5.649084795188615E-4]:3.034334918767E-1,(45[&rate=5.649084795188615E-4]:7.687180051065E-1,(51[&rate=5.649084795188615E-4]:5.880563705669E-1,(((44[&rate=5.649084795188615E-4]:1.5754626891E-2,47[&rate=5.649084795188615E-4]:2.121910776525E-2)[&rate=5.649084795188615E-4]:5.579179447736E-1,(49[&rate=5.649084795188615E-4]:3.767257163146E-1,50[&rate=5.649084795188615E-4]:3.767257163146E-1)[&rate=5.649084795188615E-4]:1.696244509785E-1)[&rate=5.649084795188615E-4]:3.932651638626E-3,((41[&rate=5.649084795188615E-4]:2.660604136287E-1,(48[&rate=5.649084795188615E-4]:2.793682816376E-1,42[&rate=5.649084795188615E-4]:2.411169155174E-1)[&rate=5.649084795188615E-4]:3.040797898551E-2)[&rate=5.649084795188615E-4]:2.078177037255E-1,(43[&rate=5.649084795188615E-4]:4.806490192466E-1,46[&rate=5.649084795188615E-4]:4.806490192466E-1)[&rate=5.649084795188615E-4]:4.787390685056E-2)[&rate=5.649084795188615E-4]:5.454677808036E-2)[&rate=5.649084795188615E-4]:3.230907076093E-2)[&rate=5.649084795188615E-4]:1.615359514795E-1)[&rate=5.649084795188615E-4]:9.400390181434E-2)[&rate=5.649084795188615E-4]:6.298672189583E-2)[&rate=5.649084795188615E-4]:1.140503823624E-1)[&rate=5.649084795188615E-4]:3.426138373407E-1,(38[&rate=5.649084795188615E-4]:9.498286098891E-1,(((96[&rate=5.649084795188615E-4]:4.666636724763E-1,99[&rate=5.649084795188615E-4]:5.021827981592E-1)[&rate=5.649084795188615E-4]:1.90402766908E-1,((95[&rate=5.649084795188615E-4]:5.563345455436E-1,(100[&rate=5.649084795188615E-4]:1.211108823574E-1,94[&rate=5.649084795188615E-4]:1.211108823574E-1)[&rate=5.649084795188615E-4]:3.505242096342E-1)[&rate=5.649084795188615E-4]:1.150599974448E-1,98[&rate=5.649084795188615E-4]:6.604655812397E-1)[&rate=5.649084795188615E-4]:1.026206033027E-2)[&rate=5.649084795188615E-4]:2.773784877912E-1,(40[&rate=5.649084795188615E-4]:6.995557038434E-1,((((2[&rate=5.649084795188615E-4]:6.056692319412E-1,(((26[&rate=5.649084795188615E-4]:5.809752800198E-1,(7[&rate=5.649084795188615E-4]:2.876447319922E-1,8[&rate=5.649084795188615E-4]:2.876447319922E-1)[&rate=5.649084795188615E-4]:1.864812329591E-1)[&rate=5.649084795188615E-4]:4.136058085158E-2,31[&rate=5.649084795188615E-4]:6.661714773098E-1)[&rate=5.649084795188615E-4]:6.113341327887E-2,(22[&rate=5.649084795188615E-4]:4.438412038757E-1,27[&rate=5.649084795188615E-4]:4.602795600401E-1)[&rate=5.649084795188615E-4]:2.286691661649E-1)[&rate=5.649084795188615E-4]:1.057616016266E-1)[&rate=5.649084795188615E-4]:1.854975847032E0,(16[&rate=5.649084795188615E-4]:2.480174498632E0,97[&rate=5.649084795188615E-4]:3.236433211483E-1)[&rate=5.649084795188615E-4]:1.092377036292E-1)[&rate=5.649084795188615E-4]:1.212676250039E-2,((((((3[&rate=5.649084795188615E-4]:4.882845407549E-1,((((93[&rate=5.649084795188615E-4]:1.304689507113E-1,(83[&rate=5.649084795188615E-4]:3.561158431951E-2,84[&rate=5.649084795188615E-4]:3.561158431951E-2)[&rate=5.649084795188615E-4]:8.115873625476E-2)[&rate=5.649084795188615E-4]:1.98903495279E-1,((90[&rate=5.649084795188615E-4]:3.971798410921E-2,91[&rate=5.649084795188615E-4]:3.971798410921E-2)[&rate=5.649084795188615E-4]:1.798220795488E-2,92[&rate=5.649084795188615E-4]:5.770019206409E-2)[&rate=5.649084795188615E-4]:2.716722539262E-1)[&rate=5.649084795188615E-4]:3.692324430341E-1,((86[&rate=5.649084795188615E-4]:1.36080592585E-1,85[&rate=5.649084795188615E-4]:1.36080592585E-1)[&rate=5.649084795188615E-4]:9.932474113774E-2,87[&rate=5.649084795188615E-4]:2.354053337227E-1)[&rate=5.649084795188615E-4]:4.495009251647E-1)[&rate=5.649084795188615E-4]:6.396269742644E-2,(88[&rate=5.649084795188615E-4]:7.026531657358E-4,89[&rate=5.649084795188615E-4]:1.440128330275E-2)[&rate=5.649084795188615E-4]:7.481663031481E-1)[&rate=5.649084795188615E-4]:2.791416118382E-1)[&rate=5.649084795188615E-4]:2.000679550756E-1,((6[&rate=5.649084795188615E-4]:5.312727233952E-1,18[&rate=5.649084795188615E-4]:5.942864220253E-1)[&rate=5.649084795188615E-4]:5.38677697266E-2,(10[&rate=5.649084795188615E-4]:2.265257086461E-1,15[&rate=5.649084795188615E-4]:2.648818730296E-1)[&rate=5.649084795188615E-4]:3.7505314064E-1)[&rate=5.649084795188615E-4]:1.552667972293E-1)[&rate=5.649084795188615E-4]:6.13051146359E-1,((((((117[&rate=5.649084795188615E-4]:1.025717744065E-1,112[&rate=5.649084795188615E-4]:9.983204837888E-2)[&rate=5.649084795188615E-4]:6.03986345376E-1,((14[&rate=5.649084795188615E-4]:4.890549777307E-1,(30[&rate=5.649084795188615E-4]:3.110177367008E-1,4[&rate=5.649084795188615E-4]:1.384149969748E-1)[&rate=5.649084795188615E-4]:2.931057341807E-1)[&rate=5.649084795188615E-4]:1.03709454395E-1,9[&rate=5.649084795188615E-4]:5.845452540436E-1)[&rate=5.649084795188615E-4]:1.110539616292E-1)[&rate=5.649084795188615E-4]:1.032608687361E-1,(113[&rate=5.649084795188615E-4]:7.469430445075E-1,(110[&rate=5.649084795188615E-4]:3.772919549037E-1,105[&rate=5.649084795188615E-4]:3.553741466846E-1)[&rate=5.649084795188615E-4]:3.641716375491E-1)[&rate=5.649084795188615E-4]:6.013621798351E-2)[&rate=5.649084795188615E-4]:2.957856010972E-1,(((((104[&rate=5.649084795188615E-4]:2.314364726821E-1,111[&rate=5.649084795188615E-4]:2.478748288465E-1)[&rate=5.649084795188615E-4]:4.674376222814E-2,(139[&rate=5.649084795188615E-4]:4.446978143322E-1,106[&rate=5.649084795188615E-4]:2.529169924145E-1)[&rate=5.649084795188615E-4]:2.526324249582E-2)[&rate=5.649084795188615E-4]:3.601222015327E-1,(148[&rate=5.649084795188615E-4]:2.03269372096E-1,143[&rate=5.649084795188615E-4]:2.005296460687E-1)[&rate=5.649084795188615E-4]:4.131152561279E-1)[&rate=5.649084795188615E-4]:5.01565309408E-2,116[&rate=5.649084795188615E-4]:6.28184994781E-1)[&rate=5.649084795188615E-4]:1.610067433372E-1,(((13[&rate=5.649084795188615E-4]:3.740354139849E-1,19[&rate=5.649084795188615E-4]:4.123915783686E-1)[&rate=5.649084795188615E-4]:2.277695531893E-1,115[&rate=5.649084795188615E-4]:5.196131863523E-1)[&rate=5.649084795188615E-4]:1.894402211436E-1,(108[&rate=5.649084795188615E-4]:4.350621325984E-1,(107[&rate=5.649084795188615E-4]:3.84635777867E-1,(114[&rate=5.649084795188615E-4]:1.431473528054E-1,109[&rate=5.649084795188615E-4]:2.225994075999E-1)[&rate=5.649084795188615E-4]:1.812144524589E-1)[&rate=5.649084795188615E-4]:5.316608075872E-2)[&rate=5.649084795188615E-4]:3.315255214729E-1)[&rate=5.649084795188615E-4]:8.013833062225E-2)[&rate=5.649084795188615E-4]:2.314813446482E-1)[&rate=5.649084795188615E-4]:1.418864143522E-1,((102[&rate=5.649084795188615E-4]:3.509405779339E-2,(((20[&rate=5.649084795188615E-4]:4.635531221674E-1,25[&rate=5.649084795188615E-4]:4.827312043591E-1)[&rate=5.649084795188615E-4]:2.03771299377E-1,23[&rate=5.649084795188615E-4]:6.755435996264E-1)[&rate=5.649084795188615E-4]:1.485910270457E-1,(140[&rate=5.649084795188615E-4]:5.607625455352E-1,11[&rate=5.649084795188615E-4]:5.79940627727E-1)[&rate=5.649084795188615E-4]:1.59262492096E-1)[&rate=5.649084795188615E-4]:3.61644362628E-1)[&rate=5.649084795188615E-4]:2.595134806906E-2,(24[&rate=5.649084795188615E-4]:8.793522749822E-1,((28[&rate=5.649084795188615E-4]:7.890998422373E-1,(17[&rate=5.649084795188615E-4]:4.305407808716E-1,21[&rate=5.649084795188615E-4]:4.60677767173E-1)[&rate=5.649084795188615E-4]:3.037645408178E-1)[&rate=5.649084795188615E-4]:6.584203409481E-2,1[&rate=5.649084795188615E-4]:6.864050646914E-2)[&rate=5.649084795188615E-4]:2.988985070484E-2)[&rate=5.649084795188615E-4]:3.433369664966E-1)[&rate=5.649084795188615E-4]:1.097332693384E-1)[&rate=5.649084795188615E-4]:1.064962849442E-2,((144[&rate=5.649084795188615E-4]:1.735815670122E-1,(141[&rate=5.649084795188615E-4]:1.721601563594E-1,145[&rate=5.649084795188615E-4]:1.74899882387E-1)[&rate=5.649084795188615E-4]:4.161136680093E-3)[&rate=5.649084795188615E-4]:6.870147934715E-2,142[&rate=5.649084795188615E-4]:2.477624984143E-1)[&rate=5.649084795188615E-4]:1.180241147747E0)[&rate=5.649084795188615E-4]:1.227150645217E-1)[&rate=5.649084795188615E-4]:6.688433462607E-1,101[&rate=5.649084795188615E-4]:9.675072624226E-1)[&rate=5.649084795188615E-4]:3.022839044873E-1,147[&rate=5.649084795188615E-4]:3.540040570965E-1)[&rate=5.649084795188615E-4]:6.155248110605E-2,146[&rate=5.649084795188615E-4]:4.783980682571E-1)[&rate=5.649084795188615E-4]:1.578665496219E-1)[&rate=5.649084795188615E-4]:4.04114963831E-2,39[&rate=5.649084795188615E-4]:5.564575350272E-1)[&rate=5.649084795188615E-4]:1.430981688162E-1)[&rate=5.649084795188615E-4]:1.201351249714E-1)[&rate=5.649084795188615E-4]:1.984437920033E-1)[&rate=5.649084795188615E-4]:2.795387741497E-1)[&rate=5.649084795188615E-4]:2.31877260052E-1)[&rate=5.649084795188615E-4]:6.146703296897E-3)[&rate=5.649084795188615E-4]:6.71516215869E-2);
tree STATE_7650000 [&joint=-20958.841503416636,lnP=-20958.841503416636] = [&R] (33[&rate=6.263709024188236E-4]:6.713043914572E-2,((((((68[&rate=6.263709024188236E-4]:4.648794543459E-1,(((((55[&rate=6.263709024188236E-4]:1.795115818985E-1,56[&rate=6.263709024188236E-4]:1.795115818985E-1)[&rate=6.263709024188236E-4]:6.962700785326E-2,54[&rate=6.263709024188236E-4]:2.190839449431E-1)[&rate=6.263709024188236E-4]:2.860595427645E-3,(59[&rate=6.263709024188236E-4]:2.417728997793E-1,37[&rate=6.263709024188236E-4]:2.800242658995E-1)[&rate=6.263709024188236E-4]:1.842300671166E-2)[&rate=6.263709024188236E-4]:7.655888319469E-3,58[&rate=6.263709024188236E-4]:2.869774778706E-1)[&rate=6.263709024188236E-4]:7.004530100394E-3,57[&rate=6.263709024188236E-4]:2.77588565348E-1)[&rate=6.263709024188236E-4]:2.39203457304E-1)[&rate=6.263709024188236E-4]:3.857839288661E-1,(125[&rate=6.263709024188236E-4]:9.130291940385E-1,(53[&rate=6.263709024188236E-4]:6.964404631117E-1,((134[&rate=6.263709024188236E-4]:6.582148106437E-1,(133[&rate=6.263709024188236E-4]:5.590891997805E-1,137[&rate=6.263709024188236E-4]:6.001850901915E-1)[&rate=6.263709024188236E-4]:1.292625971644E-1)[&rate=6.263709024188236E-4]:7.31264379754E-1,((52[&rate=6.263709024188236E-4]:5.811562355798E-1,(((12[&rate=6.263709024188236E-4]:1.993851734496E-1,5[&rate=6.263709024188236E-4]:1.610290090662E-1)[&rate=6.263709024188236E-4]:1.875005855464E-1,29[&rate=6.263709024188236E-4]:4.937350740645E-1)[&rate=6.263709024188236E-4]:4.702839656774E-1,103[&rate=6.263709024188236E-4]:7.311423274132E-1)[&rate=6.263709024188236E-4]:1.514307642728E0)[&rate=6.263709024188236E-4]:5.820566095674E-2,((75[&rate=6.263709024188236E-4]:4.369095417819E-1,((74[&rate=6.263709024188236E-4]:3.933015213668E-1,76[&rate=6.263709024188236E-4]:3.933015213668E-1)[&rate=6.263709024188236E-4]:1.986945853325E-2,70[&rate=6.263709024188236E-4]:3.748148155165E-1)[&rate=6.263709024188236E-4]:2.373856188188E-2)[&rate=6.263709024188236E-4]:2.834918545413E-1,((((78[&rate=6.263709024188236E-4]:2.763192702783E-2,72[&rate=6.263709024188236E-4]:5.714118808517E-3)[&rate=6.263709024188236E-4]:2.651916697849E-1,79[&rate=6.263709024188236E-4]:2.928235968128E-1)[&rate=6.263709024188236E-4]:1.353185120279E-2,82[&rate=6.263709024188236E-4]:3.145746260976E-1)[&rate=6.263709024188236E-4]:4.370806996629E-2,(((80[&rate=6.263709024188236E-4]:2.424969438502E-3,81[&rate=6.263709024188236E-4]:2.424969438502E-3)[&rate=6.263709024188236E-4]:2.812653734677E-1,73[&rate=6.263709024188236E-4]:3.330054113993E-1)[&rate=6.263709024188236E-4]:5.812096026105E-2,(77[&rate=6.263709024188236E-4]:3.568446698558E-1,71[&rate=6.263709024188236E-4]:2.938309712256E-1)[&rate=6.263709024188236E-4]:2.880224974985E-2)[&rate=6.263709024188236E-4]:3.303673233757E-5)[&rate=6.263709024188236E-4]:3.292419879305E-1)[&rate=6.263709024188236E-4]:6.572268375141E-1)[&rate=6.263709024188236E-4]:6.371504505484E-3)[&rate=6.263709024188236E-4]:5.890378338106E-2)[&rate=6.263709024188236E-4]:4.26971244588E-1)[&rate=6.263709024188236E-4]:1.043008558403E-1)[&rate=6.263709024188236E-4]:4.555902970588E-1,(((((((138[&rate=6.263709024188236E-4]:2.529813550428E-1,136[&rate=6.263709024188236E-4]:1.214745057276E-1)[&rate=6.263709024188236E-4]:3.489733799438E-1,135[&rate=6.263709024188236E-4]:4.019547349866E-1)[&rate=6.263709024188236E-4]:1.911076882642E-1,120[&rate=6.263709024188236E-4]:8.451172177712E-1)[&rate=6.263709024188236E-4]:1.076095061083E-1,119[&rate=6.263709024188236E-4]:1.048617134838E0)[&rate=6.263709024188236E-4]:1.17086862599E0,66[&rate=6.263709024188236E-4]:1.866090484996E-1)[&rate=6.263709024188236E-4]:3.42652087658E-3,(67[&rate=6.263709024188236E-4]:9.987090790616E-2,((123[&rate=6.263709024188236E-4]:3.044823559407E-1,124[&rate=6.263709024188236E-4]:3.017501155035E-1)[&rate=6.263709024188236E-4]:3.244912185403E-2,122[&rate=6.263709024188236E-4]:3.369314777947E-1)[&rate=6.263709024188236E-4]:2.642119804521E-1)[&rate=6.263709024188236E-4]:9.016466147001E-2)[&rate=6.263709024188236E-4]:8.139662072365E-3,126[&rate=6.263709024188236E-4]:1.445349421134E0)[&rate=6.263709024188236E-4]:5.603578110501E-1)[&rate=6.263709024188236E-4]:1.281240159621E-1,32[&rate=6.263709024188236E-4]:1.725551611547E-3)[&rate=6.263709024188236E-4]:7.89241045957E-3,(((127[&rate=6.263709024188236E-4]:2.768803560106E0,(121[&rate=6.263709024188236E-4]:2.107199168274E0,36[&rate=6.263709024188236E-4]:2.774711347954E-2)[&rate=6.263709024188236E-4]:2.205085014209E-1)[&rate=6.263709024188236E-4]:8.217549129558E-3,(((((49[&rate=6.263709024188236E-4]:5.340307198612E-1,50[&rate=6.263709024188236E-4]:5.340307198612E-1)[&rate=6.263709024188236E-4]:4.652286163518E-2,(((47[&rate=6.263709024188236E-4]:5.046384970978E-1,44[&rate=6.263709024188236E-4]:4.991740162235E-1)[&rate=6.263709024188236E-4]:7.565971881943E-2,((46[&rate=6.263709024188236E-4]:4.575121682021E-1,43[&rate=6.263709024188236E-4]:4.575121682021E-1)[&rate=6.263709024188236E-4]:3.607457971928E-2,((42[&rate=6.263709024188236E-4]:7.244861789964E-2,41[&rate=6.263709024188236E-4]:6.698413702539E-2)[&rate=6.263709024188236E-4]:3.259724847695E-1,48[&rate=6.263709024188236E-4]:4.366724687894E-1)[&rate=6.263709024188236E-4]:4.598531738352E-2)[&rate=6.263709024188236E-4]:8.671146799581E-2)[&rate=6.263709024188236E-4]:1.346123215312E-2,51[&rate=6.263709024188236E-4]:5.664370436988E-1)[&rate=6.263709024188236E-4]:1.958101867184E-2)[&rate=6.263709024188236E-4]:9.735534957331E-2,45[&rate=6.263709024188236E-4]:7.024990950041E-1)[&rate=6.263709024188236E-4]:2.270392616509E-1,(128[&rate=6.263709024188236E-4]:1.661305902557E0,(((62[&rate=6.263709024188236E-4]:3.445333283282E-1,(64[&rate=6.263709024188236E-4]:2.982851509702E-1,(65[&rate=6.263709024188236E-4]:1.412727949838E-1,60[&rate=6.263709024188236E-4]:1.412727949838E-1)[&rate=6.263709024188236E-4]:6.327424479669E-3)[&rate=6.263709024188236E-4]:5.15228694699E-3)[&rate=6.263709024188236E-4]:9.721038731031E-2,(63[&rate=6.263709024188236E-4]:3.537555748653E-3,61[&rate=6.263709024188236E-4]:4.46334461597E-2)[&rate=6.263709024188236E-4]:3.971102694788E-1)[&rate=6.263709024188236E-4]:9.46643703949E-1,((69[&rate=6.263709024188236E-4]:6.726868347242E-1,((132[&rate=6.263709024188236E-4]:1.479295328066E-1,129[&rate=6.263709024188236E-4]:1.451898067793E-1)[&rate=6.263709024188236E-4]:1.73023957658E-1,(131[&rate=6.263709024188236E-4]:3.038917088007E-1,130[&rate=6.263709024188236E-4]:3.011519827733E-1)[&rate=6.263709024188236E-4]:1.706178166402E-2)[&rate=6.263709024188236E-4]:2.065278648073E-1)[&rate=6.263709024188236E-4]:2.398143877707E-2,118[&rate=6.263709024188236E-4]:6.857093693916E-1)[&rate=6.263709024188236E-4]:7.026780501958E-1)[&rate=6.263709024188236E-4]:4.126445103668E-1)[&rate=6.263709024188236E-4]:4.162866638931E-2)[&rate=6.263709024188236E-4]:2.860745499647E-2,35[&rate=6.263709024188236E-4]:2.027749006551E-1)[&rate=6.263709024188236E-4]:7.122920909104E-3)[&rate=6.263709024188236E-4]:5.905708167377E-1,(38[&rate=6.263709024188236E-4]:8.86192999207E-1,((((97[&rate=6.263709024188236E-4]:2.537936726628E-1,(((((((145[&rate=6.263709024188236E-4]:4.668159457858E-1,(144[&rate=6.263709024188236E-4]:3.131937643803E-1,141[&rate=6.263709024188236E-4]:3.159334904076E-1)[&rate=6.263709024188236E-4]:1.481427293506E-1)[&rate=6.263709024188236E-4]:2.549747224069E-1,142[&rate=6.263709024188236E-4]:7.217906681927E-1)[&rate=6.263709024188236E-4]:8.521914569103E-1,((((117[&rate=6.263709024188236E-4]:3.40490084772E-1,112[&rate=6.263709024188236E-4]:3.377503587444E-1)[&rate=6.263709024188236E-4]:2.470616883072E-1,((14[&rate=6.263709024188236E-4]:3.576168875597E-1,(30[&rate=6.263709024188236E-4]:3.511979429041E-1,4[&rate=6.263709024188236E-4]:1.78595203178E-1)[&rate=6.263709024188236E-4]:1.214874378064E-1)[&rate=6.263709024188236E-4]:1.776724083049E-1,9[&rate=6.263709024188236E-4]:5.270701177824E-1)[&rate=6.263709024188236E-4]:4.952275118717E-2)[&rate=6.263709024188236E-4]:1.51576714918E-1,(113[&rate=6.263709024188236E-4]:6.276831318538E-1,(105[&rate=6.263709024188236E-4]:4.194482202656E-1,110[&rate=6.263709024188236E-4]:4.413660284847E-1)[&rate=6.263709024188236E-4]:1.808376513144E-1)[&rate=6.263709024188236E-4]:1.087056301158E-1)[&rate=6.263709024188236E-4]:2.704489897772E-1,(((115[&rate=6.263709024188236E-4]:6.279738255437E-1,((114[&rate=6.263709024188236E-4]:2.682692659274E-1,109[&rate=6.263709024188236E-4]:3.477213207219E-1)[&rate=6.263709024188236E-4]:2.749373455799E-1,(108[&rate=6.263709024188236E-4]:2.130627698316E-1,107[&rate=6.263709024188236E-4]:2.158024958589E-1)[&rate=6.263709024188236E-4]:3.876780882512E-1)[&rate=6.263709024188236E-4]:8.476721403636E-2)[&rate=6.263709024188236E-4]:6.483284855567E-2,(13[&rate=6.263709024188236E-4]:3.83454699597E-1,19[&rate=6.263709024188236E-4]:4.218108639807E-1)[&rate=6.263709024188236E-4]:3.915437553242E-1)[&rate=6.263709024188236E-4]:6.196419463248E-2,((148[&rate=6.263709024188236E-4]:3.085913868555E-1,143[&rate=6.263709024188236E-4]:3.058516608281E-1)[&rate=6.263709024188236E-4]:4.192391262078E-1,(116[&rate=6.263709024188236E-4]:6.822313434601E-1,((139[&rate=6.263709024188236E-4]:5.040468417142E-1,111[&rate=6.263709024188236E-4]:3.287043759608E-1)[&rate=6.263709024188236E-4]:2.354100377881E-1,(106[&rate=6.263709024188236E-4]:1.950892478866E-1,104[&rate=6.263709024188236E-4]:1.950892478866E-1)[&rate=6.263709024188236E-4]:3.525868096979E-1)[&rate=6.263709024188236E-4]:1.948292584784E-1)[&rate=6.263709024188236E-4]:7.243005219479E-3)[&rate=6.263709024188236E-4]:6.529652005229E-2)[&rate=6.263709024188236E-4]:1.698751021932E-1)[&rate=6.263709024188236E-4]:3.945416336298E-1)[&rate=6.263709024188236E-4]:2.113083394766E-3,(102[&rate=6.263709024188236E-4]:3.838171100217E-3,((((20[&rate=6.263709024188236E-4]:3.063189242251E-1,25[&rate=6.263709024188236E-4]:3.254970064168E-1)[&rate=6.263709024188236E-4]:3.356901162688E-1,23[&rate=6.263709024188236E-4]:6.502282185759E-1)[&rate=6.263709024188236E-4]:2.22481354054E-1,(140[&rate=6.263709024188236E-4]:6.832872175885E-1,11[&rate=6.263709024188236E-4]:7.024652997803E-1)[&rate=6.263709024188236E-4]:8.531276600042E-2)[&rate=6.263709024188236E-4]:2.010230967773E-1,(24[&rate=6.263709024188236E-4]:9.009429889928E-1,(1[&rate=6.263709024188236E-4]:2.390585450122E-2,(28[&rate=6.263709024188236E-4]:5.563861798919E-1,(21[&rate=6.263709024188236E-4]:4.855443185737E-1,17[&rate=6.263709024188236E-4]:4.554073322723E-1)[&rate=6.263709024188236E-4]:4.618432707179E-2)[&rate=6.263709024188236E-4]:2.538210444722E-1)[&rate=6.263709024188236E-4]:9.621521668332E-2)[&rate=6.263709024188236E-4]:1.837485845241E-1)[&rate=6.263709024188236E-4]:8.079043319969E-2)[&rate=6.263709024188236E-4]:3.256816949317E-1)[&rate=6.263709024188236E-4]:1.846694106346E-2,((((((90[&rate=6.263709024188236E-4]:1.912914969807E-2,91[&rate=6.263709024188236E-4]:1.912914969807E-2)[&rate=6.263709024188236E-4]:9.619983981654E-2,92[&rate=6.263709024188236E-4]:1.153289895146E-1)[&rate=6.263709024188236E-4]:6.935694662276E-2,((((86[&rate=6.263709024188236E-4]:3.255262516622E-2,84[&rate=6.263709024188236E-4]:3.255262516622E-2)[&rate=6.263709024188236E-4]:9.054057553123E-3,83[&rate=6.263709024188236E-4]:4.160668271935E-2)[&rate=6.263709024188236E-4]:1.116960369265E-1,93[&rate=6.263709024188236E-4]:1.670013497828E-1)[&rate=6.263709024188236E-4]:1.159569218971E-2,85[&rate=6.263709024188236E-4]:1.648984118355E-1)[&rate=6.263709024188236E-4]:6.088894164818E-3)[&rate=6.263709024188236E-4]:7.326343017667E-2,((88[&rate=6.263709024188236E-4]:6.769257588254E-2,89[&rate=6.263709024188236E-4]:8.139120601955E-2)[&rate=6.263709024188236E-4]:1.384282119117E-1,87[&rate=6.263709024188236E-4]:2.061207877943E-1)[&rate=6.263709024188236E-4]:3.812994838275E-2)[&rate=6.263709024188236E-4]:9.402053502477E-1,((6[&rate=6.263709024188236E-4]:3.690168457005E-1,18[&rate=6.263709024188236E-4]:4.320305443306E-1)[&rate=6.263709024188236E-4]:1.378267519136E-1,(10[&rate=6.263709024188236E-4]:2.310976857639E-1,15[&rate=6.263709024188236E-4]:2.694538501474E-1)[&rate=6.263709024188236E-4]:2.921842680145E-1)[&rate=6.263709024188236E-4]:1.899412559341E-1)[&rate=6.263709024188236E-4]:4.278142136015E-2,3[&rate=6.263709024188236E-4]:6.875114803878E-1)[&rate=6.263709024188236E-4]:6.577356006802E-1)[&rate=6.263709024188236E-4]:2.201610583806E-1,101[&rate=6.263709024188236E-4]:5.62668413421E-1)[&rate=6.263709024188236E-4]:6.89975741489E-1,16[&rate=6.263709024188236E-4]:2.364972922033E0)[&rate=6.263709024188236E-4]:4.53519281128E-2)[&rate=6.263709024188236E-4]:3.341562147047E-2,39[&rate=6.263709024188236E-4]:3.582475454995E-1)[&rate=6.263709024188236E-4]:1.110015307423E-1,((((2[&rate=6.263709024188236E-4]:1.001836759105E0,(31[&rate=6.263709024188236E-4]:8.930187556024E-1,((26[&rate=6.263709024188236E-4]:5.581683997084E-1,(7[&rate=6.263709024188236E-4]:1.517748113057E-1,8[&rate=6.263709024188236E-4]:1.517748113057E-1)[&rate=6.263709024188236E-4]:2.995442733342E-1)[&rate=6.263709024188236E-4]:2.809526819413E-1,(22[&rate=6.263709024188236E-4]:6.03953375903E-1,27[&rate=6.263709024188236E-4]:6.203917320674E-1)[&rate=6.263709024188236E-4]:2.242088016371E-1)[&rate=6.263709024188236E-4]:1.006205751422E-2)[&rate=6.263709024188236E-4]:3.362152637765E-1)[&rate=6.263709024188236E-4]:1.336607788005E0,147[&rate=6.263709024188236E-4]:4.39095793461E-1)[&rate=6.263709024188236E-4]:2.713222100643E-2,146[&rate=6.263709024188236E-4]:5.29069544522E-1)[&rate=6.263709024188236E-4]:2.500149234954E-2,40[&rate=6.263709024188236E-4]:4.338524576366E-1)[&rate=6.263709024188236E-4]:3.539661860517E-2)[&rate=6.263709024188236E-4]:1.750811120686E-1,((96[&rate=6.263709024188236E-4]:5.119886772352E-1,99[&rate=6.263709024188236E-4]:5.47507802918E-1)[&rate=6.263709024188236E-4]:9.479213142809E-2,((95[&rate=6.263709024188236E-4]:5.139664504708E-1,(100[&rate=6.263709024188236E-4]:3.214130591481E-1,94[&rate=6.263709024188236E-4]:3.214130591481E-1)[&rate=6.263709024188236E-4]:1.078539377706E-1)[&rate=6.263709024188236E-4]:5.38243372008E-2,98[&rate=6.263709024188236E-4]:5.568618259229E-1)[&rate=6.263709024188236E-4]:6.358018492597E-2)[&rate=6.263709024188236E-4]:1.523034780079E-1)[&rate=6.263709024188236E-4]:3.101688218256E-1)[&rate=6.263709024188236E-4]:5.166410856105E-1)[&rate=6.263709024188236E-4]:9.408083061833E-2)[&rate=6.263709024188236E-4]:7.563678727171E-3,34[&rate=6.263709024188236E-4]:3.909944901737E-2)[&rate=6.263709024188236E-4]:4.446934629272E-2);
tree STATE_7740000 [&joint=-20999.20840942082,lnP=-20999.20840942082] = [&R] (((34[&rate=5.374165338788269E-4]:6.213016372504E-2,33[&rate=5.374165338788269E-4]:4.569180756067E-2)[&rate=5.374165338788269E-4]:3.574470758553E-2,(32[&rate=5.374165338788269E-4]:4.944246166135E-2,(((66[&rate=5.374165338788269E-4]:3.438694568979E-1,(((((138[&rate=5.374165338788269E-4]:2.018781681271E-1,136[&rate=5.374165338788269E-4]:7.037131881191E-2)[&rate=5.374165338788269E-4]:4.29833741617E-1,135[&rate=5.374165338788269E-4]:4.317119097441E-1)[&rate=5.374165338788269E-4]:7.60538795856E-1,120[&rate=5.374165338788269E-4]:1.444305500121E0)[&rate=5.374165338788269E-4]:3.480888852091E-1,126[&rate=5.374165338788269E-4]:1.102582273645E0)[&rate=5.374165338788269E-4]:4.09819024864E-1,119[&rate=5.374165338788269E-4]:2.298103821153E0)[&rate=5.374165338788269E-4]:7.864234807411E-2)[&rate=5.374165338788269E-4]:2.362491953E-2,(67[&rate=5.374165338788269E-4]:1.660199961573E-1,((123[&rate=5.374165338788269E-4]:3.09337757529E-2,124[&rate=5.374165338788269E-4]:2.820153531577E-2)[&rate=5.374165338788269E-4]:4.849469584696E-1,122[&rate=5.374165338788269E-4]:5.158807342225E-1)[&rate=5.374165338788269E-4]:1.514118122755E-1)[&rate=5.374165338788269E-4]:2.014743802706E-1)[&rate=5.374165338788269E-4]:5.334854886106E-1,(((((121[&rate=5.374165338788269E-4]:2.131935636896E0,36[&rate=5.374165338788269E-4]:5.248358210119E-2)[&rate=5.374165338788269E-4]:8.437322841509E-2,35[&rate=5.374165338788269E-4]:9.028146805052E-2)[&rate=5.374165338788269E-4]:1.284779273291E-1,127[&rate=5.374165338788269E-4]:2.785882683051E0)[&rate=5.374165338788269E-4]:2.276144123739E-1,((((((64[&rate=5.374165338788269E-4]:3.061892585469E-1,62[&rate=5.374165338788269E-4]:3.472851489579E-1)[&rate=5.374165338788269E-4]:4.343490967054E-2,60[&rate=5.374165338788269E-4]:1.989392367107E-1)[&rate=5.374165338788269E-4]:2.046409240293E-2,65[&rate=5.374165338788269E-4]:2.194033291137E-1)[&rate=5.374165338788269E-4]:2.13975200813E-1,(63[&rate=5.374165338788269E-4]:3.550186017115E-1,61[&rate=5.374165338788269E-4]:3.961144921226E-1)[&rate=5.374165338788269E-4]:2.290448597218E-1)[&rate=5.374165338788269E-4]:6.365538567287E-1,(128[&rate=5.374165338788269E-4]:1.051356156386E0,(118[&rate=5.374165338788269E-4]:6.589033478057E-1,(((129[&rate=5.374165338788269E-4]:2.623633712288E-1,(132[&rate=5.374165338788269E-4]:2.03465634526E-1,130[&rate=5.374165338788269E-4]:2.007259084987E-1)[&rate=5.374165338788269E-4]:6.163746273017E-2)[&rate=5.374165338788269E-4]:6.079778211485E-2,131[&rate=5.374165338788269E-4]:3.25900879371E-1)[&rate=5.374165338788269E-4]:1.851405666304E-1,69[&rate=5.374165338788269E-4]:6.562469254537E-1)[&rate=5.374165338788269E-4]:1.361532646173E-2)[&rate=5.374165338788269E-4]:5.321788359778E-1)[&rate=5.374165338788269E-4]:7.063102478944E-2)[&rate=5.374165338788269E-4]:7.343168027479E-1,(((46[&rate=5.374165338788269E-4]:6.170038023914E-1,(43[&rate=5.374165338788269E-4]:4.380369174616E-1,((42[&rate=5.374165338788269E-4]:7.113162004055E-2,48[&rate=5.374165338788269E-4]:1.093829861608E-1)[&rate=5.374165338788269E-4]:1.178478681529E-1,41[&rate=5.374165338788269E-4]:1.835150073192E-1)[&rate=5.374165338788269E-4]:1.998771013994E-1)[&rate=5.374165338788269E-4]:1.789668849298E-1)[&rate=5.374165338788269E-4]:8.436457730262E-2,((49[&rate=5.374165338788269E-4]:3.520575612973E-1,50[&rate=5.374165338788269E-4]:3.520575612973E-1)[&rate=5.374165338788269E-4]:2.820428291567E-1,((47[&rate=5.374165338788269E-4]:5.763874674626E-2,44[&rate=5.374165338788269E-4]:5.217426587201E-2)[&rate=5.374165338788269E-4]:3.052128158456E-1,51[&rate=5.374165338788269E-4]:3.355291582203E-1)[&rate=5.374165338788269E-4]:3.040357131078E-1)[&rate=5.374165338788269E-4]:3.448110399434E-2)[&rate=5.374165338788269E-4]:1.491314753329E-1,45[&rate=5.374165338788269E-4]:8.423031337156E-1)[&rate=5.374165338788269E-4]:2.406046379168E-1)[&rate=5.374165338788269E-4]:1.188369471176E-1)[&rate=5.374165338788269E-4]:3.392980911243E-1,(38[&rate=5.374165338788269E-4]:8.106224394743E-1,((97[&rate=5.374165338788269E-4]:5.33029529701E-1,(((96[&rate=5.374165338788269E-4]:3.498581511011E-1,99[&rate=5.374165338788269E-4]:3.85377276784E-1)[&rate=5.374165338788269E-4]:3.045780577687E-1,98[&rate=5.374165338788269E-4]:6.680974110554E-1)[&rate=5.374165338788269E-4]:2.962505747659E-2,(100[&rate=5.374165338788269E-4]:3.510199736786E-1,95[&rate=5.374165338788269E-4]:4.357194272306E-1)[&rate=5.374165338788269E-4]:2.729320030501E-1)[&rate=5.374165338788269E-4]:3.476061308147E-2)[&rate=5.374165338788269E-4]:1.249754240336E-1,(40[&rate=5.374165338788269E-4]:7.252186958833E-1,(((((((((24[&rate=5.374165338788269E-4]:1.034082693189E0,(((21[&rate=5.374165338788269E-4]:3.547917181325E-1,17[&rate=5.374165338788269E-4]:3.246547318311E-1)[&rate=5.374165338788269E-4]:3.07703706676E-1,28[&rate=5.374165338788269E-4]:6.87152959055E-1)[&rate=5.374165338788269E-4]:2.062484471679E-1,1[&rate=5.374165338788269E-4]:1.071000363599E-1)[&rate=5.374165338788269E-4]:1.461607390211E-1)[&rate=5.374165338788269E-4]:7.345508322305E-2,(((20[&rate=5.374165338788269E-4]:4.327549783675E-1,25[&rate=5.374165338788269E-4]:4.519330605593E-1)[&rate=5.374165338788269E-4]:4.50323487372E-2,23[&rate=5.374165338788269E-4]:4.860065051868E-1)[&rate=5.374165338788269E-4]:2.632270529217E-1,(140[&rate=5.374165338788269E-4]:5.401155124074E-1,11[&rate=5.374165338788269E-4]:5.592935945991E-1)[&rate=5.374165338788269E-4]:1.050084566602E-1)[&rate=5.374165338788269E-4]:3.473453141941E-1)[&rate=5.374165338788269E-4]:7.299272263151E-2,102[&rate=5.374165338788269E-4]:1.88866634274E-2)[&rate=5.374165338788269E-4]:3.248857477819E-1,(((113[&rate=5.374165338788269E-4]:8.992456877138E-1,((((4[&rate=5.374165338788269E-4]:8.540049062109E-2,30[&rate=5.374165338788269E-4]:2.580032303471E-1)[&rate=5.374165338788269E-4]:2.990900406803E-1,14[&rate=5.374165338788269E-4]:4.420247778766E-1)[&rate=5.374165338788269E-4]:3.372764479076E-1,(112[&rate=5.374165338788269E-4]:6.008102202805E-1,(117[&rate=5.374165338788269E-4]:5.489924557079E-1,9[&rate=5.374165338788269E-4]:5.380335515982E-1)[&rate=5.374165338788269E-4]:5.455749060019E-2)[&rate=5.374165338788269E-4]:1.784910055038E-1)[&rate=5.374165338788269E-4]:7.082653888129E-2,(105[&rate=5.374165338788269E-4]:6.332785274887E-1,110[&rate=5.374165338788269E-4]:6.551963357078E-1)[&rate=5.374165338788269E-4]:1.89451976903E-1)[&rate=5.374165338788269E-4]:4.911792304826E-2)[&rate=5.374165338788269E-4]:2.795554645457E-1,((((13[&rate=5.374165338788269E-4]:5.649450399708E-1,19[&rate=5.374165338788269E-4]:6.033012043545E-1)[&rate=5.374165338788269E-4]:3.47295487713E-1,115[&rate=5.374165338788269E-4]:8.30048746862E-1)[&rate=5.374165338788269E-4]:5.469679359263E-2,((114[&rate=5.374165338788269E-4]:4.625056707448E-1,109[&rate=5.374165338788269E-4]:5.419577255393E-1)[&rate=5.374165338788269E-4]:2.562261630175E-1,(107[&rate=5.374165338788269E-4]:4.94272374012E-1,108[&rate=5.374165338788269E-4]:4.915326479846E-1)[&rate=5.374165338788269E-4]:2.847334323531E-1)[&rate=5.374165338788269E-4]:1.660137066923E-1)[&rate=5.374165338788269E-4]:9.38027975749E-2,((148[&rate=5.374165338788269E-4]:2.526487025086E-1,143[&rate=5.374165338788269E-4]:2.499089764813E-1)[&rate=5.374165338788269E-4]:6.156034495475E-1,(116[&rate=5.374165338788269E-4]:7.674948362266E-1,(((106[&rate=5.374165338788269E-4]:1.83057731263E-1,139[&rate=5.374165338788269E-4]:3.748385531807E-1)[&rate=5.374165338788269E-4]:4.57769084985E-2,104[&rate=5.374165338788269E-4]:2.288346397615E-1)[&rate=5.374165338788269E-4]:2.947364129407E-1,111[&rate=5.374165338788269E-4]:5.400094088666E-1)[&rate=5.374165338788269E-4]:3.041977561272E-1)[&rate=5.374165338788269E-4]:6.240115144582E-2)[&rate=5.374165338788269E-4]:1.48652350357E-1)[&rate=5.374165338788269E-4]:1.180610334081E-1)[&rate=5.374165338788269E-4]:2.348763899136E-1,((141[&rate=5.374165338788269E-4]:3.039939095801E-1,(145[&rate=5.374165338788269E-4]:1.145407170435E-1,144[&rate=5.374165338788269E-4]:1.090612649886E-1)[&rate=5.374165338788269E-4]:1.921929185642E-1)[&rate=5.374165338788269E-4]:1.662295996761E-1,142[&rate=5.374165338788269E-4]:4.729632352838E-1)[&rate=5.374165338788269E-4]:1.113317046616E0)[&rate=5.374165338788269E-4]:4.067471775835E-3)[&rate=5.374165338788269E-4]:9.26749988027E-2,(3[&rate=5.374165338788269E-4]:9.147415060986E-1,((18[&rate=5.374165338788269E-4]:6.332164436924E-1,((10[&rate=5.374165338788269E-4]:3.404537308721E-1,15[&rate=5.374165338788269E-4]:3.788098952556E-1)[&rate=5.374165338788269E-4]:1.08011054251E-1,6[&rate=5.374165338788269E-4]:4.320264289588E-1)[&rate=5.374165338788269E-4]:1.381763161035E-1)[&rate=5.374165338788269E-4]:6.396349202413E-2,((85[&rate=5.374165338788269E-4]:1.77374104819E-1,(83[&rate=5.374165338788269E-4]:9.722616825455E-2,86[&rate=5.374165338788269E-4]:9.722616825455E-2)[&rate=5.374165338788269E-4]:8.014793656449E-2)[&rate=5.374165338788269E-4]:9.440169347979E-3,((87[&rate=5.374165338788269E-4]:1.245426667595E-1,((93[&rate=5.374165338788269E-4]:1.519686370913E-2,84[&rate=5.374165338788269E-4]:1.498233572113E-3)[&rate=5.374165338788269E-4]:1.12411467622E-1,((90[&rate=5.374165338788269E-4]:1.313490720507E-2,91[&rate=5.374165338788269E-4]:1.313490720507E-2)[&rate=5.374165338788269E-4]:3.891446161897E-2,92[&rate=5.374165338788269E-4]:5.204936882404E-2)[&rate=5.374165338788269E-4]:7.555896250713E-2)[&rate=5.374165338788269E-4]:1.063296556532E-2)[&rate=5.374165338788269E-4]:2.346394753355E-2,(88[&rate=5.374165338788269E-4]:4.69376995285E-2,89[&rate=5.374165338788269E-4]:6.063632966551E-2)[&rate=5.374165338788269E-4]:1.010689147645E-1)[&rate=5.374165338788269E-4]:3.880765987398E-2)[&rate=5.374165338788269E-4]:9.350231957961E-1)[&rate=5.374165338788269E-4]:3.326300635327E-1)[&rate=5.374165338788269E-4]:5.18966177886E-1)[&rate=5.374165338788269E-4]:2.862070848301E-1,101[&rate=5.374165338788269E-4]:7.171750427872E-1)[&rate=5.374165338788269E-4]:8.19660559256E-1,(2[&rate=5.374165338788269E-4]:7.586962491868E-1,(((26[&rate=5.374165338788269E-4]:4.135040937664E-1,(7[&rate=5.374165338788269E-4]:1.335998454023E-1,8[&rate=5.374165338788269E-4]:1.335998454023E-1)[&rate=5.374165338788269E-4]:1.730549332956E-1)[&rate=5.374165338788269E-4]:2.224691977644E-1,(22[&rate=5.374165338788269E-4]:4.882711783812E-1,27[&rate=5.374165338788269E-4]:5.047095345456E-1)[&rate=5.374165338788269E-4]:1.3674320904E-1)[&rate=5.374165338788269E-4]:3.196086293413E-3,31[&rate=5.374165338788269E-4]:6.830049942627E-1)[&rate=5.374165338788269E-4]:3.030885151982E-1)[&rate=5.374165338788269E-4]:1.761700996692E0)[&rate=5.374165338788269E-4]:1.846602264775E-2,39[&rate=5.374165338788269E-4]:5.821374656972E-1)[&rate=5.374165338788269E-4]:5.321323400708E-2,(((94[&rate=5.374165338788269E-4]:4.869083515842E-1,147[&rate=5.374165338788269E-4]:4.896405920216E-1)[&rate=5.374165338788269E-4]:9.932024665252E-2,146[&rate=5.374165338788269E-4]:6.518023687287E-1)[&rate=5.374165338788269E-4]:3.975741375543E-2,16[&rate=5.374165338788269E-4]:2.656834129366E0)[&rate=5.374165338788269E-4]:6.400949645504E-2)[&rate=5.374165338788269E-4]:8.986799617907E-2)[&rate=5.374165338788269E-4]:3.824509217464E-3)[&rate=5.374165338788269E-4]:1.498852453025E-1)[&rate=5.374165338788269E-4]:5.77414905919E-1)[&rate=5.374165338788269E-4]:1.153079661607E-1)[&rate=5.374165338788269E-4]:3.339410347198E-2)[&rate=5.374165338788269E-4]:2.651460143013E-2)[&rate=5.374165338788269E-4]:5.099635922601E-2,((68[&rate=5.374165338788269E-4]:6.775362993964E-1,(((55[&rate=5.374165338788269E-4]:2.69963376457E-1,56[&rate=5.374165338788269E-4]:2.69963376457E-1)[&rate=5.374165338788269E-4]:2.80159184997E-2,((58[&rate=5.374165338788269E-4]:2.288871467108E-1,(54[&rate=5.374165338788269E-4]:1.566520166464E-1,37[&rate=5.374165338788269E-4]:2.331547488868E-1)[&rate=5.374165338788269E-4]:1.485808088413E-2)[&rate=5.374165338788269E-4]:7.327170732717E-2,57[&rate=5.374165338788269E-4]:2.85765411415E-1)[&rate=5.374165338788269E-4]:2.314284529037E-2)[&rate=5.374165338788269E-4]:1.559346819092E-1,59[&rate=5.374165338788269E-4]:4.621106981775E-1)[&rate=5.374165338788269E-4]:2.646059290879E-1)[&rate=5.374165338788269E-4]:3.839079198151E-1,(125[&rate=5.374165338788269E-4]:1.061742926733E0,((((((76[&rate=5.374165338788269E-4]:3.780428534411E-1,70[&rate=5.374165338788269E-4]:3.396866890576E-1)[&rate=5.374165338788269E-4]:4.251878080441E-2,74[&rate=5.374165338788269E-4]:4.205616342455E-1)[&rate=5.374165338788269E-4]:2.054018818408E-1,75[&rate=5.374165338788269E-4]:6.259635160863E-1)[&rate=5.374165338788269E-4]:4.168192834817E-1,(((((80[&rate=5.374165338788269E-4]:4.087489448288E-2,81[&rate=5.374165338788269E-4]:4.087489448288E-2)[&rate=5.374165338788269E-4]:3.231040952662E-1,73[&rate=5.374165338788269E-4]:4.132940582422E-1)[&rate=5.374165338788269E-4]:1.448184204844E-2,71[&rate=5.374165338788269E-4]:3.592827496058E-1)[&rate=5.374165338788269E-4]:6.410548892174E-2,77[&rate=5.374165338788269E-4]:4.864019371577E-1)[&rate=5.374165338788269E-4]:1.003469278404E-1,((72[&rate=5.374165338788269E-4]:2.53011549616E-1,78[&rate=5.374165338788269E-4]:2.749293578353E-1)[&rate=5.374165338788269E-4]:2.139749305946E-1,(82[&rate=5.374165338788269E-4]:3.302962554996E-1,79[&rate=5.374165338788269E-4]:3.220770774175E-1)[&rate=5.374165338788269E-4]:1.668272110125E-1)[&rate=5.374165338788269E-4]:6.222813821202E-2)[&rate=5.374165338788269E-4]:4.505544825152E-1)[&rate=5.374165338788269E-4]:7.719187725222E-1,53[&rate=5.374165338788269E-4]:1.068238513478E0)[&rate=5.374165338788269E-4]:7.412533854017E-3,((((134[&rate=5.374165338788269E-4]:4.259255480045E-1,133[&rate=5.374165338788269E-4]:4.560625343056E-1)[&rate=5.374165338788269E-4]:5.066510319021E-2,137[&rate=5.374165338788269E-4]:5.478235279069E-1)[&rate=5.374165338788269E-4]:9.129303150009E-1,(((12[&rate=5.374165338788269E-4]:1.695719192866E-1,5[&rate=5.374165338788269E-4]:1.312157549031E-1)[&rate=5.374165338788269E-4]:3.173700825993E-1,29[&rate=5.374165338788269E-4]:5.937913169544E-1)[&rate=5.374165338788269E-4]:4.549827591433E-1,103[&rate=5.374165338788269E-4]:8.15897363769E-1)[&rate=5.374165338788269E-4]:1.494171547632E0)[&rate=5.374165338788269E-4]:2.347160366106E-1,52[&rate=5.374165338788269E-4]:8.804912134505E-1)[&rate=5.374165338788269E-4]:2.03356555193E-1)[&rate=5.374165338788269E-4]:1.964743930625E-1)[&rate=5.374165338788269E-4]:1.663679591448E-1)[&rate=5.374165338788269E-4]:4.981613477274E-1);
tree STATE_7830000 [&joint=-20997.963941059428,lnP=-20997.963941059428] = [&R] (32[&rate=5.907551224279572E-4]:6.855561343745E-3,((34[&rate=5.907551224279572E-4]:2.525109770405E-3,((((68[&rate=5.907551224279572E-4]:8.274800018924E-1,((((55[&rate=5.907551224279572E-4]:2.878338407497E-1,56[&rate=5.907551224279572E-4]:2.878338407497E-1)[&rate=5.907551224279572E-4]:1.333920089408E-2,(58[&rate=5.907551224279572E-4]:3.08027686796E-1,57[&rate=5.907551224279572E-4]:2.91634244173E-1)[&rate=5.907551224279572E-4]:2.046775921955E-2)[&rate=5.907551224279572E-4]:6.659453977689E-2,(54[&rate=5.907551224279572E-4]:2.477810835599E-1,37[&rate=5.907551224279572E-4]:3.242838158004E-1)[&rate=5.907551224279572E-4]:8.993185305214E-2)[&rate=5.907551224279572E-4]:7.824250124512E-2,59[&rate=5.907551224279572E-4]:4.542068039774E-1)[&rate=5.907551224279572E-4]:4.224535257839E-1)[&rate=5.907551224279572E-4]:3.701602952839E-1,(125[&rate=5.907551224279572E-4]:8.30704204673E-1,(53[&rate=5.907551224279572E-4]:7.713449694767E-1,((((133[&rate=5.907551224279572E-4]:3.255698773262E-1,137[&rate=5.907551224279572E-4]:3.666657677372E-1)[&rate=5.907551224279572E-4]:5.894005775588E-1,134[&rate=5.907551224279572E-4]:8.848334685838E-1)[&rate=5.907551224279572E-4]:3.952519439394E-1,((((12[&rate=5.907551224279572E-4]:2.082933263899E-1,5[&rate=5.907551224279572E-4]:1.699371620064E-1)[&rate=5.907551224279572E-4]:1.950282697499E-1,29[&rate=5.907551224279572E-4]:5.101709112083E-1)[&rate=5.907551224279572E-4]:4.92064653007E-1,103[&rate=5.907551224279572E-4]:7.693588518865E-1)[&rate=5.907551224279572E-4]:1.064838800208E0,52[&rate=5.907551224279572E-4]:1.699039175337E-1)[&rate=5.907551224279572E-4]:3.664357056338E-1)[&rate=5.907551224279572E-4]:1.71842977882E-1,((75[&rate=5.907551224279572E-4]:8.457530758394E-1,((76[&rate=5.907551224279572E-4]:6.981805655479E-1,74[&rate=5.907551224279572E-4]:6.981805655479E-1)[&rate=5.907551224279572E-4]:4.014686278328E-2,70[&rate=5.907551224279572E-4]:6.999712639478E-1)[&rate=5.907551224279572E-4]:1.074256475082E-1)[&rate=5.907551224279572E-4]:1.650488132158E-1,((((80[&rate=5.907551224279572E-4]:3.729784368982E-2,81[&rate=5.907551224279572E-4]:3.729784368982E-2)[&rate=5.907551224279572E-4]:1.900075801032E-1,71[&rate=5.907551224279572E-4]:2.081273416013E-1)[&rate=5.907551224279572E-4]:6.959360041021E-2,77[&rate=5.907551224279572E-4]:3.407346406416E-1)[&rate=5.907551224279572E-4]:5.901904482503E-2,(((78[&rate=5.907551224279572E-4]:4.871570629186E-2,72[&rate=5.907551224279572E-4]:2.679789807254E-2)[&rate=5.907551224279572E-4]:1.033384216359E-1,(79[&rate=5.907551224279572E-4]:6.588926452851E-2,82[&rate=5.907551224279572E-4]:7.410844261058E-2)[&rate=5.907551224279572E-4]:8.616486339921E-2)[&rate=5.907551224279572E-4]:5.888613017828E-2,73[&rate=5.907551224279572E-4]:2.520361485168E-1)[&rate=5.907551224279572E-4]:1.531969890046E-1)[&rate=5.907551224279572E-4]:6.055687515338E-1)[&rate=5.907551224279572E-4]:4.35647049295E-1)[&rate=5.907551224279572E-4]:7.135908973859E-2)[&rate=5.907551224279572E-4]:2.697417488575E-1)[&rate=5.907551224279572E-4]:5.336027591699E-1)[&rate=5.907551224279572E-4]:4.044197133346E-2,((67[&rate=5.907551224279572E-4]:1.8848619648E-1,((124[&rate=5.907551224279572E-4]:1.870940177741E-1,122[&rate=5.907551224279572E-4]:1.898262582112E-1)[&rate=5.907551224279572E-4]:4.197146557799E-2,123[&rate=5.907551224279572E-4]:2.317977237892E-1)[&rate=5.907551224279572E-4]:4.579610230315E-1)[&rate=5.907551224279572E-4]:1.484198570647E-1,(((138[&rate=5.907551224279572E-4]:1.644991046283E-1,136[&rate=5.907551224279572E-4]:3.299225531308E-2)[&rate=5.907551224279572E-4]:4.45039063791E-1,135[&rate=5.907551224279572E-4]:4.095381684192E-1)[&rate=5.907551224279572E-4]:1.59858007447E0,((120[&rate=5.907551224279572E-4]:1.807004876009E0,(119[&rate=5.907551224279572E-4]:1.883940257915E0,126[&rate=5.907551224279572E-4]:1.098237735271E0)[&rate=5.907551224279572E-4]:1.895502905254E-2)[&rate=5.907551224279572E-4]:2.910986742645E-1,66[&rate=5.907551224279572E-4]:1.611172489032E-1)[&rate=5.907551224279572E-4]:1.620694871363E-1)[&rate=5.907551224279572E-4]:1.371931750525E-2)[&rate=5.907551224279572E-4]:3.534555771927E-1)[&rate=5.907551224279572E-4]:8.725389049959E-4,(((((121[&rate=5.907551224279572E-4]:1.98180258618E0,127[&rate=5.907551224279572E-4]:2.422898476591E0)[&rate=5.907551224279572E-4]:1.762709019984E-1,36[&rate=5.907551224279572E-4]:7.862143338413E-2)[&rate=5.907551224279572E-4]:1.653218193659E-1,35[&rate=5.907551224279572E-4]:1.973679102843E-1)[&rate=5.907551224279572E-4]:2.144640446351E-1,(((44[&rate=5.907551224279572E-4]:1.173419057428E-1,47[&rate=5.907551224279572E-4]:1.228063866171E-1)[&rate=5.907551224279572E-4]:4.993206007403E-1,((((50[&rate=5.907551224279572E-4]:4.315990570216E-1,49[&rate=5.907551224279572E-4]:4.315990570216E-1)[&rate=5.907551224279572E-4]:1.133558454596E-1,51[&rate=5.907551224279572E-4]:5.504193833554E-1)[&rate=5.907551224279572E-4]:6.31729451703E-3,((46[&rate=5.907551224279572E-4]:5.133873968204E-1,43[&rate=5.907551224279572E-4]:5.133873968204E-1)[&rate=5.907551224279572E-4]:6.146783911098E-2,((42[&rate=5.907551224279572E-4]:2.267380592518E-1,48[&rate=5.907551224279572E-4]:2.64989425372E-1)[&rate=5.907551224279572E-4]:1.216811977715E-1,41[&rate=5.907551224279572E-4]:3.42954776149E-1)[&rate=5.907551224279572E-4]:1.772556510393E-1)[&rate=5.907551224279572E-4]:9.203846312629E-3)[&rate=5.907551224279572E-4]:1.702792905713E-2,45[&rate=5.907551224279572E-4]:5.928902899897E-1)[&rate=5.907551224279572E-4]:2.103997605633E-2)[&rate=5.907551224279572E-4]:4.212656989881E-1,((128[&rate=5.907551224279572E-4]:1.246601113166E0,(((64[&rate=5.907551224279572E-4]:2.105469547551E-1,65[&rate=5.907551224279572E-4]:5.986202324839E-2)[&rate=5.907551224279572E-4]:1.266218007912E-1,(62[&rate=5.907551224279572E-4]:2.06092268671E-1,60[&rate=5.907551224279572E-4]:1.431144675328E-2)[&rate=5.907551224279572E-4]:1.721723772863E-1)[&rate=5.907551224279572E-4]:2.979947649862E-1,(63[&rate=5.907551224279572E-4]:3.267632727162E-1,61[&rate=5.907551224279572E-4]:3.678591631272E-1)[&rate=5.907551224279572E-4]:3.084002478163E-1)[&rate=5.907551224279572E-4]:7.100677296197E-1)[&rate=5.907551224279572E-4]:4.643949152636E-2,((131[&rate=5.907551224279572E-4]:2.75223017972E-1,((132[&rate=5.907551224279572E-4]:1.693903881404E-1,129[&rate=5.907551224279572E-4]:1.66650662113E-1)[&rate=5.907551224279572E-4]:8.689554106494E-2,130[&rate=5.907551224279572E-4]:2.535462031779E-1)[&rate=5.907551224279572E-4]:1.893708876672E-2)[&rate=5.907551224279572E-4]:2.840997384523E-1,(69[&rate=5.907551224279572E-4]:6.901987898585E-1,118[&rate=5.907551224279572E-4]:6.792398857488E-1)[&rate=5.907551224279572E-4]:1.432944601803E-2)[&rate=5.907551224279572E-4]:7.391973003228E-1)[&rate=5.907551224279572E-4]:5.155515726331E-1)[&rate=5.907551224279572E-4]:1.320069008816E-1)[&rate=5.907551224279572E-4]:1.686887844677E-1,(38[&rate=5.907551224279572E-4]:8.936073749528E-1,((((((((100[&rate=5.907551224279572E-4]:3.68410571727E-1,94[&rate=5.907551224279572E-4]:3.68410571727E-1)[&rate=5.907551224279572E-4]:3.472389920355E-2,95[&rate=5.907551224279572E-4]:4.878339244826E-1)[&rate=5.907551224279572E-4]:6.931438149496E-2,(96[&rate=5.907551224279572E-4]:5.018182337784E-1,98[&rate=5.907551224279572E-4]:5.15479435964E-1)[&rate=5.907551224279572E-4]:3.073990826481E-2)[&rate=5.907551224279572E-4]:4.899370614946E-2,99[&rate=5.907551224279572E-4]:6.170709738755E-1)[&rate=5.907551224279572E-4]:6.043201695314E-2,39[&rate=5.907551224279572E-4]:5.272297667851E-1)[&rate=5.907551224279572E-4]:5.05627101319E-2,147[&rate=5.907551224279572E-4]:6.351695260973E-1)[&rate=5.907551224279572E-4]:6.118484561171E-4,((97[&rate=5.907551224279572E-4]:4.217063681607E-1,((((((((((25[&rate=5.907551224279572E-4]:6.004025420969E-1,20[&rate=5.907551224279572E-4]:5.812244599052E-1)[&rate=5.907551224279572E-4]:7.655439126279E-2,23[&rate=5.907551224279572E-4]:6.659980292501E-1)[&rate=5.907551224279572E-4]:1.345534097613E-1,(140[&rate=5.907551224279572E-4]:6.889991079958E-1,11[&rate=5.907551224279572E-4]:7.081771901875E-1)[&rate=5.907551224279572E-4]:7.442741974584E-3)[&rate=5.907551224279572E-4]:4.802147181683E-1,(102[&rate=5.907551224279572E-4]:6.336804257329E-2,((((28[&rate=5.907551224279572E-4]:4.98328421113E-1,17[&rate=5.907551224279572E-4]:4.435339005651E-1)[&rate=5.907551224279572E-4]:1.59459824265E-1,21[&rate=5.907551224279572E-4]:6.331307111315E-1)[&rate=5.907551224279572E-4]:2.136543930766E-1,1[&rate=5.907551224279572E-4]:8.51412685916E-2)[&rate=5.907551224279572E-4]:8.379307815093E-2,24[&rate=5.907551224279572E-4]:9.497562645508E-1)[&rate=5.907551224279572E-4]:2.752556136389E-1)[&rate=5.907551224279572E-4]:6.671318309967E-2)[&rate=5.907551224279572E-4]:1.025870369389E-1,(((145[&rate=5.907551224279572E-4]:9.923078061675E-2,141[&rate=5.907551224279572E-4]:9.649105458917E-2)[&rate=5.907551224279572E-4]:4.361832729895E-1,144[&rate=5.907551224279572E-4]:5.299346015513E-1)[&rate=5.907551224279572E-4]:3.79818351142E-1,142[&rate=5.907551224279572E-4]:9.152324047483E-1)[&rate=5.907551224279572E-4]:5.640112003294E-1)[&rate=5.907551224279572E-4]:1.01587682391E-1,((((112[&rate=5.907551224279572E-4]:2.673741606711E-1,117[&rate=5.907551224279572E-4]:2.701138866987E-1)[&rate=5.907551224279572E-4]:5.676748242329E-1,(9[&rate=5.907551224279572E-4]:7.321549170961E-1,((4[&rate=5.907551224279572E-4]:3.284358353749E-1,30[&rate=5.907551224279572E-4]:5.010385751009E-1)[&rate=5.907551224279572E-4]:1.78088561969E-1,14[&rate=5.907551224279572E-4]:5.640586439191E-1)[&rate=5.907551224279572E-4]:1.763154512591E-1)[&rate=5.907551224279572E-4]:9.467488972587E-2)[&rate=5.907551224279572E-4]:9.204970727421E-2,(113[&rate=5.907551224279572E-4]:5.871501710892E-1,(110[&rate=5.907551224279572E-4]:4.169819058558E-1,105[&rate=5.907551224279572E-4]:3.950640976367E-1)[&rate=5.907551224279572E-4]:1.646888131786E-1)[&rate=5.907551224279572E-4]:3.399485210891E-1)[&rate=5.907551224279572E-4]:2.059938951689E-1,(((115[&rate=5.907551224279572E-4]:6.736293664548E-1,(13[&rate=5.907551224279572E-4]:5.056571899057E-1,19[&rate=5.907551224279572E-4]:5.440133542893E-1)[&rate=5.907551224279572E-4]:2.50163957371E-1)[&rate=5.907551224279572E-4]:2.011973911167E-2,(108[&rate=5.907551224279572E-4]:4.894201377563E-1,(107[&rate=5.907551224279572E-4]:4.716304811225E-1,(109[&rate=5.907551224279572E-4]:4.243489701776E-1,114[&rate=5.907551224279572E-4]:3.448969153831E-1)[&rate=5.907551224279572E-4]:6.645959313664E-2)[&rate=5.907551224279572E-4]:2.052938266119E-2)[&rate=5.907551224279572E-4]:2.618632143855E-1)[&rate=5.907551224279572E-4]:6.943362296993E-2,((((139[&rate=5.907551224279572E-4]:5.417595527187E-1,104[&rate=5.907551224279572E-4]:3.499787308009E-1)[&rate=5.907551224279572E-4]:1.236352864049E-1,(111[&rate=5.907551224279572E-4]:4.605904013397E-1,106[&rate=5.907551224279572E-4]:4.441520451753E-1)[&rate=5.907551224279572E-4]:2.946197203051E-2)[&rate=5.907551224279572E-4]:1.600562225139E-1,(148[&rate=5.907551224279572E-4]:2.563037244446E-1,143[&rate=5.907551224279572E-4]:2.535639984172E-1)[&rate=5.907551224279572E-4]:3.55448707056E-1)[&rate=5.907551224279572E-4]:8.904418155684E-2,116[&rate=5.907551224279572E-4]:6.624404486737E-1)[&rate=5.907551224279572E-4]:1.007422798626E-1)[&rate=5.907551224279572E-4]:2.877180779889E-1)[&rate=5.907551224279572E-4]:2.751359603953E-1)[&rate=5.907551224279572E-4]:3.234544668778E-1,(((10[&rate=5.907551224279572E-4]:4.24245457482E-1,15[&rate=5.907551224279572E-4]:4.626016218654E-1)[&rate=5.907551224279572E-4]:1.09358651072E-1,(18[&rate=5.907551224279572E-4]:4.596270522579E-1,6[&rate=5.907551224279572E-4]:3.966133536278E-1)[&rate=5.907551224279572E-4]:1.205523987619E-1)[&rate=5.907551224279572E-4]:6.122948229542E-1,((((86[&rate=5.907551224279572E-4]:1.810866916462E-1,83[&rate=5.907551224279572E-4]:1.810866916462E-1)[&rate=5.907551224279572E-4]:3.319003461892E-2,85[&rate=5.907551224279572E-4]:2.142767262652E-1)[&rate=5.907551224279572E-4]:3.145843944183E-1,(87[&rate=5.907551224279572E-4]:3.476405068358E-1,((88[&rate=5.907551224279572E-4]:1.533666716007E-1,89[&rate=5.907551224279572E-4]:1.670653017377E-1)[&rate=5.907551224279572E-4]:1.427062474237E-1,(((90[&rate=5.907551224279572E-4]:2.762984673836E-2,91[&rate=5.907551224279572E-4]:2.762984673836E-2)[&rate=5.907551224279572E-4]:3.412951749312E-2,92[&rate=5.907551224279572E-4]:6.175936423149E-2)[&rate=5.907551224279572E-4]:1.393484584384E-1,(93[&rate=5.907551224279572E-4]:8.91999909274E-2,84[&rate=5.907551224279572E-4]:7.550136079038E-2)[&rate=5.907551224279572E-4]:1.119078317425E-1)[&rate=5.907551224279572E-4]:1.086637264915E-1)[&rate=5.907551224279572E-4]:5.156758781146E-2)[&rate=5.907551224279572E-4]:1.812206138476E-1)[&rate=5.907551224279572E-4]:8.268822931563E-1,3[&rate=5.907551224279572E-4]:8.160173864426E-1)[&rate=5.907551224279572E-4]:2.613883943808E-1)[&rate=5.907551224279572E-4]:5.775649050299E-1)[&rate=5.907551224279572E-4]:1.31445658418E-1,101[&rate=5.907551224279572E-4]:7.836766182438E-1)[&rate=5.907551224279572E-4]:6.236735842972E-1,(((2[&rate=5.907551224279572E-4]:5.02367971495E-1,(22[&rate=5.907551224279572E-4]:3.057947856194E-1,27[&rate=5.907551224279572E-4]:3.222331417838E-1)[&rate=5.907551224279572E-4]:3.691759256016E-1)[&rate=5.907551224279572E-4]:1.379355972493E-1,31[&rate=5.907551224279572E-4]:8.677008290184E-1)[&rate=5.907551224279572E-4]:3.435300061138E-2,(26[&rate=5.907551224279572E-4]:7.609692808806E-1,(7[&rate=5.907551224279572E-4]:5.236575181789E-1,8[&rate=5.907551224279572E-4]:5.236575181789E-1)[&rate=5.907551224279572E-4]:1.304624476331E-1)[&rate=5.907551224279572E-4]:9.72489323108E-2)[&rate=5.907551224279572E-4]:1.716255277021E0)[&rate=5.907551224279572E-4]:5.159342087979E-4,146[&rate=5.907551224279572E-4]:5.549205569909E-1)[&rate=5.907551224279572E-4]:5.804264177092E-2)[&rate=5.907551224279572E-4]:2.394939573428E-3,16[&rate=5.907551224279572E-4]:2.580632485218E0)[&rate=5.907551224279572E-4]:8.326476627277E-2)[&rate=5.907551224279572E-4]:3.045020182312E-1,40[&rate=5.907551224279572E-4]:8.829063436044E-1)[&rate=5.907551224279572E-4]:7.900704227755E-2)[&rate=5.907551224279572E-4]:2.892788109498E-1)[&rate=5.907551224279572E-4]:1.107134302552E-1)[&rate=5.907551224279572E-4]:1.743046387581E-1)[&rate=5.907551224279572E-4]:1.469920301136E-2,33[&rate=5.907551224279572E-4]:7.859566173911E-4)[&rate=5.907551224279572E-4]:1.154905678107E-2);
tree STATE_7920000 [&joint=-20952.700744570993,lnP=-20952.700744570993] = [&R] ((((((68[&rate=6.41761481021919E-4]:6.159507476672E-1,(57[&rate=6.41761481021919E-4]:3.386462036646E-1,((((55[&rate=6.41761481021919E-4]:2.020692757408E-1,56[&rate=6.41761481021919E-4]:2.020692757408E-1)[&rate=6.41761481021919E-4]:4.410079908234E-2,54[&rate=6.41761481021919E-4]:2.161154300145E-1)[&rate=6.41761481021919E-4]:3.514808252449E-2,(37[&rate=6.41761481021919E-4]:3.04251406189E-1,59[&rate=6.41761481021919E-4]:2.660000400688E-1)[&rate=6.41761481021919E-4]:2.351483859041E-2)[&rate=6.41761481021919E-4]:3.566106206055E-2,58[&rate=6.41761481021919E-4]:3.443016237799E-1)[&rate=6.41761481021919E-4]:1.073802250776E-2)[&rate=6.41761481021919E-4]:3.292171123087E-1)[&rate=6.41761481021919E-4]:3.10515221206E-1,(125[&rate=6.41761481021919E-4]:8.152664883873E-1,(((((74[&rate=6.41761481021919E-4]:2.978221858962E-1,(70[&rate=6.41761481021919E-4]:2.557727717589E-1,76[&rate=6.41761481021919E-4]:2.941289361424E-1)[&rate=6.41761481021919E-4]:3.693249753834E-3)[&rate=6.41761481021919E-4]:7.603745407E-2,75[&rate=6.41761481021919E-4]:3.738596399662E-1)[&rate=6.41761481021919E-4]:5.056322945015E-1,(((82[&rate=6.41761481021919E-4]:2.312165070414E-1,(78[&rate=6.41761481021919E-4]:6.816865640231E-2,72[&rate=6.41761481021919E-4]:4.6250848183E-2)[&rate=6.41761481021919E-4]:1.54828672557E-1)[&rate=6.41761481021919E-4]:7.673508334736E-3,79[&rate=6.41761481021919E-4]:2.306708372941E-1)[&rate=6.41761481021919E-4]:4.280316681238E-1,(71[&rate=6.41761481021919E-4]:2.830282138191E-1,((80[&rate=6.41761481021919E-4]:1.164950530476E-1,81[&rate=6.41761481021919E-4]:1.164950530476E-1)[&rate=6.41761481021919E-4]:1.666161240583E-1,(77[&rate=6.41761481021919E-4]:1.801032298574E-1,73[&rate=6.41761481021919E-4]:1.855826819121E-1)[&rate=6.41761481021919E-4]:1.468435636869E-1)[&rate=6.41761481021919E-4]:1.909511890497E-2)[&rate=6.41761481021919E-4]:3.482770313247E-1)[&rate=6.41761481021919E-4]:1.79693538639E-1)[&rate=6.41761481021919E-4]:5.577609122819E-1,53[&rate=6.41761481021919E-4]:6.907897881375E-1)[&rate=6.41761481021919E-4]:8.908154999919E-3,(52[&rate=6.41761481021919E-4]:4.734911427585E-1,((((12[&rate=6.41761481021919E-4]:2.2143296196E-1,5[&rate=6.41761481021919E-4]:1.830767975765E-1)[&rate=6.41761481021919E-4]:1.915118328795E-1,29[&rate=6.41761481021919E-4]:5.19794109908E-1)[&rate=6.41761481021919E-4]:1.795702474187E-1,103[&rate=6.41761481021919E-4]:4.66487644998E-1)[&rate=6.41761481021919E-4]:1.303934567254E0,((133[&rate=6.41761481021919E-4]:3.359470055408E-1,134[&rate=6.41761481021919E-4]:3.058100192397E-1)[&rate=6.41761481021919E-4]:1.123516793761E-1,137[&rate=6.41761481021919E-4]:4.89394575328E-1)[&rate=6.41761481021919E-4]:4.317125684308E-1)[&rate=6.41761481021919E-4]:3.673626650675E-1)[&rate=6.41761481021919E-4]:2.344035216903E-1)[&rate=6.41761481021919E-4]:3.259510589111E-1)[&rate=6.41761481021919E-4]:2.778661471527E-1)[&rate=6.41761481021919E-4]:4.825019910848E-1,(((((((128[&rate=6.41761481021919E-4]:1.247629759595E0,(((131[&rate=6.41761481021919E-4]:5.317664217816E-2,130[&rate=6.41761481021919E-4]:5.043691615081E-2)[&rate=6.41761481021919E-4]:3.121116886465E-2,(132[&rate=6.41761481021919E-4]:3.137287100653E-2,129[&rate=6.41761481021919E-4]:2.863314497917E-2)[&rate=6.41761481021919E-4]:5.301494003628E-2)[&rate=6.41761481021919E-4]:4.850394184048E-1,(69[&rate=6.41761481021919E-4]:5.400439248763E-1,118[&rate=6.41761481021919E-4]:5.290850207666E-1)[&rate=6.41761481021919E-4]:1.745887840235E-1)[&rate=6.41761481021919E-4]:6.836819822023E-1)[&rate=6.41761481021919E-4]:8.225668665253E-2,((64[&rate=6.41761481021919E-4]:3.009806000242E-1,(65[&rate=6.41761481021919E-4]:1.289853224805E-1,(60[&rate=6.41761481021919E-4]:7.137530817936E-2,62[&rate=6.41761481021919E-4]:2.631561300971E-1)[&rate=6.41761481021919E-4]:5.761001430117E-2)[&rate=6.41761481021919E-4]:2.131034603698E-2)[&rate=6.41761481021919E-4]:4.260828571165E-1,(63[&rate=6.41761481021919E-4]:1.660314936695E-1,61[&rate=6.41761481021919E-4]:2.071273840805E-1)[&rate=6.41761481021919E-4]:5.610319634713E-1)[&rate=6.41761481021919E-4]:7.014531260932E-1)[&rate=6.41761481021919E-4]:3.394606508984E-1,(((43[&rate=6.41761481021919E-4]:4.78413609747E-1,(46[&rate=6.41761481021919E-4]:4.666416990423E-1,(42[&rate=6.41761481021919E-4]:4.125966243039E-1,(48[&rate=6.41761481021919E-4]:4.320810947756E-1,41[&rate=6.41761481021919E-4]:3.883652477811E-1)[&rate=6.41761481021919E-4]:1.87668956485E-2)[&rate=6.41761481021919E-4]:4.864746869659E-3)[&rate=6.41761481021919E-4]:1.177191070473E-2)[&rate=6.41761481021919E-4]:5.509566143918E-2,((51[&rate=6.41761481021919E-4]:3.468902949889E-1,(44[&rate=6.41761481021919E-4]:7.934087256257E-3,47[&rate=6.41761481021919E-4]:1.339856813051E-2)[&rate=6.41761481021919E-4]:3.608141312299E-1)[&rate=6.41761481021919E-4]:1.191810683524E-1,(50[&rate=6.41761481021919E-4]:4.110349051376E-1,49[&rate=6.41761481021919E-4]:4.110349051376E-1)[&rate=6.41761481021919E-4]:4.957197732952E-2)[&rate=6.41761481021919E-4]:4.011550347332E-2)[&rate=6.41761481021919E-4]:5.25848135735E-2,45[&rate=6.41761481021919E-4]:5.778973634483E-1)[&rate=6.41761481021919E-4]:3.180535214065E-1)[&rate=6.41761481021919E-4]:5.963288137737E-2,36[&rate=6.41761481021919E-4]:2.467881977015E-1)[&rate=6.41761481021919E-4]:7.601755902848E-2,((127[&rate=6.41761481021919E-4]:2.584511974365E0,35[&rate=6.41761481021919E-4]:1.738868669347E-2)[&rate=6.41761481021919E-4]:4.677186907236E-2,121[&rate=6.41761481021919E-4]:2.190187953026E0)[&rate=6.41761481021919E-4]:2.120698584984E-1)[&rate=6.41761481021919E-4]:1.009404719686E-1,(38[&rate=6.41761481021919E-4]:6.827238100868E-1,((((40[&rate=6.41761481021919E-4]:4.725598714238E-1,16[&rate=6.41761481021919E-4]:2.558052797541E0)[&rate=6.41761481021919E-4]:1.483387845642E-2,((((99[&rate=6.41761481021919E-4]:4.751481031081E-1,96[&rate=6.41761481021919E-4]:4.396289774252E-1)[&rate=6.41761481021919E-4]:3.867546109933E-2,98[&rate=6.41761481021919E-4]:4.919656407102E-1)[&rate=6.41761481021919E-4]:6.578697247451E-3,97[&rate=6.41761481021919E-4]:2.990907860451E-1)[&rate=6.41761481021919E-4]:2.502080928974E-2,((100[&rate=6.41761481021919E-4]:4.557686438036E-2,94[&rate=6.41761481021919E-4]:4.557686438036E-2)[&rate=6.41761481021919E-4]:2.654487732406E-1,95[&rate=6.41761481021919E-4]:3.95725091173E-1)[&rate=6.41761481021919E-4]:1.387690178231E-1)[&rate=6.41761481021919E-4]:9.224390317911E-2)[&rate=6.41761481021919E-4]:3.410928837999E-2,(2[&rate=6.41761481021919E-4]:6.863230737197E-1,((26[&rate=6.41761481021919E-4]:4.574842763137E-1,(7[&rate=6.41761481021919E-4]:1.969199842718E-1,8[&rate=6.41761481021919E-4]:1.969199842718E-1)[&rate=6.41761481021919E-4]:1.537149769735E-1)[&rate=6.41761481021919E-4]:1.561276092892E-2,(31[&rate=6.41761481021919E-4]:5.166272166871E-1,(22[&rate=6.41761481021919E-4]:3.321081581656E-1,27[&rate=6.41761481021919E-4]:3.4854651433E-1)[&rate=6.41761481021919E-4]:1.297245379734E-1)[&rate=6.41761481021919E-4]:3.054369940061E-4)[&rate=6.41761481021919E-4]:3.967876803127E-1)[&rate=6.41761481021919E-4]:1.79190576737E0)[&rate=6.41761481021919E-4]:7.103380737277E-2,((147[&rate=6.41761481021919E-4]:5.016087886635E-1,(((((((((140[&rate=6.41761481021919E-4]:3.961818195137E-1,11[&rate=6.41761481021919E-4]:4.153599017055E-1)[&rate=6.41761481021919E-4]:6.593450185692E-2,((25[&rate=6.41761481021919E-4]:3.063030842934E-1,20[&rate=6.41761481021919E-4]:2.871250021017E-1)[&rate=6.41761481021919E-4]:7.656563532097E-2,23[&rate=6.41761481021919E-4]:3.719098155047E-1)[&rate=6.41761481021919E-4]:1.943160949068E-1)[&rate=6.41761481021919E-4]:5.244605518949E-1,(24[&rate=6.41761481021919E-4]:8.896158614027E-1,((28[&rate=6.41761481021919E-4]:7.455521823118E-1,(21[&rate=6.41761481021919E-4]:6.349341964995E-1,17[&rate=6.41761481021919E-4]:6.047972101981E-1)[&rate=6.41761481021919E-4]:8.596045156583E-2)[&rate=6.41761481021919E-4]:5.490567148619E-2,1[&rate=6.41761481021919E-4]:1.415648393504E-2)[&rate=6.41761481021919E-4]:9.463745965944E-2)[&rate=6.41761481021919E-4]:2.120295050134E-1)[&rate=6.41761481021919E-4]:1.015935504918E-1,102[&rate=6.41761481021919E-4]:4.159508129159E-2)[&rate=6.41761481021919E-4]:1.114431024115E-1,((((117[&rate=6.41761481021919E-4]:4.381951277886E-1,110[&rate=6.41761481021919E-4]:4.299759497063E-1)[&rate=6.41761481021919E-4]:9.225587364785E-2,105[&rate=6.41761481021919E-4]:5.003140151351E-1)[&rate=6.41761481021919E-4]:3.705309115426E-1,(((9[&rate=6.41761481021919E-4]:4.806343768246E-1,(14[&rate=6.41761481021919E-4]:2.104111592091E-1,(4[&rate=6.41761481021919E-4]:5.071789629014E-2,30[&rate=6.41761481021919E-4]:2.233206360162E-1)[&rate=6.41761481021919E-4]:1.021590163437E-1)[&rate=6.41761481021919E-4]:2.784423956976E-1)[&rate=6.41761481021919E-4]:1.717319285925E-1,113[&rate=6.41761481021919E-4]:6.605854834992E-1)[&rate=6.41761481021919E-4]:5.913609688232E-2,112[&rate=6.41761481021919E-4]:7.197215803815E-1)[&rate=6.41761481021919E-4]:1.7852060657E-1)[&rate=6.41761481021919E-4]:9.340149117571E-2,(((((109[&rate=6.41761481021919E-4]:2.941244537377E-1,114[&rate=6.41761481021919E-4]:2.146723989432E-1)[&rate=6.41761481021919E-4]:1.102285534527E-1,107[&rate=6.41761481021919E-4]:3.851749249987E-1)[&rate=6.41761481021919E-4]:5.088013111468E-2,108[&rate=6.41761481021919E-4]:4.33315330086E-1)[&rate=6.41761481021919E-4]:2.066587294154E-1,((13[&rate=6.41761481021919E-4]:3.19086019255E-1,19[&rate=6.41761481021919E-4]:3.574421836387E-1)[&rate=6.41761481021919E-4]:3.738604424757E-2,115[&rate=6.41761481021919E-4]:2.742802826807E-1)[&rate=6.41761481021919E-4]:3.081595302452E-1)[&rate=6.41761481021919E-4]:2.096660759792E-1,((((139[&rate=6.41761481021919E-4]:3.932181121732E-1,111[&rate=6.41761481021919E-4]:2.178756464199E-1)[&rate=6.41761481021919E-4]:8.204662227248E-2,(104[&rate=6.41761481021919E-4]:1.671937450861E-1,106[&rate=6.41761481021919E-4]:1.671937450861E-1)[&rate=6.41761481021919E-4]:1.162901674419E-1)[&rate=6.41761481021919E-4]:1.157747570905E-1,116[&rate=6.41761481021919E-4]:3.389846970157E-1)[&rate=6.41761481021919E-4]:2.226578374823E-1,(148[&rate=6.41761481021919E-4]:1.348318975586E-1,143[&rate=6.41761481021919E-4]:1.320921715313E-1)[&rate=6.41761481021919E-4]:4.651668013231E-1)[&rate=6.41761481021919E-4]:2.304633544071E-1)[&rate=6.41761481021919E-4]:1.173460084002E-1)[&rate=6.41761481021919E-4]:2.353671083155E-1)[&rate=6.41761481021919E-4]:4.134467885068E-2,(((141[&rate=6.41761481021919E-4]:2.788023640646E-1,145[&rate=6.41761481021919E-4]:2.815420900922E-1)[&rate=6.41761481021919E-4]:7.656032111785E-2,144[&rate=6.41761481021919E-4]:3.526229591551E-1)[&rate=6.41761481021919E-4]:2.998298310365E-1,142[&rate=6.41761481021919E-4]:6.579322422465E-1)[&rate=6.41761481021919E-4]:7.830259627731E-1)[&rate=6.41761481021919E-4]:1.365223462408E-1,((((10[&rate=6.41761481021919E-4]:3.743422799093E-1,15[&rate=6.41761481021919E-4]:4.126984442927E-1)[&rate=6.41761481021919E-4]:1.158823704765E-1,6[&rate=6.41761481021919E-4]:4.737862942214E-1)[&rate=6.41761481021919E-4]:3.161632228926E-2,(18[&rate=6.41761481021919E-4]:4.486554771871E-1,3[&rate=6.41761481021919E-4]:3.335869840365E-1)[&rate=6.41761481021919E-4]:1.197608379537E-1)[&rate=6.41761481021919E-4]:8.541587207809E-1,((88[&rate=6.41761481021919E-4]:7.64203784538E-2,89[&rate=6.41761481021919E-4]:9.011900859082E-2)[&rate=6.41761481021919E-4]:3.658465049871E-1,(((((85[&rate=6.41761481021919E-4]:8.158320043544E-2,83[&rate=6.41761481021919E-4]:8.158320043544E-2)[&rate=6.41761481021919E-4]:6.883053059704E-3,86[&rate=6.41761481021919E-4]:8.846625349515E-2)[&rate=6.41761481021919E-4]:1.261906469705E-2,(93[&rate=6.41761481021919E-4]:5.94515581737E-2,84[&rate=6.41761481021919E-4]:4.575292803669E-2)[&rate=6.41761481021919E-4]:5.533239015551E-2)[&rate=6.41761481021919E-4]:3.221124923492E-2,87[&rate=6.41761481021919E-4]:1.332965674271E-1)[&rate=6.41761481021919E-4]:3.478828893761E-2,((90[&rate=6.41761481021919E-4]:4.266469131595E-2,91[&rate=6.41761481021919E-4]:4.266469131595E-2)[&rate=6.41761481021919E-4]:8.016297970957E-2,92[&rate=6.41761481021919E-4]:1.228276710255E-1)[&rate=6.41761481021919E-4]:5.895581547621E-2)[&rate=6.41761481021919E-4]:2.741820270762E-1)[&rate=6.41761481021919E-4]:1.404965686727E0)[&rate=6.41761481021919E-4]:2.065893999608E-2)[&rate=6.41761481021919E-4]:3.759076539013E-1,101[&rate=6.41761481021919E-4]:7.013334106409E-1)[&rate=6.41761481021919E-4]:6.241142924939E-1,39[&rate=6.41761481021919E-4]:3.52283544141E-1)[&rate=6.41761481021919E-4]:9.194819534216E-2)[&rate=6.41761481021919E-4]:1.791077420091E-2,146[&rate=6.41761481021919E-4]:5.82361092919E-1)[&rate=6.41761481021919E-4]:1.303943319489E-1)[&rate=6.41761481021919E-4]:1.584929753829E-1)[&rate=6.41761481021919E-4]:2.968125226616E-1)[&rate=6.41761481021919E-4]:3.791848234401E-1,((67[&rate=6.41761481021919E-4]:1.938751355908E-1,(122[&rate=6.41761481021919E-4]:2.754143656496E-1,(123[&rate=6.41761481021919E-4]:7.822942657841E-2,124[&rate=6.41761481021919E-4]:7.549718614128E-2)[&rate=6.41761481021919E-4]:1.971849390712E-1)[&rate=6.41761481021919E-4]:4.197333202818E-1)[&rate=6.41761481021919E-4]:1.912852685117E-1,(66[&rate=6.41761481021919E-4]:2.985076293289E-1,(126[&rate=6.41761481021919E-4]:8.770963419648E-1,(119[&rate=6.41761481021919E-4]:6.682159524386E-1,(((138[&rate=6.41761481021919E-4]:1.760944034491E-1,136[&rate=6.41761481021919E-4]:4.458755413386E-2)[&rate=6.41761481021919E-4]:2.861119744886E-1,135[&rate=6.41761481021919E-4]:2.622063779376E-1)[&rate=6.41761481021919E-4]:2.934405163851E-2,120[&rate=6.41761481021919E-4]:5.436052240967E-1)[&rate=6.41761481021919E-4]:2.872031738306E-2)[&rate=6.41761481021919E-4]:9.9458291217E-1)[&rate=6.41761481021919E-4]:6.68585477049E-1)[&rate=6.41761481021919E-4]:8.665277477366E-2)[&rate=6.41761481021919E-4]:3.711953055704E-1)[&rate=6.41761481021919E-4]:1.048916125128E-1)[&rate=6.41761481021919E-4]:2.657203265359E-2,32[&rate=6.41761481021919E-4]:2.887847990176E-3)[&rate=6.41761481021919E-4]:1.762632969523E-2,33[&rate=6.41761481021919E-4]:2.599362974012E-2)[&rate=6.41761481021919E-4]:5.99041400327E-3,34[&rate=6.41761481021919E-4]:4.842239990776E-2);
tree STATE_8010000 [&joint=-20956.041274651026,lnP=-20956.041274651026] = [&R] ((33[&rate=6.532746362527801E-4]:1.726223544457E-2,34[&rate=6.532746362527801E-4]:3.370059160894E-2)[&rate=6.532746362527801E-4]:3.179272268004E-2,(32[&rate=6.532746362527801E-4]:2.274247079185E-2,((((68[&rate=6.532746362527801E-4]:4.575355794753E-1,(56[&rate=6.532746362527801E-4]:2.595802363605E-1,(55[&rate=6.532746362527801E-4]:2.504073355258E-1,(57[&rate=6.532746362527801E-4]:1.979944708805E-1,((59[&rate=6.532746362527801E-4]:1.157340485208E-1,54[&rate=6.532746362527801E-4]:7.748268240059E-2)[&rate=6.532746362527801E-4]:6.428228360527E-2,(37[&rate=6.532746362527801E-4]:1.606176944542E-1,58[&rate=6.532746362527801E-4]:1.41492011394E-1)[&rate=6.532746362527801E-4]:5.765000379215E-2)[&rate=6.532746362527801E-4]:1.524589831727E-2)[&rate=6.532746362527801E-4]:6.334182639409E-2)[&rate=6.532746362527801E-4]:9.1729008347E-3)[&rate=6.532746362527801E-4]:2.389389496721E-1)[&rate=6.532746362527801E-4]:3.732836579723E-1,(125[&rate=6.532746362527801E-4]:9.212355110385E-1,((((133[&rate=6.532746362527801E-4]:4.033157833602E-1,(137[&rate=6.532746362527801E-4]:2.263913473684E-1,134[&rate=6.532746362527801E-4]:1.551584706562E-1)[&rate=6.532746362527801E-4]:2.180203264028E-1)[&rate=6.532746362527801E-4]:7.502701045488E-1,53[&rate=6.532746362527801E-4]:3.715063909408E-1)[&rate=6.532746362527801E-4]:3.368662714654E-1,((((12[&rate=6.532746362527801E-4]:2.674820444799E-1,5[&rate=6.532746362527801E-4]:2.291258800964E-1)[&rate=6.532746362527801E-4]:1.355214773728E-1,29[&rate=6.532746362527801E-4]:5.098528369212E-1)[&rate=6.532746362527801E-4]:1.586733657833E-1,103[&rate=6.532746362527801E-4]:4.356494903757E-1)[&rate=6.532746362527801E-4]:1.768007659401E0,52[&rate=6.532746362527801E-4]:5.393634152163E-1)[&rate=6.532746362527801E-4]:1.772059685013E-1)[&rate=6.532746362527801E-4]:1.045708589151E-1,((75[&rate=6.532746362527801E-4]:6.645903462801E-1,((76[&rate=6.532746362527801E-4]:2.848292985407E-1,74[&rate=6.532746362527801E-4]:2.848292985407E-1)[&rate=6.532746362527801E-4]:2.296426464946E-1,70[&rate=6.532746362527801E-4]:4.761157806519E-1)[&rate=6.532746362527801E-4]:1.501184012448E-1)[&rate=6.532746362527801E-4]:1.123978638505E-1,((80[&rate=6.532746362527801E-4]:8.736016098212E-2,81[&rate=6.532746362527801E-4]:8.736016098212E-2)[&rate=6.532746362527801E-4]:3.115490664488E-1,((79[&rate=6.532746362527801E-4]:1.573319176325E-1,((71[&rate=6.532746362527801E-4]:9.190428797832E-2,82[&rate=6.532746362527801E-4]:1.275207263344E-1)[&rate=6.532746362527801E-4]:3.27429346107E-2,(78[&rate=6.532746362527801E-4]:9.191010855933E-2,72[&rate=6.532746362527801E-4]:6.999230034001E-2)[&rate=6.532746362527801E-4]:6.013437430373E-2)[&rate=6.532746362527801E-4]:5.28743476941E-3)[&rate=6.532746362527801E-4]:1.95985274629E-1,(77[&rate=6.532746362527801E-4]:2.105107728507E-1,73[&rate=6.532746362527801E-4]:2.159902249054E-1)[&rate=6.532746362527801E-4]:1.784228577669E-1)[&rate=6.532746362527801E-4]:5.381121325173E-2)[&rate=6.532746362527801E-4]:3.287639142067E-1)[&rate=6.532746362527801E-4]:7.824183698027E-1)[&rate=6.532746362527801E-4]:3.186745033784E-1)[&rate=6.532746362527801E-4]:7.625039307578E-2)[&rate=6.532746362527801E-4]:4.951547988108E-1,((67[&rate=6.532746362527801E-4]:2.037186241464E-1,((123[&rate=6.532746362527801E-4]:9.589774529421E-2,124[&rate=6.532746362527801E-4]:9.316550485708E-2)[&rate=6.532746362527801E-4]:3.43485915215E-2,122[&rate=6.532746362527801E-4]:1.302463368157E-1)[&rate=6.532746362527801E-4]:5.747448376713E-1)[&rate=6.532746362527801E-4]:1.117899073766E-1,(66[&rate=6.532746362527801E-4]:2.720439070352E-1,((119[&rate=6.532746362527801E-4]:1.683760807804E0,(120[&rate=6.532746362527801E-4]:1.491913803851E0,126[&rate=6.532746362527801E-4]:8.021016921657E-1)[&rate=6.532746362527801E-4]:9.595659299435E-2)[&rate=6.532746362527801E-4]:1.251934705539E-1,((138[&rate=6.532746362527801E-4]:1.846204905058E-1,136[&rate=6.532746362527801E-4]:5.311364119059E-2)[&rate=6.532746362527801E-4]:6.424574419143E-1,135[&rate=6.532746362527801E-4]:6.2707793242E-1)[&rate=6.532746362527801E-4]:8.339311404583E-1)[&rate=6.532746362527801E-4]:4.959663410063E-1)[&rate=6.532746362527801E-4]:4.346462448779E-2)[&rate=6.532746362527801E-4]:4.627448669631E-1)[&rate=6.532746362527801E-4]:3.970851208572E-2,(((36[&rate=6.532746362527801E-4]:2.211293271746E-1,(((((118[&rate=6.532746362527801E-4]:8.971536342011E-1,(69[&rate=6.532746362527801E-4]:8.316486054994E-1,((129[&rate=6.532746362527801E-4]:2.053374350136E-1,(132[&rate=6.532746362527801E-4]:1.543881649E-1,130[&rate=6.532746362527801E-4]:1.516484388726E-1)[&rate=6.532746362527801E-4]:5.368899614098E-2)[&rate=6.532746362527801E-4]:3.163932396275E-2,131[&rate=6.532746362527801E-4]:2.397164850037E-1)[&rate=6.532746362527801E-4]:4.467266410434E-1)[&rate=6.532746362527801E-4]:7.646393281134E-2)[&rate=6.532746362527801E-4]:5.338721228304E-1,(((65[&rate=6.532746362527801E-4]:1.745244901827E-1,62[&rate=6.532746362527801E-4]:3.663053121005E-1)[&rate=6.532746362527801E-4]:4.4109334269E-2,(64[&rate=6.532746362527801E-4]:1.679592491193E-1,60[&rate=6.532746362527801E-4]:1.727431761256E-2)[&rate=6.532746362527801E-4]:2.013595068392E-1)[&rate=6.532746362527801E-4]:1.859203317702E-1,(63[&rate=6.532746362527801E-4]:6.62315425778E-2,61[&rate=6.532746362527801E-4]:1.073274329888E-1)[&rate=6.532746362527801E-4]:4.890075451508E-1)[&rate=6.532746362527801E-4]:8.346907788918E-1)[&rate=6.532746362527801E-4]:1.734717907115E-3,128[&rate=6.532746362527801E-4]:1.293034447541E0)[&rate=6.532746362527801E-4]:2.857095193282E-2,(127[&rate=6.532746362527801E-4]:2.066041676647E0,121[&rate=6.532746362527801E-4]:1.624945786236E0)[&rate=6.532746362527801E-4]:2.939198872106E-1)[&rate=6.532746362527801E-4]:9.930609306747E-2,(45[&rate=6.532746362527801E-4]:5.042197137726E-1,((46[&rate=6.532746362527801E-4]:3.996204923097E-1,(43[&rate=6.532746362527801E-4]:3.978706989099E-1,(41[&rate=6.532746362527801E-4]:2.034874401643E-1,(48[&rate=6.532746362527801E-4]:2.137360881645E-1,42[&rate=6.532746362527801E-4]:1.754847220443E-1)[&rate=6.532746362527801E-4]:3.346719899427E-2)[&rate=6.532746362527801E-4]:1.397384500026E-1)[&rate=6.532746362527801E-4]:1.749793399831E-3)[&rate=6.532746362527801E-4]:8.647251351458E-2,((49[&rate=6.532746362527801E-4]:2.891631483354E-1,50[&rate=6.532746362527801E-4]:2.891631483354E-1)[&rate=6.532746362527801E-4]:7.353056599014E-2,(44[&rate=6.532746362527801E-4]:2.729984755888E-1,(47[&rate=6.532746362527801E-4]:2.114299702337E-1,51[&rate=6.532746362527801E-4]:1.841075658622E-1)[&rate=6.532746362527801E-4]:6.703298622935E-2)[&rate=6.532746362527801E-4]:1.170176431082E-1)[&rate=6.532746362527801E-4]:9.061240625306E-2)[&rate=6.532746362527801E-4]:2.632342925965E-2)[&rate=6.532746362527801E-4]:1.432955664776E-1)[&rate=6.532746362527801E-4]:2.82409615455E-1)[&rate=6.532746362527801E-4]:6.724962793497E-2,35[&rate=6.532746362527801E-4]:2.418036126438E-1)[&rate=6.532746362527801E-4]:4.349315100906E-1,(38[&rate=6.532746362527801E-4]:9.074654739752E-1,(((147[&rate=6.532746362527801E-4]:4.94185287148E-1,((((((3[&rate=6.532746362527801E-4]:8.283662860648E-1,((((90[&rate=6.532746362527801E-4]:2.940474729657E-3,91[&rate=6.532746362527801E-4]:2.940474729657E-3)[&rate=6.532746362527801E-4]:4.127433537688E-2,92[&rate=6.532746362527801E-4]:4.421481010654E-2)[&rate=6.532746362527801E-4]:1.530012078836E-1,(87[&rate=6.532746362527801E-4]:1.775025779666E-1,((((93[&rate=6.532746362527801E-4]:2.894162544576E-2,84[&rate=6.532746362527801E-4]:1.524299530874E-2)[&rate=6.532746362527801E-4]:8.714335693055E-2,83[&rate=6.532746362527801E-4]:1.023863522393E-1)[&rate=6.532746362527801E-4]:5.437456156159E-3,85[&rate=6.532746362527801E-4]:1.078238083955E-1)[&rate=6.532746362527801E-4]:4.667127118419E-2,86[&rate=6.532746362527801E-4]:1.544950795796E-1)[&rate=6.532746362527801E-4]:2.300749838699E-2)[&rate=6.532746362527801E-4]:6.014809886472E-3)[&rate=6.532746362527801E-4]:5.306742177075E-2,(88[&rate=6.532746362527801E-4]:7.09574092197E-2,89[&rate=6.532746362527801E-4]:8.465603935672E-2)[&rate=6.532746362527801E-4]:1.656274004042E-1)[&rate=6.532746362527801E-4]:1.131507503838E0)[&rate=6.532746362527801E-4]:7.352830869565E-2,((6[&rate=6.532746362527801E-4]:6.643132548394E-1,(10[&rate=6.532746362527801E-4]:4.882859271081E-1,15[&rate=6.532746362527801E-4]:5.266420914916E-1)[&rate=6.532746362527801E-4]:1.924656838957E-1)[&rate=6.532746362527801E-4]:6.853948487518E-2,18[&rate=6.532746362527801E-4]:7.958664383447E-1)[&rate=6.532746362527801E-4]:2.210966495663E-1)[&rate=6.532746362527801E-4]:3.538827321753E-1,(((((105[&rate=6.532746362527801E-4]:5.025533187798E-1,110[&rate=6.532746362527801E-4]:5.244711269988E-1)[&rate=6.532746362527801E-4]:2.203769122125E-1,(((9[&rate=6.532746362527801E-4]:6.217620700899E-1,117[&rate=6.532746362527801E-4]:6.327209741996E-1)[&rate=6.532746362527801E-4]:7.202282647679E-3,112[&rate=6.532746362527801E-4]:6.371835308197E-1)[&rate=6.532746362527801E-4]:7.421207032985E-2,(((30[&rate=6.532746362527801E-4]:5.138621136153E-1,4[&rate=6.532746362527801E-4]:3.412593738893E-1)[&rate=6.532746362527801E-4]:1.527935960708E-1,14[&rate=6.532746362527801E-4]:5.515872165352E-1)[&rate=6.532746362527801E-4]:1.090705087752E-1,113[&rate=6.532746362527801E-4]:6.606577253104E-1)[&rate=6.532746362527801E-4]:5.073787583909E-2)[&rate=6.532746362527801E-4]:3.89318901165E-2)[&rate=6.532746362527801E-4]:2.619942579542E-1,(116[&rate=6.532746362527801E-4]:8.843627380205E-1,((((114[&rate=6.532746362527801E-4]:4.118555742212E-1,109[&rate=6.532746362527801E-4]:4.913076290157E-1)[&rate=6.532746362527801E-4]:8.875873459045E-2,(107[&rate=6.532746362527801E-4]:1.922729501271E-1,108[&rate=6.532746362527801E-4]:1.895332240997E-1)[&rate=6.532746362527801E-4]:3.686153312874E-1)[&rate=6.532746362527801E-4]:1.650676168875E-1,(115[&rate=6.532746362527801E-4]:6.575150931703E-1,(13[&rate=6.532746362527801E-4]:4.225065592608E-1,19[&rate=6.532746362527801E-4]:4.608627236444E-1)[&rate=6.532746362527801E-4]:3.172003147315E-1)[&rate=6.532746362527801E-4]:8.166832528816E-3)[&rate=6.532746362527801E-4]:2.167263987756E-1,((148[&rate=6.532746362527801E-4]:3.649825731163E-1,143[&rate=6.532746362527801E-4]:3.62242847089E-1)[&rate=6.532746362527801E-4]:4.632973083781E-1,((139[&rate=6.532746362527801E-4]:8.024122016146E-1,(104[&rate=6.532746362527801E-4]:5.379510680433E-1,106[&rate=6.532746362527801E-4]:5.379510680433E-1)[&rate=6.532746362527801E-4]:7.268031165353E-2)[&rate=6.532746362527801E-4]:4.489871078626E-3,111[&rate=6.532746362527801E-4]:6.315596069399E-1)[&rate=6.532746362527801E-4]:2.35076438938E-1)[&rate=6.532746362527801E-4]:9.248460736406E-2)[&rate=6.532746362527801E-4]:1.954413545683E-3)[&rate=6.532746362527801E-4]:4.576723037789E-2)[&rate=6.532746362527801E-4]:1.241743265117E-1,(((145[&rate=6.532746362527801E-4]:8.302240345776E-2,141[&rate=6.532746362527801E-4]:8.028267743018E-2)[&rate=6.532746362527801E-4]:3.294017598141E-2,144[&rate=6.532746362527801E-4]:1.104831273842E-1)[&rate=6.532746362527801E-4]:5.043124331353E-1,142[&rate=6.532746362527801E-4]:6.202750125745E-1)[&rate=6.532746362527801E-4]:6.888238028838E-1)[&rate=6.532746362527801E-4]:1.496290678713E-3,(102[&rate=6.532746362527801E-4]:2.601082346318E-2,((((28[&rate=6.532746362527801E-4]:6.01942229256E-1,(21[&rate=6.532746362527801E-4]:5.287962939512E-1,17[&rate=6.532746362527801E-4]:4.986593076498E-1)[&rate=6.532746362527801E-4]:4.848840105837E-2)[&rate=6.532746362527801E-4]:2.35473019993E-1,1[&rate=6.532746362527801E-4]:5.111387938606E-2)[&rate=6.532746362527801E-4]:1.117514220856E-1,24[&rate=6.532746362527801E-4]:9.436872192799E-1)[&rate=6.532746362527801E-4]:1.246694579879E-1,((140[&rate=6.532746362527801E-4]:5.319638316037E-1,11[&rate=6.532746362527801E-4]:5.511419137955E-1)[&rate=6.532746362527801E-4]:1.451403243485E-1,((25[&rate=6.532746362527801E-4]:3.277297486594E-1,20[&rate=6.532746362527801E-4]:3.085516664677E-1)[&rate=6.532746362527801E-4]:2.078358487638E-1,23[&rate=6.532746362527801E-4]:5.246066933136E-1)[&rate=6.532746362527801E-4]:2.566070516796E-1)[&rate=6.532746362527801E-4]:2.76184028165E-1)[&rate=6.532746362527801E-4]:1.192979818117E-1)[&rate=6.532746362527801E-4]:3.800894020795E-2)[&rate=6.532746362527801E-4]:1.944972892919E-1)[&rate=6.532746362527801E-4]:5.555085687287E-1,101[&rate=6.532746362527801E-4]:8.085461696368E-1)[&rate=6.532746362527801E-4]:4.4962478363E-1,(((26[&rate=6.532746362527801E-4]:7.609749140879E-1,(7[&rate=6.532746362527801E-4]:3.807537288441E-1,8[&rate=6.532746362527801E-4]:3.807537288441E-1)[&rate=6.532746362527801E-4]:2.733718701753E-1)[&rate=6.532746362527801E-4]:3.375326864014E-3,(31[&rate=6.532746362527801E-4]:6.36056023639E-1,(22[&rate=6.532746362527801E-4]:2.204841070937E-1,27[&rate=6.532746362527801E-4]:2.369224632581E-1)[&rate=6.532746362527801E-4]:3.607773959972E-1)[&rate=6.532746362527801E-4]:1.721298337514E-1)[&rate=6.532746362527801E-4]:4.515502191044E-2,2[&rate=6.532746362527801E-4]:6.259436190267E-1)[&rate=6.532746362527801E-4]:1.615788978076E0)[&rate=6.532746362527801E-4]:1.014235013685E-1,((16[&rate=6.532746362527801E-4]:2.358476017754E0,97[&rate=6.532746362527801E-4]:2.019448402705E-1)[&rate=6.532746362527801E-4]:3.914622437059E-2,146[&rate=6.532746362527801E-4]:4.323478952422E-1)[&rate=6.532746362527801E-4]:7.430097963422E-2)[&rate=6.532746362527801E-4]:5.037794232615E-2)[&rate=6.532746362527801E-4]:1.269090748612E-2,(((98[&rate=6.532746362527801E-4]:4.547455475211E-1,(95[&rate=6.532746362527801E-4]:4.365306554436E-1,(100[&rate=6.532746362527801E-4]:3.042717093814E-1,94[&rate=6.532746362527801E-4]:3.042717093814E-1)[&rate=6.532746362527801E-4]:4.755949251018E-2)[&rate=6.532746362527801E-4]:2.91438538262E-2)[&rate=6.532746362527801E-4]:8.376624356549E-3,(99[&rate=6.532746362527801E-4]:3.779620101804E-1,96[&rate=6.532746362527801E-4]:3.424428844975E-1)[&rate=6.532746362527801E-4]:1.070180851945E-1)[&rate=6.532746362527801E-4]:1.043599661217E-1,39[&rate=6.532746362527801E-4]:4.39066837453E-1)[&rate=6.532746362527801E-4]:1.04323080008E-2)[&rate=6.532746362527801E-4]:6.357184016542E-2,40[&rate=6.532746362527801E-4]:5.130709856192E-1)[&rate=6.532746362527801E-4]:4.62700499285E-1)[&rate=6.532746362527801E-4]:3.716350952747E-1)[&rate=6.532746362527801E-4]:1.412267878374E-1)[&rate=6.532746362527801E-4]:8.971206706923E-2)[&rate=6.532746362527801E-4]:2.083303527805E-2);
tree STATE_8100000 [&joint=-20969.707100043986,lnP=-20969.707100043986] = [&R] (((((67[&rate=6.099792097660409E-4]:1.762266513097E-1,(122[&rate=6.099792097660409E-4]:2.620425815392E-1,(124[&rate=6.099792097660409E-4]:1.54942212148E-1,123[&rate=6.099792097660409E-4]:1.576744525852E-1)[&rate=6.099792097660409E-4]:1.04368128954E-1)[&rate=6.099792097660409E-4]:4.154566201112E-1)[&rate=6.099792097660409E-4]:1.745807384786E-1,(66[&rate=6.099792097660409E-4]:7.056233806172E-2,(((((138[&rate=6.099792097660409E-4]:2.640465109435E-1,136[&rate=6.099792097660409E-4]:1.325396616283E-1)[&rate=6.099792097660409E-4]:2.586048663302E-1,135[&rate=6.099792097660409E-4]:3.226513772736E-1)[&rate=6.099792097660409E-4]:1.996347142594E-1,120[&rate=6.099792097660409E-4]:7.743408860536E-1)[&rate=6.099792097660409E-4]:9.089509008119E-3,119[&rate=6.099792097660409E-4]:8.793208060206E-1)[&rate=6.099792097660409E-4]:9.356181633852E-1,126[&rate=6.099792097660409E-4]:1.029236446762E0)[&rate=6.099792097660409E-4]:2.885000809847E-1)[&rate=6.099792097660409E-4]:2.802450517266E-1)[&rate=6.099792097660409E-4]:4.068563048562E-1,((68[&rate=6.099792097660409E-4]:3.618227710832E-1,(57[&rate=6.099792097660409E-4]:3.334284145862E-1,((((37[&rate=6.099792097660409E-4]:1.814014040784E-1,59[&rate=6.099792097660409E-4]:1.431500379582E-1)[&rate=6.099792097660409E-4]:6.351541646629E-2,(54[&rate=6.099792097660409E-4]:1.302818597243E-1,58[&rate=6.099792097660409E-4]:1.876589089046E-1)[&rate=6.099792097660409E-4]:3.813222857996E-2)[&rate=6.099792097660409E-4]:1.211957288256E-2,56[&rate=6.099792097660409E-4]:2.105883059955E-1)[&rate=6.099792097660409E-4]:1.069287254199E-1,55[&rate=6.099792097660409E-4]:3.175170314154E-1)[&rate=6.099792097660409E-4]:4.982421422056E-3)[&rate=6.099792097660409E-4]:8.030692480317E-2)[&rate=6.099792097660409E-4]:4.509405625009E-1,(125[&rate=6.099792097660409E-4]:9.157423275555E-1,(((75[&rate=6.099792097660409E-4]:5.659127386883E-1,((74[&rate=6.099792097660409E-4]:5.039200423545E-1,70[&rate=6.099792097660409E-4]:4.655638779711E-1)[&rate=6.099792097660409E-4]:9.381829024587E-3,76[&rate=6.099792097660409E-4]:5.133018713791E-1)[&rate=6.099792097660409E-4]:5.261086730919E-2)[&rate=6.099792097660409E-4]:1.592856783281E-1,((82[&rate=6.099792097660409E-4]:4.043092510188E-1,(79[&rate=6.099792097660409E-4]:2.881905280788E-1,(72[&rate=6.099792097660409E-4]:8.499152666995E-2,78[&rate=6.099792097660409E-4]:1.069093348893E-1)[&rate=6.099792097660409E-4]:1.812811931895E-1)[&rate=6.099792097660409E-4]:1.078995448579E-1)[&rate=6.099792097660409E-4]:1.748866132167E-1,(((80[&rate=6.099792097660409E-4]:2.294845244254E-2,81[&rate=6.099792097660409E-4]:2.294845244254E-2)[&rate=6.099792097660409E-4]:4.366196507388E-1,77[&rate=6.099792097660409E-4]:5.034037196198E-1)[&rate=6.099792097660409E-4]:6.703503451205E-2,(73[&rate=6.099792097660409E-4]:1.466076998985E-1,71[&rate=6.099792097660409E-4]:7.81145492137E-2)[&rate=6.099792097660409E-4]:4.29310506288E-1)[&rate=6.099792097660409E-4]:3.615437037763E-2)[&rate=6.099792097660409E-4]:1.131258404522E-1)[&rate=6.099792097660409E-4]:7.910482376273E-1,((((133[&rate=6.099792097660409E-4]:5.502686393446E-1,(134[&rate=6.099792097660409E-4]:3.152610278068E-1,137[&rate=6.099792097660409E-4]:3.86493904519E-1)[&rate=6.099792097660409E-4]:2.048706252366E-1)[&rate=6.099792097660409E-4]:6.704032880511E-1,52[&rate=6.099792097660409E-4]:4.467891517388E-1)[&rate=6.099792097660409E-4]:1.226508676182E-2,(((12[&rate=6.099792097660409E-4]:1.340610664285E-1,5[&rate=6.099792097660409E-4]:9.570490204507E-2)[&rate=6.099792097660409E-4]:2.207965823631E-1,29[&rate=6.099792097660409E-4]:4.617069638601E-1)[&rate=6.099792097660409E-4]:3.289953611756E-1,103[&rate=6.099792097660409E-4]:5.578256127069E-1)[&rate=6.099792097660409E-4]:1.565522360355E0)[&rate=6.099792097660409E-4]:2.526371195659E-1,53[&rate=6.099792097660409E-4]:7.034946367552E-1)[&rate=6.099792097660409E-4]:6.628895927632E-2)[&rate=6.099792097660409E-4]:3.563412451852E-1)[&rate=6.099792097660409E-4]:6.368767269535E-2)[&rate=6.099792097660409E-4]:4.926209988327E-1)[&rate=6.099792097660409E-4]:6.756294738327E-2,((((127[&rate=6.099792097660409E-4]:2.559977370492E0,(36[&rate=6.099792097660409E-4]:8.351436060959E-3,121[&rate=6.099792097660409E-4]:2.087803490855E0)[&rate=6.099792097660409E-4]:3.107798922577E-2)[&rate=6.099792097660409E-4]:1.896280578741E-1,35[&rate=6.099792097660409E-4]:1.824821406951E-1)[&rate=6.099792097660409E-4]:1.160692508101E-1,((((51[&rate=6.099792097660409E-4]:4.657921104919E-1,(44[&rate=6.099792097660409E-4]:3.069598324208E-1,47[&rate=6.099792097660409E-4]:3.12424313295E-1)[&rate=6.099792097660409E-4]:1.806902015684E-1)[&rate=6.099792097660409E-4]:1.083985096875E-1,((((48[&rate=6.099792097660409E-4]:2.672660801323E-1,42[&rate=6.099792097660409E-4]:2.290147140121E-1)[&rate=6.099792097660409E-4]:1.534541225576E-1,41[&rate=6.099792097660409E-4]:3.770043556954E-1)[&rate=6.099792097660409E-4]:9.551406479004E-2,(46[&rate=6.099792097660409E-4]:3.712898092855E-1,43[&rate=6.099792097660409E-4]:3.712898092855E-1)[&rate=6.099792097660409E-4]:1.558734199429E-1)[&rate=6.099792097660409E-4]:4.411009321238E-2,(50[&rate=6.099792097660409E-4]:4.331795760842E-1,49[&rate=6.099792097660409E-4]:4.331795760842E-1)[&rate=6.099792097660409E-4]:1.053068611109E-1)[&rate=6.099792097660409E-4]:3.023970211008E-2)[&rate=6.099792097660409E-4]:4.413319519457E-2,45[&rate=6.099792097660409E-4]:6.374494984341E-1)[&rate=6.099792097660409E-4]:2.802274054324E-1,((((69[&rate=6.099792097660409E-4]:5.763396680362E-1,118[&rate=6.099792097660409E-4]:5.653807639266E-1)[&rate=6.099792097660409E-4]:4.442806698265E-2,(131[&rate=6.099792097660409E-4]:2.734781326518E-1,(129[&rate=6.099792097660409E-4]:1.497303123999E-1,(130[&rate=6.099792097660409E-4]:1.293257588612E-1,132[&rate=6.099792097660409E-4]:1.320654848886E-1)[&rate=6.099792097660409E-4]:2.040455353865E-2)[&rate=6.099792097660409E-4]:1.210080942245E-1)[&rate=6.099792097660409E-4]:2.020841229149E-1)[&rate=6.099792097660409E-4]:8.017951159736E-1,((62[&rate=6.099792097660409E-4]:5.243079608425E-1,((65[&rate=6.099792097660409E-4]:3.250044247073E-1,64[&rate=6.099792097660409E-4]:4.75689356214E-1)[&rate=6.099792097660409E-4]:4.186616039981E-3,60[&rate=6.099792097660409E-4]:3.291910407472E-1)[&rate=6.099792097660409E-4]:3.336098177471E-3)[&rate=6.099792097660409E-4]:2.930020242227E-1,(63[&rate=6.099792097660409E-4]:3.410885109296E-2,61[&rate=6.099792097660409E-4]:7.520474150401E-2)[&rate=6.099792097660409E-4]:7.421052435612E-1)[&rate=6.099792097660409E-4]:5.942939618177E-1)[&rate=6.099792097660409E-4]:1.807514981444E-2,128[&rate=6.099792097660409E-4]:1.2899530693E0)[&rate=6.099792097660409E-4]:4.011200468579E-1)[&rate=6.099792097660409E-4]:1.36245398635E-1)[&rate=6.099792097660409E-4]:4.575888781435E-1,(38[&rate=6.099792097660409E-4]:8.019709137696E-1,((98[&rate=6.099792097660409E-4]:6.323780628308E-1,((95[&rate=6.099792097660409E-4]:5.468940635317E-1,(100[&rate=6.099792097660409E-4]:4.142248357223E-1,94[&rate=6.099792097660409E-4]:4.142248357223E-1)[&rate=6.099792097660409E-4]:4.79697742574E-2)[&rate=6.099792097660409E-4]:7.793377771126E-2,((96[&rate=6.099792097660409E-4]:5.369385218172E-1,40[&rate=6.099792097660409E-4]:4.221844234565E-1)[&rate=6.099792097660409E-4]:3.243568243377E-2,99[&rate=6.099792097660409E-4]:6.048933299338E-1)[&rate=6.099792097660409E-4]:3.086347305767E-2)[&rate=6.099792097660409E-4]:1.84791833365E-2)[&rate=6.099792097660409E-4]:2.673576563306E-1,(((((26[&rate=6.099792097660409E-4]:5.472278143842E-1,(7[&rate=6.099792097660409E-4]:1.126909613674E-1,8[&rate=6.099792097660409E-4]:1.126909613674E-1)[&rate=6.099792097660409E-4]:3.276875379483E-1)[&rate=6.099792097660409E-4]:2.137575190666E-1,((22[&rate=6.099792097660409E-4]:2.482916617462E-1,27[&rate=6.099792097660409E-4]:2.647300179106E-1)[&rate=6.099792097660409E-4]:4.575994682123E-1,(31[&rate=6.099792097660409E-4]:5.810367249468E-1,2[&rate=6.099792097660409E-4]:3.536394646727E-1)[&rate=6.099792097660409E-4]:1.796489255598E-1)[&rate=6.099792097660409E-4]:4.413529938265E-2)[&rate=6.099792097660409E-4]:1.620456035476E0,146[&rate=6.099792097660409E-4]:3.61372501497E-1)[&rate=6.099792097660409E-4]:1.972322808728E-1,(147[&rate=6.099792097660409E-4]:4.171784462951E-1,(((((6[&rate=6.099792097660409E-4]:6.043903003578E-1,(10[&rate=6.099792097660409E-4]:3.981076027397E-1,15[&rate=6.099792097660409E-4]:4.364637671231E-1)[&rate=6.099792097660409E-4]:2.227210537825E-1)[&rate=6.099792097660409E-4]:7.051224907922E-3,18[&rate=6.099792097660409E-4]:6.744552238959E-1)[&rate=6.099792097660409E-4]:8.93567128521E-2,((((87[&rate=6.099792097660409E-4]:2.195720198072E-1,(85[&rate=6.099792097660409E-4]:1.801677997986E-1,((84[&rate=6.099792097660409E-4]:1.423370066388E-2,93[&rate=6.099792097660409E-4]:2.79323308009E-2)[&rate=6.099792097660409E-4]:1.12657263579E-1,(86[&rate=6.099792097660409E-4]:1.076382477278E-1,83[&rate=6.099792097660409E-4]:1.076382477278E-1)[&rate=6.099792097660409E-4]:1.925271651507E-2)[&rate=6.099792097660409E-4]:5.327683555572E-2)[&rate=6.099792097660409E-4]:3.940422000868E-2)[&rate=6.099792097660409E-4]:9.619959772932E-3,(92[&rate=6.099792097660409E-4]:1.169725686365E-1,(91[&rate=6.099792097660409E-4]:4.89894958749E-2,90[&rate=6.099792097660409E-4]:4.89894958749E-2)[&rate=6.099792097660409E-4]:6.798307276159E-2)[&rate=6.099792097660409E-4]:1.259180410807E-1)[&rate=6.099792097660409E-4]:1.795336264945E-1,(88[&rate=6.099792097660409E-4]:6.979106111314E-2,89[&rate=6.099792097660409E-4]:8.348969125015E-2)[&rate=6.099792097660409E-4]:3.389345449615E-1)[&rate=6.099792097660409E-4]:7.159034806237E-1,3[&rate=6.099792097660409E-4]:5.849030593012E-1)[&rate=6.099792097660409E-4]:6.384038429617E-2)[&rate=6.099792097660409E-4]:7.563586927211E-1,((((24[&rate=6.099792097660409E-4]:7.199262340382E-1,17[&rate=6.099792097660409E-4]:6.706111655451E-1)[&rate=6.099792097660409E-4]:1.469517201746E-1,(1[&rate=6.099792097660409E-4]:2.855316655386E-2,(21[&rate=6.099792097660409E-4]:7.054119580484E-1,28[&rate=6.099792097660409E-4]:7.300694922948E-1)[&rate=6.099792097660409E-4]:8.478504412196E-2)[&rate=6.099792097660409E-4]:5.750286985073E-2)[&rate=6.099792097660409E-4]:5.211140495913E-1,(((110[&rate=6.099792097660409E-4]:6.341569555597E-1,105[&rate=6.099792097660409E-4]:6.122391473406E-1)[&rate=6.099792097660409E-4]:1.076161648098E-1,(117[&rate=6.099792097660409E-4]:6.928016190689E-1,(9[&rate=6.099792097660409E-4]:6.556302317833E-1,(((14[&rate=6.099792097660409E-4]:4.267286673098E-1,(30[&rate=6.099792097660409E-4]:2.335175848994E-1,4[&rate=6.099792097660409E-4]:6.091484517333E-2)[&rate=6.099792097660409E-4]:3.082795755613E-1)[&rate=6.099792097660409E-4]:1.993769880004E-1,112[&rate=6.099792097660409E-4]:6.261056553102E-1)[&rate=6.099792097660409E-4]:3.020384877627E-2,113[&rate=6.099792097660409E-4]:6.563095040865E-1)[&rate=6.099792097660409E-4]:7.53990577893E-3)[&rate=6.099792097660409E-4]:2.621248317589E-2)[&rate=6.099792097660409E-4]:5.71906793829E-2)[&rate=6.099792097660409E-4]:3.653640270757E-1,((116[&rate=6.099792097660409E-4]:6.145332257502E-1,((115[&rate=6.099792097660409E-4]:3.162602885137E-1,(13[&rate=6.099792097660409E-4]:3.843997079901E-1,19[&rate=6.099792097660409E-4]:4.227558723738E-1)[&rate=6.099792097660409E-4]:1.40523613454E-2)[&rate=6.099792097660409E-4]:2.504217673556E-1,((148[&rate=6.099792097660409E-4]:1.271334074603E-1,143[&rate=6.099792097660409E-4]:1.243936814329E-1)[&rate=6.099792097660409E-4]:3.141852551624E-1,(111[&rate=6.099792097660409E-4]:3.919062242389E-1,(139[&rate=6.099792097660409E-4]:5.084924485574E-1,(106[&rate=6.099792097660409E-4]:1.599687846666E-1,104[&rate=6.099792097660409E-4]:1.599687846666E-1)[&rate=6.099792097660409E-4]:1.56742841973E-1)[&rate=6.099792097660409E-4]:5.875624143484E-2)[&rate=6.099792097660409E-4]:8.77686027673E-2)[&rate=6.099792097660409E-4]:1.637195576303E-1)[&rate=6.099792097660409E-4]:4.785116988085E-2)[&rate=6.099792097660409E-4]:5.299371121533E-2,((109[&rate=6.099792097660409E-4]:2.451269052363E-1,114[&rate=6.099792097660409E-4]:1.656748504418E-1)[&rate=6.099792097660409E-4]:2.11512611182E-1,(108[&rate=6.099792097660409E-4]:2.010489142406E-1,107[&rate=6.099792097660409E-4]:2.03788640268E-1)[&rate=6.099792097660409E-4]:2.336727939586E-1)[&rate=6.099792097660409E-4]:2.903394753417E-1)[&rate=6.099792097660409E-4]:3.628978817125E-1)[&rate=6.099792097660409E-4]:1.877041714275E-1)[&rate=6.099792097660409E-4]:1.736188605082E-2,(((144[&rate=6.099792097660409E-4]:4.763981581819E-1,(145[&rate=6.099792097660409E-4]:1.102871455455E-1,141[&rate=6.099792097660409E-4]:1.075474195179E-1)[&rate=6.099792097660409E-4]:3.715904646914E-1)[&rate=6.099792097660409E-4]:1.814368650524E-1,142[&rate=6.099792097660409E-4]:6.633144752893E-1)[&rate=6.099792097660409E-4]:8.067286764758E-1,(((140[&rate=6.099792097660409E-4]:4.611464511566E-1,11[&rate=6.099792097660409E-4]:4.803245333483E-1)[&rate=6.099792097660409E-4]:2.310240031348E-1,(23[&rate=6.099792097660409E-4]:6.417441401131E-1,(25[&rate=6.099792097660409E-4]:4.771298253811E-1,20[&rate=6.099792097660409E-4]:4.579517431894E-1)[&rate=6.099792097660409E-4]:1.755732188416E-1)[&rate=6.099792097660409E-4]:1.545359032192E-1)[&rate=6.099792097660409E-4]:3.651955627394E-1,102[&rate=6.099792097660409E-4]:1.0790674565E-2)[&rate=6.099792097660409E-4]:2.126771347343E-1)[&rate=6.099792097660409E-4]:2.024224493929E-2)[&rate=6.099792097660409E-4]:1.641318081073E-1)[&rate=6.099792097660409E-4]:1.708808969804E-1,101[&rate=6.099792097660409E-4]:5.732433072714E-1)[&rate=6.099792097660409E-4]:7.597222488372E-1)[&rate=6.099792097660409E-4]:7.858480602005E-2)[&rate=6.099792097660409E-4]:4.118267084785E-2,(97[&rate=6.099792097660409E-4]:2.892507449304E-1,(16[&rate=6.099792097660409E-4]:2.444182123525E0,39[&rate=6.099792097660409E-4]:3.586891974076E-1)[&rate=6.099792097660409E-4]:1.599798889013E-3)[&rate=6.099792097660409E-4]:1.19279877686E-1)[&rate=6.099792097660409E-4]:2.917515446324E-1)[&rate=6.099792097660409E-4]:9.89565060836E-2)[&rate=6.099792097660409E-4]:5.565348023945E-1)[&rate=6.099792097660409E-4]:6.908637237917E-2)[&rate=6.099792097660409E-4]:7.740486163238E-2,((33[&rate=6.099792097660409E-4]:5.505401792109E-3,32[&rate=6.099792097660409E-4]:2.594973739445E-5)[&rate=6.099792097660409E-4]:1.809986737817E-3,34[&rate=6.099792097660409E-4]:2.37537446943E-2)[&rate=6.099792097660409E-4]:1.586406033583E-2);
tree STATE_8190000 [&joint=-20958.01203679807,lnP=-20958.01203679807] = [&R] (((66[&rate=5.3518468161434E-4]:2.683618615119E-1,(((120[&rate=5.3518468161434E-4]:1.114446483019E0,119[&rate=5.3518468161434E-4]:1.210336893978E0)[&rate=5.3518468161434E-4]:5.972524494161E-1,(135[&rate=5.3518468161434E-4]:9.439323539074E-1,(138[&rate=5.3518468161434E-4]:5.298888762745E-1,136[&rate=5.3518468161434E-4]:3.983820269593E-1)[&rate=5.3518468161434E-4]:6.140434776329E-1)[&rate=5.3518468161434E-4]:5.157117840068E-1)[&rate=5.3518468161434E-4]:1.278302933511E-1,126[&rate=5.3518468161434E-4]:1.149717114101E0)[&rate=5.3518468161434E-4]:3.658189370959E-1)[&rate=5.3518468161434E-4]:4.693128255376E-1,(67[&rate=5.3518468161434E-4]:3.792805127383E-1,((122[&rate=5.3518468161434E-4]:3.596194723813E-1,123[&rate=5.3518468161434E-4]:3.596194723813E-1)[&rate=5.3518468161434E-4]:8.028972149846E-3,124[&rate=5.3518468161434E-4]:3.64916204094E-1)[&rate=5.3518468161434E-4]:5.129046185479E-1)[&rate=5.3518468161434E-4]:3.583941743112E-1)[&rate=5.3518468161434E-4]:5.450002569876E-1,(33[&rate=5.3518468161434E-4]:2.652061728111E-1,(((((68[&rate=5.3518468161434E-4]:7.097073994686E-1,((((58[&rate=5.3518468161434E-4]:3.786958887044E-1,59[&rate=5.3518468161434E-4]:3.595702056443E-1)[&rate=5.3518468161434E-4]:7.292588480686E-3,37[&rate=5.3518468161434E-4]:4.051141602452E-1)[&rate=5.3518468161434E-4]:8.884470103465E-2,((56[&rate=5.3518468161434E-4]:3.542156933539E-1,55[&rate=5.3518468161434E-4]:3.542156933539E-1)[&rate=5.3518468161434E-4]:4.311621989893E-2,54[&rate=5.3518468161434E-4]:3.672772684442E-1)[&rate=5.3518468161434E-4]:5.017886059521E-2)[&rate=5.3518468161434E-4]:8.803744669461E-2,57[&rate=5.3518468161434E-4]:5.464771822914E-1)[&rate=5.3518468161434E-4]:2.151427854832E-1)[&rate=5.3518468161434E-4]:4.182228109757E-1,((((75[&rate=5.3518468161434E-4]:4.227174694923E-1,((74[&rate=5.3518468161434E-4]:3.51956157281E-1,70[&rate=5.3518468161434E-4]:3.135999928975E-1)[&rate=5.3518468161434E-4]:2.43347041709E-2,76[&rate=5.3518468161434E-4]:3.762908614519E-1)[&rate=5.3518468161434E-4]:4.642660804043E-2)[&rate=5.3518468161434E-4]:4.385746313538E-1,(((((79[&rate=5.3518468161434E-4]:5.987966531857E-2,71[&rate=5.3518468161434E-4]:3.248240504454E-2)[&rate=5.3518468161434E-4]:2.095988094491E-1,82[&rate=5.3518468161434E-4]:2.776976528498E-1)[&rate=5.3518468161434E-4]:4.138733066846E-2,(78[&rate=5.3518468161434E-4]:2.51685118904E-2,72[&rate=5.3518468161434E-4]:3.25070367109E-3)[&rate=5.3518468161434E-4]:2.856972935458E-1)[&rate=5.3518468161434E-4]:1.257320902801E-2,(73[&rate=5.3518468161434E-4]:3.580749843529E-1,(80[&rate=5.3518468161434E-4]:1.964841425354E-1,81[&rate=5.3518468161434E-4]:1.964841425354E-1)[&rate=5.3518468161434E-4]:1.122757733244E-1)[&rate=5.3518468161434E-4]:6.459920522052E-3)[&rate=5.3518468161434E-4]:1.062120257625E-2,77[&rate=5.3518468161434E-4]:3.696766553965E-1)[&rate=5.3518468161434E-4]:4.861359933948E-1)[&rate=5.3518468161434E-4]:6.837324890516E-1,((53[&rate=5.3518468161434E-4]:7.744466348674E-1,(133[&rate=5.3518468161434E-4]:8.433006829457E-1,(137[&rate=5.3518468161434E-4]:7.024024978153E-1,134[&rate=5.3518468161434E-4]:6.311696211031E-1)[&rate=5.3518468161434E-4]:1.819940755414E-1)[&rate=5.3518468161434E-4]:7.1322544889E-1)[&rate=5.3518468161434E-4]:9.875966213675E-3,((((12[&rate=5.3518468161434E-4]:3.590440958218E-1,5[&rate=5.3518468161434E-4]:3.206879314383E-1)[&rate=5.3518468161434E-4]:1.537304008444E-1,29[&rate=5.3518468161434E-4]:6.196238117347E-1)[&rate=5.3518468161434E-4]:1.879876666829E-1,103[&rate=5.3518468161434E-4]:5.747347660889E-1)[&rate=5.3518468161434E-4]:1.387422423395E0,52[&rate=5.3518468161434E-4]:2.978634549228E-1)[&rate=5.3518468161434E-4]:4.946558674697E-1)[&rate=5.3518468161434E-4]:1.42389302045E-2)[&rate=5.3518468161434E-4]:3.463473742791E-1,125[&rate=5.3518468161434E-4]:9.345263919035E-1)[&rate=5.3518468161434E-4]:3.600704852075E-1)[&rate=5.3518468161434E-4]:1.580935317601E-1,(((((45[&rate=5.3518468161434E-4]:6.749383733613E-1,(((50[&rate=5.3518468161434E-4]:5.258473867436E-1,49[&rate=5.3518468161434E-4]:5.258473867436E-1)[&rate=5.3518468161434E-4]:5.275630253637E-2,((44[&rate=5.3518468161434E-4]:1.624232419181E-1,47[&rate=5.3518468161434E-4]:1.678877227924E-1)[&rate=5.3518468161434E-4]:3.609243502947E-1,51[&rate=5.3518468161434E-4]:5.014896687155E-1)[&rate=5.3518468161434E-4]:8.257850143873E-2)[&rate=5.3518468161434E-4]:5.295171971025E-2,(46[&rate=5.3518468161434E-4]:6.258889924165E-1,((41[&rate=5.3518468161434E-4]:4.735956623266E-1,(42[&rate=5.3518468161434E-4]:4.764629023406E-1,48[&rate=5.3518468161434E-4]:5.147142684608E-1)[&rate=5.3518468161434E-4]:2.597240860336E-3)[&rate=5.3518468161434E-4]:8.915192356607E-2,43[&rate=5.3518468161434E-4]:6.173923946357E-1)[&rate=5.3518468161434E-4]:8.496597780841E-3)[&rate=5.3518468161434E-4]:3.845330181947E-2)[&rate=5.3518468161434E-4]:1.879280043667E-2)[&rate=5.3518468161434E-4]:2.042828876067E-1,(((65[&rate=5.3518468161434E-4]:1.827084906785E-1,(60[&rate=5.3518468161434E-4]:1.612541148977E-2,(64[&rate=5.3518468161434E-4]:3.945853292325E-2,62[&rate=5.3518468161434E-4]:8.05544233343E-2)[&rate=5.3518468161434E-4]:1.273518100732E-1)[&rate=5.3518468161434E-4]:1.665830791887E-1)[&rate=5.3518468161434E-4]:5.338414657973E-1,(63[&rate=5.3518468161434E-4]:1.924718636362E-1,61[&rate=5.3518468161434E-4]:2.335677540472E-1)[&rate=5.3518468161434E-4]:6.747630243463E-1)[&rate=5.3518468161434E-4]:6.478401954058E-1,(128[&rate=5.3518468161434E-4]:1.413495239838E0,((69[&rate=5.3518468161434E-4]:7.394894037952E-1,118[&rate=5.3518468161434E-4]:7.285304996855E-1)[&rate=5.3518468161434E-4]:4.871670491201E-2,((130[&rate=5.3518468161434E-4]:2.217179838117E-1,(129[&rate=5.3518468161434E-4]:1.935078481317E-1,132[&rate=5.3518468161434E-4]:1.962475741591E-1)[&rate=5.3518468161434E-4]:2.821013567999E-2)[&rate=5.3518468161434E-4]:1.042315708448E-1,131[&rate=5.3518468161434E-4]:3.286892806838E-1)[&rate=5.3518468161434E-4]:3.143113485712E-1)[&rate=5.3518468161434E-4]:7.759740626381E-1)[&rate=5.3518468161434E-4]:2.949706563718E-3)[&rate=5.3518468161434E-4]:2.361725268572E-1)[&rate=5.3518468161434E-4]:5.416485194983E-2,35[&rate=5.3518468161434E-4]:1.780152019214E-1)[&rate=5.3518468161434E-4]:3.096791064743E-2,(36[&rate=5.3518468161434E-4]:1.296683926066E-2,(127[&rate=5.3518468161434E-4]:2.33689020041E0,121[&rate=5.3518468161434E-4]:1.895794309999E0)[&rate=5.3518468161434E-4]:1.966245840565E-1)[&rate=5.3518468161434E-4]:2.42591615774E-1)[&rate=5.3518468161434E-4]:3.425496917657E-1,(38[&rate=5.3518468161434E-4]:6.712887281826E-1,(((147[&rate=5.3518468161434E-4]:6.176817346354E-1,(39[&rate=5.3518468161434E-4]:4.116939897532E-1,((((3[&rate=5.3518468161434E-4]:5.56962274732E-1,(((88[&rate=5.3518468161434E-4]:8.023449826762E-2,89[&rate=5.3518468161434E-4]:9.393312840464E-2)[&rate=5.3518468161434E-4]:1.769900950688E-1,(86[&rate=5.3518468161434E-4]:7.293723221715E-2,(85[&rate=5.3518468161434E-4]:6.605982966426E-2,83[&rate=5.3518468161434E-4]:6.605982966426E-2)[&rate=5.3518468161434E-4]:6.877402552889E-3)[&rate=5.3518468161434E-4]:1.842873611192E-1)[&rate=5.3518468161434E-4]:1.065526615326E-1,((87[&rate=5.3518468161434E-4]:1.604019553562E-1,(92[&rate=5.3518468161434E-4]:6.871948619589E-2,(91[&rate=5.3518468161434E-4]:3.096839992809E-2,90[&rate=5.3518468161434E-4]:3.096839992809E-2)[&rate=5.3518468161434E-4]:3.77510862678E-2)[&rate=5.3518468161434E-4]:1.053810992973E-1)[&rate=5.3518468161434E-4]:6.290094271021E-2,(84[&rate=5.3518468161434E-4]:3.666851815584E-2,93[&rate=5.3518468161434E-4]:5.036714829285E-2)[&rate=5.3518468161434E-4]:1.866343799105E-1)[&rate=5.3518468161434E-4]:1.404743568026E-1)[&rate=5.3518468161434E-4]:7.329110472602E-1)[&rate=5.3518468161434E-4]:6.619852755953E-2,(18[&rate=5.3518468161434E-4]:6.225852252556E-1,(6[&rate=5.3518468161434E-4]:5.25764017154E-1,(10[&rate=5.3518468161434E-4]:4.157787766088E-1,15[&rate=5.3518468161434E-4]:4.541349409923E-1)[&rate=5.3518468161434E-4]:1.264235967095E-1)[&rate=5.3518468161434E-4]:3.380750947149E-2)[&rate=5.3518468161434E-4]:1.156440701865E-1)[&rate=5.3518468161434E-4]:8.102803053544E-1,((((((117[&rate=5.3518468161434E-4]:7.366547102777E-1,112[&rate=5.3518468161434E-4]:7.339149842501E-1)[&rate=5.3518468161434E-4]:2.708751434994E-2,(113[&rate=5.3518468161434E-4]:7.404140105136E-1,((14[&rate=5.3518468161434E-4]:5.803913140626E-1,(30[&rate=5.3518468161434E-4]:6.071187049443E-1,4[&rate=5.3518468161434E-4]:4.345159652183E-1)[&rate=5.3518468161434E-4]:8.834110226905E-2)[&rate=5.3518468161434E-4]:1.365025184416E-1,9[&rate=5.3518468161434E-4]:7.086746544221E-1)[&rate=5.3518468161434E-4]:2.352017800943E-2)[&rate=5.3518468161434E-4]:2.058848808647E-2)[&rate=5.3518468161434E-4]:2.773165220887E-2,(110[&rate=5.3518468161434E-4]:4.016986111375E-1,105[&rate=5.3518468161434E-4]:3.797808029185E-1)[&rate=5.3518468161434E-4]:3.815560876166E-1)[&rate=5.3518468161434E-4]:1.968404744819E-1,((116[&rate=5.3518468161434E-4]:6.176187800553E-1,(((106[&rate=5.3518468161434E-4]:3.472848275422E-1,(104[&rate=5.3518468161434E-4]:1.225087217038E-1,111[&rate=5.3518468161434E-4]:1.389470778681E-1)[&rate=5.3518468161434E-4]:2.247761058384E-1)[&rate=5.3518468161434E-4]:1.137008600555E-1,139[&rate=5.3518468161434E-4]:6.527665095154E-1)[&rate=5.3518468161434E-4]:7.099970729384E-2,(148[&rate=5.3518468161434E-4]:2.317781723198E-1,143[&rate=5.3518468161434E-4]:2.290384462925E-1)[&rate=5.3518468161434E-4]:2.782894143526E-1)[&rate=5.3518468161434E-4]:1.459073577666E-1)[&rate=5.3518468161434E-4]:2.301416769308E-1,((115[&rate=5.3518468161434E-4]:6.737449788928E-1,((107[&rate=5.3518468161434E-4]:2.300347893894E-1,108[&rate=5.3518468161434E-4]:2.272950633621E-1)[&rate=5.3518468161434E-4]:3.380285916877E-1,(109[&rate=5.3518468161434E-4]:4.86755120127E-1,114[&rate=5.3518468161434E-4]:4.073030653325E-1)[&rate=5.3518468161434E-4]:1.004863431419E-1)[&rate=5.3518468161434E-4]:1.659555704184E-1)[&rate=5.3518468161434E-4]:1.688322515768E-3,(13[&rate=5.3518468161434E-4]:5.533606460222E-1,19[&rate=5.3518468161434E-4]:5.917168104058E-1)[&rate=5.3518468161434E-4]:2.042644362082E-1)[&rate=5.3518468161434E-4]:1.723271555776E-1)[&rate=5.3518468161434E-4]:5.562238748286E-2)[&rate=5.3518468161434E-4]:1.695529022715E-1,(((145[&rate=5.3518468161434E-4]:1.168820960483E-1,141[&rate=5.3518468161434E-4]:1.141423700207E-1)[&rate=5.3518468161434E-4]:1.276970889693E-3,144[&rate=5.3518468161434E-4]:1.126796148831E-1)[&rate=5.3518468161434E-4]:5.900106491884E-1,142[&rate=5.3518468161434E-4]:7.081697161264E-1)[&rate=5.3518468161434E-4]:6.195605511621E-1)[&rate=5.3518468161434E-4]:2.299488315065E-1,((102[&rate=5.3518468161434E-4]:1.23728861358E-1,((11[&rate=5.3518468161434E-4]:5.032458169888E-1,140[&rate=5.3518468161434E-4]:4.840677347971E-1)[&rate=5.3518468161434E-4]:2.55529583983E-1,(23[&rate=5.3518468161434E-4]:5.987397854686E-1,(25[&rate=5.3518468161434E-4]:4.918024375867E-1,20[&rate=5.3518468161434E-4]:4.72624355395E-1)[&rate=5.3518468161434E-4]:1.178962519915E-1)[&rate=5.3518468161434E-4]:2.449671223524E-1)[&rate=5.3518468161434E-4]:4.307068850437E-1)[&rate=5.3518468161434E-4]:7.330631715586E-2,((1[&rate=5.3518468161434E-4]:5.698221294291E-2,(28[&rate=5.3518468161434E-4]:6.253731276885E-1,(17[&rate=5.3518468161434E-4]:5.056833482168E-1,21[&rate=5.3518468161434E-4]:5.358203345181E-1)[&rate=5.3518468161434E-4]:6.489525892392E-2)[&rate=5.3518468161434E-4]:2.179104551173E-1)[&rate=5.3518468161434E-4]:4.097411684255E-1,24[&rate=5.3518468161434E-4]:1.247545299177E0)[&rate=5.3518468161434E-4]:1.111337149536E-1)[&rate=5.3518468161434E-4]:1.140685778153E-1)[&rate=5.3518468161434E-4]:1.250770773441E-1)[&rate=5.3518468161434E-4]:3.948505010444E-1,101[&rate=5.3518468161434E-4]:8.255518826628E-1)[&rate=5.3518468161434E-4]:5.593062660842E-1)[&rate=5.3518468161434E-4]:1.486106957019E-1)[&rate=5.3518468161434E-4]:2.701369455871E-3,(146[&rate=5.3518468161434E-4]:6.641764548529E-1,40[&rate=5.3518468161434E-4]:5.43957875618E-1)[&rate=5.3518468161434E-4]:1.904817929293E-2)[&rate=5.3518468161434E-4]:5.930777960103E-2,((16[&rate=5.3518468161434E-4]:2.617486176019E0,(((31[&rate=5.3518468161434E-4]:8.834172057019E-1,((7[&rate=5.3518468161434E-4]:1.970616170551E-1,8[&rate=5.3518468161434E-4]:1.970616170551E-1)[&rate=5.3518468161434E-4]:3.660436864968E-1,26[&rate=5.3518468161434E-4]:6.699546186204E-1)[&rate=5.3518468161434E-4]:1.696269706431E-1)[&rate=5.3518468161434E-4]:9.276774512346E-6,(22[&rate=5.3518468161434E-4]:2.212101935242E-1,27[&rate=5.3518468161434E-4]:2.376485496886E-1)[&rate=5.3518468161434E-4]:6.074217684042E-1)[&rate=5.3518468161434E-4]:1.866605837078E-1,2[&rate=5.3518468161434E-4]:8.426898059102E-1)[&rate=5.3518468161434E-4]:1.646029246821E0)[&rate=5.3518468161434E-4]:7.755134679207E-2,(98[&rate=5.3518468161434E-4]:7.004066014788E-1,((96[&rate=5.3518468161434E-4]:6.376534625887E-1,99[&rate=5.3518468161434E-4]:6.731725882716E-1)[&rate=5.3518468161434E-4]:4.233803228912E-2,(97[&rate=5.3518468161434E-4]:4.383106434068E-1,((100[&rate=5.3518468161434E-4]:1.340584880041E-1,94[&rate=5.3518468161434E-4]:1.340584880041E-1)[&rate=5.3518468161434E-4]:2.077935495284E-1,95[&rate=5.3518468161434E-4]:4.265514910846E-1)[&rate=5.3518468161434E-4]:2.221416659834E-1)[&rate=5.3518468161434E-4]:5.588850174416E-2)[&rate=5.3518468161434E-4]:6.753904415313E-3)[&rate=5.3518468161434E-4]:3.755329576128E-2)[&rate=5.3518468161434E-4]:1.27692378182E-2)[&rate=5.3518468161434E-4]:1.172809045997E-1)[&rate=5.3518468161434E-4]:4.826095226673E-1)[&rate=5.3518468161434E-4]:1.867703000976E-1)[&rate=5.3518468161434E-4]:1.863246771277E-1,34[&rate=5.3518468161434E-4]:6.161408292974E-2)[&rate=5.3518468161434E-4]:4.829124992776E-2,32[&rate=5.3518468161434E-4]:8.798752463842E-2)[&rate=5.3518468161434E-4]:1.71739196118E-1)[&rate=5.3518468161434E-4]:1.380167164315E-1);
tree STATE_8280000 [&joint=-20991.20966788258,lnP=-20991.20966788258] = [&R] (32[&rate=5.609096900418903E-4]:1.876800610127E-1,(((((((126[&rate=5.609096900418903E-4]:8.706020556008E-1,(119[&rate=5.609096900418903E-4]:1.271466124317E0,120[&rate=5.609096900418903E-4]:1.175575713358E0)[&rate=5.609096900418903E-4]:3.848384539276E-1)[&rate=5.609096900418903E-4]:2.621153978407E-2,(135[&rate=5.609096900418903E-4]:2.659647464368E-1,(138[&rate=5.609096900418903E-4]:2.359283647704E-1,136[&rate=5.609096900418903E-4]:1.044215154552E-1)[&rate=5.609096900418903E-4]:2.300363816664E-1)[&rate=5.609096900418903E-4]:1.068606166113E0)[&rate=5.609096900418903E-4]:5.399030188837E-1,66[&rate=5.609096900418903E-4]:1.895424245837E-1)[&rate=5.609096900418903E-4]:1.81599926891E-1,(67[&rate=5.609096900418903E-4]:2.084391101505E-1,((124[&rate=5.609096900418903E-4]:9.529789780624E-2,123[&rate=5.609096900418903E-4]:9.803013824337E-2)[&rate=5.609096900418903E-4]:9.168441908521E-2,122[&rate=5.609096900418903E-4]:1.897145573286E-1)[&rate=5.609096900418903E-4]:5.199971031626E-1)[&rate=5.609096900418903E-4]:1.627032413242E-1)[&rate=5.609096900418903E-4]:5.235171892521E-1,(((121[&rate=5.609096900418903E-4]:2.388800172746E0,((36[&rate=5.609096900418903E-4]:2.294851668884E-1,35[&rate=5.609096900418903E-4]:1.829098244226E-1)[&rate=5.609096900418903E-4]:3.734581225513E-2,(((128[&rate=5.609096900418903E-4]:1.280125002523E0,(((132[&rate=5.609096900418903E-4]:2.289128127865E-1,129[&rate=5.609096900418903E-4]:2.261730867591E-1)[&rate=5.609096900418903E-4]:8.48601870819E-2,(130[&rate=5.609096900418903E-4]:2.617667458305E-1,131[&rate=5.609096900418903E-4]:2.645064718578E-1)[&rate=5.609096900418903E-4]:4.926652801052E-2)[&rate=5.609096900418903E-4]:5.418259747874E-1,(118[&rate=5.609096900418903E-4]:8.851388333724E-1,69[&rate=5.609096900418903E-4]:8.960977374821E-1)[&rate=5.609096900418903E-4]:1.047067166259E-1)[&rate=5.609096900418903E-4]:4.300054799223E-1)[&rate=5.609096900418903E-4]:1.418483043465E-1,((64[&rate=5.609096900418903E-4]:3.511097630256E-1,(60[&rate=5.609096900418903E-4]:1.494674583776E-1,(65[&rate=5.609096900418903E-4]:1.058619517643E-1,62[&rate=5.609096900418903E-4]:2.97642773682E-1)[&rate=5.609096900418903E-4]:4.360550661331E-2)[&rate=5.609096900418903E-4]:5.095737314136E-2)[&rate=5.609096900418903E-4]:1.703957614916E-1,(63[&rate=5.609096900418903E-4]:2.09138586219E-1,61[&rate=5.609096900418903E-4]:2.5023447663E-1)[&rate=5.609096900418903E-4]:3.123669382983E-1)[&rate=5.609096900418903E-4]:9.990979193389E-1)[&rate=5.609096900418903E-4]:2.688684944159E-1,(45[&rate=5.609096900418903E-4]:6.631701258297E-1,((((44[&rate=5.609096900418903E-4]:1.534245215566E-2,47[&rate=5.609096900418903E-4]:2.080693302991E-2)[&rate=5.609096900418903E-4]:3.655580352284E-1,(50[&rate=5.609096900418903E-4]:3.217068121286E-1,49[&rate=5.609096900418903E-4]:3.217068121286E-1)[&rate=5.609096900418903E-4]:3.187127088395E-2)[&rate=5.609096900418903E-4]:8.206221061323E-2,51[&rate=5.609096900418903E-4]:4.411047745E-1)[&rate=5.609096900418903E-4]:5.980479430726E-2,(43[&rate=5.609096900418903E-4]:4.962809140252E-1,(46[&rate=5.609096900418903E-4]:4.824321753792E-1,(41[&rate=5.609096900418903E-4]:3.369566907515E-1,(42[&rate=5.609096900418903E-4]:1.545965078204E-1,48[&rate=5.609096900418903E-4]:1.928478739407E-1)[&rate=5.609096900418903E-4]:1.878246638053E-1)[&rate=5.609096900418903E-4]:9.083067588475E-2)[&rate=5.609096900418903E-4]:1.384873864597E-2)[&rate=5.609096900418903E-4]:3.19510591536E-2)[&rate=5.609096900418903E-4]:1.431348739623E-1)[&rate=5.609096900418903E-4]:2.542754631647E-1)[&rate=5.609096900418903E-4]:5.818095867965E-2)[&rate=5.609096900418903E-4]:4.251713880763E-2)[&rate=5.609096900418903E-4]:7.315446666777E-2,127[&rate=5.609096900418903E-4]:2.903050529824E0)[&rate=5.609096900418903E-4]:5.159552370389E-1,(38[&rate=5.609096900418903E-4]:8.198612214932E-1,((((96[&rate=5.609096900418903E-4]:3.761579443639E-1,99[&rate=5.609096900418903E-4]:4.116770700467E-1)[&rate=5.609096900418903E-4]:9.715979796689E-2,((95[&rate=5.609096900418903E-4]:3.945375677582E-1,(100[&rate=5.609096900418903E-4]:5.861747079354E-2,94[&rate=5.609096900418903E-4]:5.861747079354E-2)[&rate=5.609096900418903E-4]:2.512206434126E-1)[&rate=5.609096900418903E-4]:7.410265159646E-2,98[&rate=5.609096900418903E-4]:4.57711257606E-1)[&rate=5.609096900418903E-4]:2.926768691044E-2)[&rate=5.609096900418903E-4]:3.410534189279E-1,(40[&rate=5.609096900418903E-4]:5.565693687881E-1,((((146[&rate=5.609096900418903E-4]:3.712337530368E-1,97[&rate=5.609096900418903E-4]:1.799769224356E-1)[&rate=5.609096900418903E-4]:7.271366103987E-2,16[&rate=5.609096900418903E-4]:2.409221760959E0)[&rate=5.609096900418903E-4]:1.314892733218E-1,((((((87[&rate=5.609096900418903E-4]:2.070605151025E-1,((85[&rate=5.609096900418903E-4]:1.345896658065E-1,83[&rate=5.609096900418903E-4]:1.345896658065E-1)[&rate=5.609096900418903E-4]:3.952683522693E-2,(86[&rate=5.609096900418903E-4]:9.326254801203E-2,(84[&rate=5.609096900418903E-4]:2.624255415397E-2,93[&rate=5.609096900418903E-4]:3.994118429099E-2)[&rate=5.609096900418903E-4]:6.701999385806E-2)[&rate=5.609096900418903E-4]:8.085395302137E-2)[&rate=5.609096900418903E-4]:3.294401406909E-2)[&rate=5.609096900418903E-4]:7.506332710192E-4,(92[&rate=5.609096900418903E-4]:1.485566818673E-1,(91[&rate=5.609096900418903E-4]:9.739306075025E-2,90[&rate=5.609096900418903E-4]:9.739306075025E-2)[&rate=5.609096900418903E-4]:5.116362111705E-2)[&rate=5.609096900418903E-4]:7.295309664321E-2)[&rate=5.609096900418903E-4]:5.718628502507E-1,(88[&rate=5.609096900418903E-4]:1.072426467888E-1,89[&rate=5.609096900418903E-4]:1.209412769258E-1)[&rate=5.609096900418903E-4]:6.724313518354E-1)[&rate=5.609096900418903E-4]:8.520651368561E-1,((10[&rate=5.609096900418903E-4]:3.86202784905E-1,15[&rate=5.609096900418903E-4]:4.245589492885E-1)[&rate=5.609096900418903E-4]:3.931089223745E-1,(6[&rate=5.609096900418903E-4]:6.548465559851E-1,(18[&rate=5.609096900418903E-4]:6.220111337067E-1,3[&rate=5.609096900418903E-4]:5.069426405561E-1)[&rate=5.609096900418903E-4]:9.584912090856E-2)[&rate=5.609096900418903E-4]:1.0802679513E-1)[&rate=5.609096900418903E-4]:3.811945514886E-1)[&rate=5.609096900418903E-4]:4.334763425766E-1,((((110[&rate=5.609096900418903E-4]:2.592946532534E-1,105[&rate=5.609096900418903E-4]:2.373768450343E-1)[&rate=5.609096900418903E-4]:5.008331734623E-1,((117[&rate=5.609096900418903E-4]:6.360651560856E-1,9[&rate=5.609096900418903E-4]:6.25106251976E-1)[&rate=5.609096900418903E-4]:8.815700083576E-2,(113[&rate=5.609096900418903E-4]:5.896782495072E-1,(112[&rate=5.609096900418903E-4]:5.480894128966E-1,((30[&rate=5.609096900418903E-4]:3.836027782023E-1,4[&rate=5.609096900418903E-4]:2.110000384762E-1)[&rate=5.609096900418903E-4]:7.768987398886E-2,14[&rate=5.609096900418903E-4]:3.462241590403E-1)[&rate=5.609096900418903E-4]:2.018652538563E-1)[&rate=5.609096900418903E-4]:4.15888366106E-2)[&rate=5.609096900418903E-4]:1.318041813867E-1)[&rate=5.609096900418903E-4]:4.412484787655E-2)[&rate=5.609096900418903E-4]:5.138452195767E-1,((((13[&rate=5.609096900418903E-4]:4.572120543957E-1,19[&rate=5.609096900418903E-4]:4.955682187793E-1)[&rate=5.609096900418903E-4]:2.164813822818E-1,115[&rate=5.609096900418903E-4]:5.915016558556E-1)[&rate=5.609096900418903E-4]:1.1040550666E-1,(108[&rate=5.609096900418903E-4]:6.899952590497E-1,(109[&rate=5.609096900418903E-4]:5.254700408686E-1,(114[&rate=5.609096900418903E-4]:4.202911912819E-1,107[&rate=5.609096900418903E-4]:4.805651638847E-1)[&rate=5.609096900418903E-4]:2.572679479214E-2)[&rate=5.609096900418903E-4]:1.864430264002E-1)[&rate=5.609096900418903E-4]:6.94461500413E-2)[&rate=5.609096900418903E-4]:1.671041782077E-1,((139[&rate=5.609096900418903E-4]:7.250589218101E-1,(104[&rate=5.609096900418903E-4]:1.527578838807E-1,(111[&rate=5.609096900418903E-4]:4.124501739287E-2,106[&rate=5.609096900418903E-4]:2.480666122849E-2)[&rate=5.609096900418903E-4]:1.279512226522E-1)[&rate=5.609096900418903E-4]:3.805202160117E-1)[&rate=5.609096900418903E-4]:1.607243932347E-1,(116[&rate=5.609096900418903E-4]:5.297944374869E-1,(148[&rate=5.609096900418903E-4]:2.591366471824E-1,143[&rate=5.609096900418903E-4]:2.563969211551E-1)[&rate=5.609096900418903E-4]:3.090139546882E-1)[&rate=5.609096900418903E-4]:1.039340830374E-1)[&rate=5.609096900418903E-4]:2.35282820199E-1)[&rate=5.609096900418903E-4]:3.282493768019E-1)[&rate=5.609096900418903E-4]:1.5246174178E-1,(((((11[&rate=5.609096900418903E-4]:5.438379729662E-1,140[&rate=5.609096900418903E-4]:5.246598907745E-1)[&rate=5.609096900418903E-4]:1.657385788093E-1,((25[&rate=5.609096900418903E-4]:2.799201813551E-1,20[&rate=5.609096900418903E-4]:2.607420991634E-1)[&rate=5.609096900418903E-4]:2.162640193971E-1,23[&rate=5.609096900418903E-4]:4.852252966425E-1)[&rate=5.609096900418903E-4]:3.092827619822E-1)[&rate=5.609096900418903E-4]:4.673645521726E-1,(((28[&rate=5.609096900418903E-4]:6.512396073526E-1,(17[&rate=5.609096900418903E-4]:5.156807810492E-1,21[&rate=5.609096900418903E-4]:5.458177673506E-1)[&rate=5.609096900418903E-4]:8.076430575557E-2)[&rate=5.609096900418903E-4]:1.676414578791E-1,1[&rate=5.609096900418903E-4]:3.257969536876E-2)[&rate=5.609096900418903E-4]:3.310080059847E-2,24[&rate=5.609096900418903E-4]:8.465024137754E-1)[&rate=5.609096900418903E-4]:4.263291011315E-1)[&rate=5.609096900418903E-4]:1.953897444485E-2,102[&rate=5.609096900418903E-4]:1.307266537355E-1)[&rate=5.609096900418903E-4]:7.89564585119E-2,((144[&rate=5.609096900418903E-4]:1.255363103908E-1,(145[&rate=5.609096900418903E-4]:9.26358229702E-2,141[&rate=5.609096900418903E-4]:8.989609694261E-2)[&rate=5.609096900418903E-4]:3.837993947554E-2)[&rate=5.609096900418903E-4]:4.128388790635E-2,142[&rate=5.609096900418903E-4]:1.722996503521E-1)[&rate=5.609096900418903E-4]:1.283958804361E0)[&rate=5.609096900418903E-4]:1.482585251401E-1)[&rate=5.609096900418903E-4]:1.702875392997E-1)[&rate=5.609096900418903E-4]:3.717595539376E-1,101[&rate=5.609096900418903E-4]:8.945092785698E-1)[&rate=5.609096900418903E-4]:5.338729885875E-1)[&rate=5.609096900418903E-4]:6.214484456436E-3,(147[&rate=5.609096900418903E-4]:4.57790106083E-1,39[&rate=5.609096900418903E-4]:4.004130569026E-1)[&rate=5.609096900418903E-4]:6.101953571733E-2)[&rate=5.609096900418903E-4]:9.513677616815E-2)[&rate=5.609096900418903E-4]:1.430476941099E-1)[&rate=5.609096900418903E-4]:1.30605779666E-2,(((7[&rate=5.609096900418903E-4]:3.38470268132E-1,8[&rate=5.609096900418903E-4]:3.38470268132E-1)[&rate=5.609096900418903E-4]:1.918799314835E-1,((22[&rate=5.609096900418903E-4]:1.506206576685E-1,27[&rate=5.609096900418903E-4]:1.670590138328E-1)[&rate=5.609096900418903E-4]:4.64124847536E-1,(31[&rate=5.609096900418903E-4]:6.144030892874E-1,2[&rate=5.609096900418903E-4]:3.870058290133E-1)[&rate=5.609096900418903E-4]:5.513693646508E-2)[&rate=5.609096900418903E-4]:1.14951053699E-2)[&rate=5.609096900418903E-4]:1.635220354886E-1,26[&rate=5.609096900418903E-4]:8.007215501726E-1)[&rate=5.609096900418903E-4]:2.052243537357E0)[&rate=5.609096900418903E-4]:1.754895915576E-1)[&rate=5.609096900418903E-4]:6.343867042144E-1)[&rate=5.609096900418903E-4]:4.277706153473E-2)[&rate=5.609096900418903E-4]:1.225701077663E-3,((68[&rate=5.609096900418903E-4]:7.390335797486E-1,(((55[&rate=5.609096900418903E-4]:1.634058211644E-1,56[&rate=5.609096900418903E-4]:1.634058211644E-1)[&rate=5.609096900418903E-4]:7.273342009579E-2,((54[&rate=5.609096900418903E-4]:1.261304341017E-1,(37[&rate=5.609096900418903E-4]:1.636061356997E-1,58[&rate=5.609096900418903E-4]:1.444804526396E-1)[&rate=5.609096900418903E-4]:3.902703064245E-2)[&rate=5.609096900418903E-4]:6.769525441148E-2,57[&rate=5.609096900418903E-4]:2.348092950706E-1)[&rate=5.609096900418903E-4]:1.22589079384E-2)[&rate=5.609096900418903E-4]:4.861441090413E-2,59[&rate=5.609096900418903E-4]:2.92950373476E-1)[&rate=5.609096900418903E-4]:4.952635341416E-1)[&rate=5.609096900418903E-4]:1.350751987697E-1,(((53[&rate=5.609096900418903E-4]:4.798469145457E-1,((75[&rate=5.609096900418903E-4]:5.071698432244E-1,((74[&rate=5.609096900418903E-4]:3.343733178106E-1,76[&rate=5.609096900418903E-4]:3.343733178106E-1)[&rate=5.609096900418903E-4]:1.073996195887E-3,70[&rate=5.609096900418903E-4]:2.970911496231E-1)[&rate=5.609096900418903E-4]:1.717225292179E-1)[&rate=5.609096900418903E-4]:2.263143702791E-1,((77[&rate=5.609096900418903E-4]:2.514986612444E-1,73[&rate=5.609096900418903E-4]:2.569781132992E-1)[&rate=5.609096900418903E-4]:2.517425138443E-1,((((72[&rate=5.609096900418903E-4]:4.101176362128E-2,78[&rate=5.609096900418903E-4]:6.292957184059E-2)[&rate=5.609096900418903E-4]:9.897677425415E-2,79[&rate=5.609096900418903E-4]:1.619063460947E-1)[&rate=5.609096900418903E-4]:9.724372666537E-2,(71[&rate=5.609096900418903E-4]:2.121209956462E-1,82[&rate=5.609096900418903E-4]:2.477374340023E-1)[&rate=5.609096900418903E-4]:1.963181683985E-2)[&rate=5.609096900418903E-4]:2.064304176654E-1,(80[&rate=5.609096900418903E-4]:1.435870210989E-1,81[&rate=5.609096900418903E-4]:1.435870210989E-1)[&rate=5.609096900418903E-4]:3.137742912443E-1)[&rate=5.609096900418903E-4]:2.044246307093E-3)[&rate=5.609096900418903E-4]:2.247635863601E-1)[&rate=5.609096900418903E-4]:4.928257596543E-1)[&rate=5.609096900418903E-4]:1.609192860726E-2,(((((12[&rate=5.609096900418903E-4]:1.109397832317E-1,5[&rate=5.609096900418903E-4]:7.258361884823E-2)[&rate=5.609096900418903E-4]:2.064919400241E-1,29[&rate=5.609096900418903E-4]:4.242810383243E-1)[&rate=5.609096900418903E-4]:2.438098868948E-1,103[&rate=5.609096900418903E-4]:4.352142128903E-1)[&rate=5.609096900418903E-4]:1.485821118777E0,((134[&rate=5.609096900418903E-4]:4.826393510946E-1,133[&rate=5.609096900418903E-4]:5.127763373957E-1)[&rate=5.609096900418903E-4]:2.01691446955E-1,137[&rate=5.609096900418903E-4]:7.555636747618E-1)[&rate=5.609096900418903E-4]:3.16156588412E-1)[&rate=5.609096900418903E-4]:1.916320125203E-1,52[&rate=5.609096900418903E-4]:4.483736096262E-1)[&rate=5.609096900418903E-4]:5.576195483812E-2)[&rate=5.609096900418903E-4]:6.836565703377E-1,125[&rate=5.609096900418903E-4]:9.692128998294E-1)[&rate=5.609096900418903E-4]:7.156254535557E-2)[&rate=5.609096900418903E-4]:5.694971010584E-1)[&rate=5.609096900418903E-4]:5.573752244253E-2,(33[&rate=5.609096900418903E-4]:6.415767405413E-2,34[&rate=5.609096900418903E-4]:8.05960302185E-2)[&rate=5.609096900418903E-4]:8.013035398386E-3)[&rate=5.609096900418903E-4]:1.209888036149E-1);
tree STATE_8370000 [&joint=-20981.261746195327,lnP=-20981.261746195327] = [&R] ((33[&rate=5.93589410395553E-4]:1.254457237982E-1,((((36[&rate=5.93589410395553E-4]:8.621490829796E-2,(35[&rate=5.93589410395553E-4]:1.290503128391E-2,(121[&rate=5.93589410395553E-4]:1.938302232069E0,127[&rate=5.93589410395553E-4]:2.37939812248E0)[&rate=5.93589410395553E-4]:2.006301964752E-1)[&rate=5.93589410395553E-4]:2.67345345483E-2)[&rate=5.93589410395553E-4]:7.81091025069E-2,((((49[&rate=5.93589410395553E-4]:3.670025671238E-1,50[&rate=5.93589410395553E-4]:3.670025671238E-1)[&rate=5.93589410395553E-4]:1.378099412342E-1,(((42[&rate=5.93589410395553E-4]:3.046926863163E-1,(41[&rate=5.93589410395553E-4]:7.502838744515E-2,48[&rate=5.93589410395553E-4]:1.187442344396E-1)[&rate=5.93589410395553E-4]:2.241998179969E-1)[&rate=5.93589410395553E-4]:8.301402007384E-2,(46[&rate=5.93589410395553E-4]:3.480102197161E-1,43[&rate=5.93589410395553E-4]:3.480102197161E-1)[&rate=5.93589410395553E-4]:8.887681454276E-2)[&rate=5.93589410395553E-4]:9.478457702985E-2,(51[&rate=5.93589410395553E-4]:4.009283561177E-1,(47[&rate=5.93589410395553E-4]:8.908869496842E-2,44[&rate=5.93589410395553E-4]:8.362421409417E-2)[&rate=5.93589410395553E-4]:3.391620655208E-1)[&rate=5.93589410395553E-4]:1.034208507996E-1)[&rate=5.93589410395553E-4]:5.927782315002E-3)[&rate=5.93589410395553E-4]:7.175318832624E-2,45[&rate=5.93589410395553E-4]:6.011558606186E-1)[&rate=5.93589410395553E-4]:1.947729225263E-1,(((((130[&rate=5.93589410395553E-4]:1.207396784805E-1,131[&rate=5.93589410395553E-4]:1.234794045079E-1)[&rate=5.93589410395553E-4]:1.003743456355E-1,(129[&rate=5.93589410395553E-4]:9.971662201301E-2,132[&rate=5.93589410395553E-4]:1.024563480404E-1)[&rate=5.93589410395553E-4]:1.21397402103E-1)[&rate=5.93589410395553E-4]:3.080309995636E-1,(118[&rate=5.93589410395553E-4]:5.523984668173E-1,69[&rate=5.93589410395553E-4]:5.633573709269E-1)[&rate=5.93589410395553E-4]:1.137328582322E-1)[&rate=5.93589410395553E-4]:6.639761209106E-1,(((64[&rate=5.93589410395553E-4]:2.489089830318E-1,62[&rate=5.93589410395553E-4]:2.900048734428E-1)[&rate=5.93589410395553E-4]:6.858172752513E-2,(60[&rate=5.93589410395553E-4]:1.029268434251E-1,65[&rate=5.93589410395553E-4]:1.029268434251E-1)[&rate=5.93589410395553E-4]:6.387893562506E-2)[&rate=5.93589410395553E-4]:2.60519928127E-1,(63[&rate=5.93589410395553E-4]:2.489793738193E-1,61[&rate=5.93589410395553E-4]:2.900752642303E-1)[&rate=5.93589410395553E-4]:3.290312648646E-1)[&rate=5.93589410395553E-4]:7.110009168652E-1)[&rate=5.93589410395553E-4]:1.32246881069E-1,128[&rate=5.93589410395553E-4]:1.322628299632E0)[&rate=5.93589410395553E-4]:2.466966958044E-1)[&rate=5.93589410395553E-4]:7.719079619054E-2)[&rate=5.93589410395553E-4]:4.356069027286E-1,(((((((22[&rate=5.93589410395553E-4]:4.665078722076E-1,27[&rate=5.93589410395553E-4]:4.829462283719E-1)[&rate=5.93589410395553E-4]:2.730451942476E-1,(31[&rate=5.93589410395553E-4]:7.69804271629E-1,(26[&rate=5.93589410395553E-4]:5.083741132922E-1,(7[&rate=5.93589410395553E-4]:2.341293485351E-1,8[&rate=5.93589410395553E-4]:2.341293485351E-1)[&rate=5.93589410395553E-4]:1.673954496886E-1)[&rate=5.93589410395553E-4]:2.175945418983E-1)[&rate=5.93589410395553E-4]:2.454331537423E-2)[&rate=5.93589410395553E-4]:1.752660455673E-1,2[&rate=5.93589410395553E-4]:7.422163722965E-1)[&rate=5.93589410395553E-4]:1.661721206181E0,40[&rate=5.93589410395553E-4]:4.472117756478E-1)[&rate=5.93589410395553E-4]:1.773516955604E-3,(39[&rate=5.93589410395553E-4]:4.360946669898E-1,146[&rate=5.93589410395553E-4]:5.563132462247E-1)[&rate=5.93589410395553E-4]:1.289062561366E-2)[&rate=5.93589410395553E-4]:8.631819806734E-2,(((((94[&rate=5.93589410395553E-4]:2.08445490411E-1,100[&rate=5.93589410395553E-4]:2.08445490411E-1)[&rate=5.93589410395553E-4]:1.216369083996E-1,95[&rate=5.93589410395553E-4]:4.147818523627E-1)[&rate=5.93589410395553E-4]:1.172135895398E-1,98[&rate=5.93589410395553E-4]:5.210664801538E-1)[&rate=5.93589410395553E-4]:4.600298061653E-2,(96[&rate=5.93589410395553E-4]:4.650884491021E-1,99[&rate=5.93589410395553E-4]:5.00607574785E-1)[&rate=5.93589410395553E-4]:8.831980948256E-2)[&rate=5.93589410395553E-4]:9.484352683932E-3,((147[&rate=5.93589410395553E-4]:4.462091458464E-1,16[&rate=5.93589410395553E-4]:2.474325022783E0)[&rate=5.93589410395553E-4]:3.897306641395E-2,(97[&rate=5.93589410395553E-4]:3.176260940417E-1,((((3[&rate=5.93589410395553E-4]:8.156775159147E-1,((18[&rate=5.93589410395553E-4]:5.579601151806E-1,6[&rate=5.93589410395553E-4]:4.949464165505E-1)[&rate=5.93589410395553E-4]:1.047188364847E-1,(10[&rate=5.93589410395553E-4]:3.745075647282E-1,15[&rate=5.93589410395553E-4]:4.128637291117E-1)[&rate=5.93589410395553E-4]:2.415960444714E-1)[&rate=5.93589410395553E-4]:2.680670574E-1)[&rate=5.93589410395553E-4]:1.900940714255E-2,((((92[&rate=5.93589410395553E-4]:5.556222736278E-2,(91[&rate=5.93589410395553E-4]:2.328854276549E-2,90[&rate=5.93589410395553E-4]:2.328854276549E-2)[&rate=5.93589410395553E-4]:3.227368459729E-2)[&rate=5.93589410395553E-4]:8.479604280249E-2,((93[&rate=5.93589410395553E-4]:3.727771641965E-2,85[&rate=5.93589410395553E-4]:2.357908628263E-2)[&rate=5.93589410395553E-4]:4.037310420627E-3,84[&rate=5.93589410395553E-4]:2.761639670326E-2)[&rate=5.93589410395553E-4]:9.904324332499E-2)[&rate=5.93589410395553E-4]:3.337201689408E-2,87[&rate=5.93589410395553E-4]:1.600316569223E-1)[&rate=5.93589410395553E-4]:2.750905874455E-1,((83[&rate=5.93589410395553E-4]:3.362528328271E-2,86[&rate=5.93589410395553E-4]:3.362528328271E-2)[&rate=5.93589410395553E-4]:2.760554305046E-1,(88[&rate=5.93589410395553E-4]:1.1372932484E-1,89[&rate=5.93589410395553E-4]:1.274279549771E-1)[&rate=5.93589410395553E-4]:1.959513889473E-1)[&rate=5.93589410395553E-4]:1.254415305805E-1)[&rate=5.93589410395553E-4]:9.392907060866E-1)[&rate=5.93589410395553E-4]:6.020233632041E-1,(((((139[&rate=5.93589410395553E-4]:8.210837903715E-1,((104[&rate=5.93589410395553E-4]:1.91103242046E-1,106[&rate=5.93589410395553E-4]:1.91103242046E-1)[&rate=5.93589410395553E-4]:7.782101000989E-2,111[&rate=5.93589410395553E-4]:2.853626082203E-1)[&rate=5.93589410395553E-4]:3.603787163979E-1)[&rate=5.93589410395553E-4]:1.689183957702E-1,((116[&rate=5.93589410395553E-4]:5.585330648399E-1,(148[&rate=5.93589410395553E-4]:3.015828250448E-1,143[&rate=5.93589410395553E-4]:2.988430990175E-1)[&rate=5.93589410395553E-4]:2.953064041788E-1)[&rate=5.93589410395553E-4]:1.753890843892E-1,(((107[&rate=5.93589410395553E-4]:2.463595410684E-1,108[&rate=5.93589410395553E-4]:2.436198150411E-1)[&rate=5.93589410395553E-4]:1.624116849788E-1,(114[&rate=5.93589410395553E-4]:1.413593270305E-1,109[&rate=5.93589410395553E-4]:2.208113818251E-1)[&rate=5.93589410395553E-4]:2.071379264139E-1)[&rate=5.93589410395553E-4]:2.26844042458E-1,((13[&rate=5.93589410395553E-4]:3.651483353183E-1,19[&rate=5.93589410395553E-4]:4.03504499702E-1)[&rate=5.93589410395553E-4]:2.789292992298E-1,115[&rate=5.93589410395553E-4]:5.618858537263E-1)[&rate=5.93589410395553E-4]:1.345544217626E-2)[&rate=5.93589410395553E-4]:1.585808533265E-1)[&rate=5.93589410395553E-4]:4.025242392072E-3)[&rate=5.93589410395553E-4]:1.984724145503E-1,(((141[&rate=5.93589410395553E-4]:1.849792637432E-1,145[&rate=5.93589410395553E-4]:1.877189897708E-1)[&rate=5.93589410395553E-4]:9.71540341475E-3,144[&rate=5.93589410395553E-4]:1.919549411306E-1)[&rate=5.93589410395553E-4]:2.06841910573E-1,142[&rate=5.93589410395553E-4]:4.042763037586E-1)[&rate=5.93589410395553E-4]:7.86938022961E-1)[&rate=5.93589410395553E-4]:1.160413164525E-1,(((105[&rate=5.93589410395553E-4]:5.580869465697E-1,110[&rate=5.93589410395553E-4]:5.800047547888E-1)[&rate=5.93589410395553E-4]:2.789605772467E-1,113[&rate=5.93589410395553E-4]:8.644447840902E-1)[&rate=5.93589410395553E-4]:4.188493956964E-2,((9[&rate=5.93589410395553E-4]:6.599836226815E-1,(117[&rate=5.93589410395553E-4]:3.954763612118E-1,112[&rate=5.93589410395553E-4]:3.927366351843E-1)[&rate=5.93589410395553E-4]:2.754661655793E-1)[&rate=5.93589410395553E-4]:1.847124291126E-1,((30[&rate=5.93589410395553E-4]:3.31478897154E-1,4[&rate=5.93589410395553E-4]:1.58876157428E-1)[&rate=5.93589410395553E-4]:4.202623858431E-1,14[&rate=5.93589410395553E-4]:6.366727898462E-1)[&rate=5.93589410395553E-4]:2.162424400299E-1)[&rate=5.93589410395553E-4]:5.341449378368E-2)[&rate=5.93589410395553E-4]:2.28323179786E-1)[&rate=5.93589410395553E-4]:1.599058901503E-1,((((1[&rate=5.93589410395553E-4]:2.24207830198E-1,((17[&rate=5.93589410395553E-4]:4.721189716355E-1,21[&rate=5.93589410395553E-4]:5.022559579368E-1)[&rate=5.93589410395553E-4]:2.667186890873E-1,28[&rate=5.93589410395553E-4]:7.936321812706E-1)[&rate=5.93589410395553E-4]:2.168770187904E-1)[&rate=5.93589410395553E-4]:1.128097399595E-1,24[&rate=5.93589410395553E-4]:1.117839487966E0)[&rate=5.93589410395553E-4]:9.489157265365E-2,102[&rate=5.93589410395553E-4]:5.108722500302E-2)[&rate=5.93589410395553E-4]:1.512338421034E-1,((140[&rate=5.93589410395553E-4]:6.059715692714E-1,11[&rate=5.93589410395553E-4]:6.251496514631E-1)[&rate=5.93589410395553E-4]:1.641895723178E-2,((20[&rate=5.93589410395553E-4]:3.936638455602E-1,25[&rate=5.93589410395553E-4]:4.128419277519E-1)[&rate=5.93589410395553E-4]:2.035102253204E-1,23[&rate=5.93589410395553E-4]:6.053932489626E-1)[&rate=5.93589410395553E-4]:1.211068665814E-1)[&rate=5.93589410395553E-4]:6.265058830691E-1)[&rate=5.93589410395553E-4]:1.82651237501E-2)[&rate=5.93589410395553E-4]:2.188638214322E-1)[&rate=5.93589410395553E-4]:5.234730216263E-1,101[&rate=5.93589410395553E-4]:9.574435818601E-1)[&rate=5.93589410395553E-4]:4.043849225416E-1)[&rate=5.93589410395553E-4]:3.914081767205E-2)[&rate=5.93589410395553E-4]:2.033334982796E-2)[&rate=5.93589410395553E-4]:8.716497776283E-2)[&rate=5.93589410395553E-4]:2.202744473114E-1,38[&rate=5.93589410395553E-4]:6.872719270531E-1)[&rate=5.93589410395553E-4]:4.684490905301E-1)[&rate=5.93589410395553E-4]:3.011192243972E-1,((67[&rate=5.93589410395553E-4]:3.325792118748E-1,((123[&rate=5.93589410395553E-4]:1.720036633496E-2,124[&rate=5.93589410395553E-4]:1.446812589784E-2)[&rate=5.93589410395553E-4]:2.278625848409E-1,122[&rate=5.93589410395553E-4]:2.450629511758E-1)[&rate=5.93589410395553E-4]:5.887888110396E-1)[&rate=5.93589410395553E-4]:1.388129993931E-1,(66[&rate=5.93589410395553E-4]:1.005707028744E-1,((120[&rate=5.93589410395553E-4]:8.937700255771E-1,(135[&rate=5.93589410395553E-4]:3.03545848943E-1,(138[&rate=5.93589410395553E-4]:1.413050927857E-1,136[&rate=5.93589410395553E-4]:9.798243470474E-3)[&rate=5.93589410395553E-4]:3.622407561574E-1)[&rate=5.93589410395553E-4]:3.381693821136E-1)[&rate=5.93589410395553E-4]:8.328089951178E-1,(119[&rate=5.93589410395553E-4]:1.816616050122E0,126[&rate=5.93589410395553E-4]:1.030913527478E0)[&rate=5.93589410395553E-4]:5.853381531919E-3)[&rate=5.93589410395553E-4]:3.109779835493E-1)[&rate=5.93589410395553E-4]:3.708215083935E-1)[&rate=5.93589410395553E-4]:3.83082584197E-1)[&rate=5.93589410395553E-4]:1.504229831278E-1)[&rate=5.93589410395553E-4]:3.142528159104E-2,((32[&rate=5.93589410395553E-4]:1.878000975896E-2,((68[&rate=5.93589410395553E-4]:9.527763800596E-1,(55[&rate=5.93589410395553E-4]:5.813127190063E-1,((((37[&rate=5.93589410395553E-4]:2.801760630333E-1,58[&rate=5.93589410395553E-4]:2.610503799732E-1)[&rate=5.93589410395553E-4]:2.711103241184E-2,(54[&rate=5.93589410395553E-4]:1.63479044468E-1,59[&rate=5.93589410395553E-4]:2.017304105882E-1)[&rate=5.93589410395553E-4]:6.730531873672E-2)[&rate=5.93589410395553E-4]:9.97697021935E-2,57[&rate=5.93589410395553E-4]:3.715376719555E-1)[&rate=5.93589410395553E-4]:1.344470563809E-1,56[&rate=5.93589410395553E-4]:4.950557665877E-1)[&rate=5.93589410395553E-4]:8.625695241853E-2)[&rate=5.93589410395553E-4]:4.124472676107E-1)[&rate=5.93589410395553E-4]:2.623454095954E-1,(((((134[&rate=5.93589410395553E-4]:5.823772296645E-1,(133[&rate=5.93589410395553E-4]:3.930069314171E-1,137[&rate=5.93589410395553E-4]:4.341028218281E-1)[&rate=5.93589410395553E-4]:2.195072845485E-1)[&rate=5.93589410395553E-4]:7.037707761722E-1,((75[&rate=5.93589410395553E-4]:5.111481661542E-1,((76[&rate=5.93589410395553E-4]:3.154492482601E-1,74[&rate=5.93589410395553E-4]:3.154492482601E-1)[&rate=5.93589410395553E-4]:1.552551995214E-1,70[&rate=5.93589410395553E-4]:4.32348283398E-1)[&rate=5.93589410395553E-4]:4.044371837271E-2)[&rate=5.93589410395553E-4]:1.493224072905E-1,(((77[&rate=5.93589410395553E-4]:2.839854699761E-1,73[&rate=5.93589410395553E-4]:2.894649220308E-1)[&rate=5.93589410395553E-4]:9.609037138336E-2,(((82[&rate=5.93589410395553E-4]:2.112184801771E-1,71[&rate=5.93589410395553E-4]:1.75602041821E-1)[&rate=5.93589410395553E-4]:6.435336552871E-2,79[&rate=5.93589410395553E-4]:2.673526676237E-1)[&rate=5.93589410395553E-4]:1.32101863954E-2,(72[&rate=5.93589410395553E-4]:3.66583715747E-2,78[&rate=5.93589410395553E-4]:5.857617979402E-2)[&rate=5.93589410395553E-4]:2.219866742251E-1)[&rate=5.93589410395553E-4]:6.38965489843E-2)[&rate=5.93589410395553E-4]:1.456723895048E-1,(80[&rate=5.93589410395553E-4]:1.651887323257E-1,81[&rate=5.93589410395553E-4]:1.651887323257E-1)[&rate=5.93589410395553E-4]:3.167238821002E-1)[&rate=5.93589410395553E-4]:1.292428905258E-1)[&rate=5.93589410395553E-4]:6.20197980337E-1)[&rate=5.93589410395553E-4]:6.930953010711E-2,((((12[&rate=5.93589410395553E-4]:1.688126239434E-1,5[&rate=5.93589410395553E-4]:1.304564595599E-1)[&rate=5.93589410395553E-4]:2.445386049203E-1,29[&rate=5.93589410395553E-4]:5.202005439322E-1)[&rate=5.93589410395553E-4]:5.175831692037E-1,103[&rate=5.93589410395553E-4]:8.049070008071E-1)[&rate=5.93589410395553E-4]:1.429907608737E0,52[&rate=5.93589410395553E-4]:5.705208749829E-1)[&rate=5.93589410395553E-4]:4.119087160518E-2)[&rate=5.93589410395553E-4]:1.499373637521E-1,53[&rate=5.93589410395553E-4]:7.534523890288E-1)[&rate=5.93589410395553E-4]:6.456762850553E-1,125[&rate=5.93589410395553E-4]:1.188746160423E0)[&rate=5.93589410395553E-4]:1.930422958989E-1)[&rate=5.93589410395553E-4]:2.363103647254E-1)[&rate=5.93589410395553E-4]:8.07752862096E-3,34[&rate=5.93589410395553E-4]:4.8775346599E-2)[&rate=5.93589410395553E-4]:1.245340149546E-1);
tree STATE_8460000 [&joint=-20983.88151950317,lnP=-20983.88151950317] = [&R] (32[&rate=5.549422485052457E-4]:4.270821058974E-2,((33[&rate=5.549422485052457E-4]:1.529923288432E-2,(((((((132[&rate=5.549422485052457E-4]:3.483556012229E-1,(129[&rate=5.549422485052457E-4]:2.826661308301E-1,(131[&rate=5.549422485052457E-4]:2.319894445876E-1,130[&rate=5.549422485052457E-4]:2.292497185602E-1)[&rate=5.549422485052457E-4]:5.341641226986E-2)[&rate=5.549422485052457E-4]:6.294974436539E-2)[&rate=5.549422485052457E-4]:6.491142035933E-2,(118[&rate=5.549422485052457E-4]:4.966079428226E-1,69[&rate=5.549422485052457E-4]:5.075668469323E-1)[&rate=5.549422485052457E-4]:5.09056541021E-2)[&rate=5.549422485052457E-4]:1.148456533176E0,(((((64[&rate=5.549422485052457E-4]:1.604411116182E-1,62[&rate=5.549422485052457E-4]:2.015370020292E-1)[&rate=5.549422485052457E-4]:1.555238070383E-1,65[&rate=5.549422485052457E-4]:1.652799871498E-1)[&rate=5.549422485052457E-4]:1.752511900648E-2,60[&rate=5.549422485052457E-4]:1.828051061563E-1)[&rate=5.549422485052457E-4]:1.906346456208E-1,(63[&rate=5.549422485052457E-4]:1.181141927898E-1,61[&rate=5.549422485052457E-4]:1.592100832008E-1)[&rate=5.549422485052457E-4]:4.06010490494E-1)[&rate=5.549422485052457E-4]:1.002936249649E0,128[&rate=5.549422485052457E-4]:1.428430795946E0)[&rate=5.549422485052457E-4]:1.278133067569E-1)[&rate=5.549422485052457E-4]:4.853427926144E-2,(45[&rate=5.549422485052457E-4]:6.917945225793E-1,(((46[&rate=5.549422485052457E-4]:5.427638864947E-1,43[&rate=5.549422485052457E-4]:5.427638864947E-1)[&rate=5.549422485052457E-4]:1.102207400883E-1,(48[&rate=5.549422485052457E-4]:5.095760663611E-1,(42[&rate=5.549422485052457E-4]:4.355764947291E-1,41[&rate=5.549422485052457E-4]:4.301120138548E-1)[&rate=5.549422485052457E-4]:3.574820551183E-2)[&rate=5.549422485052457E-4]:1.324795984733E-1)[&rate=5.549422485052457E-4]:3.666657291823E-2,((51[&rate=5.549422485052457E-4]:5.706785861184E-1,(49[&rate=5.549422485052457E-4]:3.279800934626E-1,50[&rate=5.549422485052457E-4]:3.279800934626E-1)[&rate=5.549422485052457E-4]:2.372340117815E-1)[&rate=5.549422485052457E-4]:1.484278858813E-2,(47[&rate=5.549422485052457E-4]:7.751026348406E-2,44[&rate=5.549422485052457E-4]:7.20457826098E-2)[&rate=5.549422485052457E-4]:5.353335155939E-1)[&rate=5.549422485052457E-4]:7.680742042319E-2)[&rate=5.549422485052457E-4]:1.034004438946E-2)[&rate=5.549422485052457E-4]:1.395876470939E-1)[&rate=5.549422485052457E-4]:3.503670569053E-1,((127[&rate=5.549422485052457E-4]:2.565070218952E0,(36[&rate=5.549422485052457E-4]:4.253746510628E-2,121[&rate=5.549422485052457E-4]:2.121989519901E0)[&rate=5.549422485052457E-4]:1.984808639983E-3)[&rate=5.549422485052457E-4]:2.159068805219E-2,35[&rate=5.549422485052457E-4]:1.95376193327E-2)[&rate=5.549422485052457E-4]:4.068406962493E-1)[&rate=5.549422485052457E-4]:1.817856387406E-1,((147[&rate=5.549422485052457E-4]:7.659348573845E-1,((98[&rate=5.549422485052457E-4]:7.328715566523E-1,((99[&rate=5.549422485052457E-4]:4.455160486726E-1,96[&rate=5.549422485052457E-4]:4.099969229898E-1)[&rate=5.549422485052457E-4]:3.022276340805E-1,((94[&rate=5.549422485052457E-4]:4.373801569027E-1,100[&rate=5.549422485052457E-4]:4.373801569027E-1)[&rate=5.549422485052457E-4]:7.811258828642E-2,95[&rate=5.549422485052457E-4]:6.001921987412E-1)[&rate=5.549422485052457E-4]:1.366225222635E-1)[&rate=5.549422485052457E-4]:6.985797396412E-3)[&rate=5.549422485052457E-4]:1.520347247022E-2,(((146[&rate=5.549422485052457E-4]:6.805736240056E-1,(40[&rate=5.549422485052457E-4]:5.283970044211E-1,(((((87[&rate=5.549422485052457E-4]:2.065804592466E-1,((85[&rate=5.549422485052457E-4]:1.140115844859E-1,(93[&rate=5.549422485052457E-4]:4.983721614095E-2,84[&rate=5.549422485052457E-4]:3.613858600394E-2)[&rate=5.549422485052457E-4]:7.787299848193E-2)[&rate=5.549422485052457E-4]:7.357778870322E-2,(92[&rate=5.549422485052457E-4]:1.817060801935E-1,(91[&rate=5.549422485052457E-4]:1.341409983864E-1,90[&rate=5.549422485052457E-4]:1.341409983864E-1)[&rate=5.549422485052457E-4]:4.756508180713E-2)[&rate=5.549422485052457E-4]:1.958192313257E-2)[&rate=5.549422485052457E-4]:1.899108605755E-2)[&rate=5.549422485052457E-4]:1.736575078621E-1,((83[&rate=5.549422485052457E-4]:2.768702474516E-1,86[&rate=5.549422485052457E-4]:2.768702474516E-1)[&rate=5.549422485052457E-4]:3.063962446301E-2,(88[&rate=5.549422485052457E-4]:1.936743055714E-1,89[&rate=5.549422485052457E-4]:2.073729357085E-1)[&rate=5.549422485052457E-4]:1.138355663431E-1)[&rate=5.549422485052457E-4]:7.272809519412E-2)[&rate=5.549422485052457E-4]:1.145553195525E0,(((10[&rate=5.549422485052457E-4]:3.954611272171E-1,15[&rate=5.549422485052457E-4]:4.338172916006E-1)[&rate=5.549422485052457E-4]:2.19537544281E-1,6[&rate=5.549422485052457E-4]:5.985603153338E-1)[&rate=5.549422485052457E-4]:1.694889061335E-1,(18[&rate=5.549422485052457E-4]:7.084518795886E-1,3[&rate=5.549422485052457E-4]:5.93383386438E-1)[&rate=5.549422485052457E-4]:1.226110405088E-1)[&rate=5.549422485052457E-4]:2.700707082897E-1)[&rate=5.549422485052457E-4]:5.99543070253E-1,((((145[&rate=5.549422485052457E-4]:3.045050067209E-1,(141[&rate=5.549422485052457E-4]:1.326280054617E-1,144[&rate=5.549422485052457E-4]:1.298882794344E-1)[&rate=5.549422485052457E-4]:1.691372752316E-1)[&rate=5.549422485052457E-4]:1.711392123243E-1,142[&rate=5.549422485052457E-4]:4.756442190452E-1)[&rate=5.549422485052457E-4]:1.196669021341E0,(((((112[&rate=5.549422485052457E-4]:4.737153397062E-1,(117[&rate=5.549422485052457E-4]:4.270365884245E-1,113[&rate=5.549422485052457E-4]:4.242968623969E-1)[&rate=5.549422485052457E-4]:4.941847730929E-2)[&rate=5.549422485052457E-4]:8.239514659483E-2,9[&rate=5.549422485052457E-4]:5.47891308219E-1)[&rate=5.549422485052457E-4]:2.512066289673E-2,(14[&rate=5.549422485052457E-4]:4.962015706126E-1,(30[&rate=5.549422485052457E-4]:2.657471674019E-1,4[&rate=5.549422485052457E-4]:9.314442767589E-2)[&rate=5.549422485052457E-4]:3.455228963615E-1)[&rate=5.549422485052457E-4]:8.502957858522E-2)[&rate=5.549422485052457E-4]:2.801622860122E-1,(105[&rate=5.549422485052457E-4]:3.487180200004E-1,110[&rate=5.549422485052457E-4]:3.706358282195E-1)[&rate=5.549422485052457E-4]:4.852781549358E-1)[&rate=5.549422485052457E-4]:5.309516003402E-1,(((148[&rate=5.549422485052457E-4]:4.29697105937E-1,143[&rate=5.549422485052457E-4]:4.269573799096E-1)[&rate=5.549422485052457E-4]:3.584692666686E-1,(116[&rate=5.549422485052457E-4]:6.056781803603E-1,((106[&rate=5.549422485052457E-4]:3.165553609285E-2,139[&rate=5.549422485052457E-4]:2.234363580106E-1)[&rate=5.549422485052457E-4]:3.012592905194E-1,(104[&rate=5.549422485052457E-4]:2.625413305324E-1,111[&rate=5.549422485052457E-4]:2.789796866968E-1)[&rate=5.549422485052457E-4]:7.03734960799E-2)[&rate=5.549422485052457E-4]:3.330373263508E-1)[&rate=5.549422485052457E-4]:1.441320278616E-1)[&rate=5.549422485052457E-4]:2.490573711626E-1,((115[&rate=5.549422485052457E-4]:5.751037348462E-1,(13[&rate=5.549422485052457E-4]:3.967659651671E-1,19[&rate=5.549422485052457E-4]:4.351221295508E-1)[&rate=5.549422485052457E-4]:2.605295505009E-1)[&rate=5.549422485052457E-4]:1.869421673858E-1,((109[&rate=5.549422485052457E-4]:3.095938759507E-1,114[&rate=5.549422485052457E-4]:2.301418211562E-1)[&rate=5.549422485052457E-4]:3.118649206551E-1,(107[&rate=5.549422485052457E-4]:2.755951520687E-1,108[&rate=5.549422485052457E-4]:2.728554260413E-1)[&rate=5.549422485052457E-4]:3.266855623454E-1)[&rate=5.549422485052457E-4]:2.200391604207E-1)[&rate=5.549422485052457E-4]:2.368216771524E-1)[&rate=5.549422485052457E-4]:3.112856753439E-1)[&rate=5.549422485052457E-4]:1.073654651093E-1)[&rate=5.549422485052457E-4]:3.624556478798E-2,(((((21[&rate=5.549422485052457E-4]:4.701923970521E-1,17[&rate=5.549422485052457E-4]:4.400554107507E-1)[&rate=5.549422485052457E-4]:4.523492105045E-3,28[&rate=5.549422485052457E-4]:4.993734234036E-1)[&rate=5.549422485052457E-4]:5.082361955913E-1,1[&rate=5.549422485052457E-4]:2.213082491319E-1)[&rate=5.549422485052457E-4]:1.313253873712E-1,24[&rate=5.549422485052457E-4]:1.133455554311E0)[&rate=5.549422485052457E-4]:3.099105630375E-1,(102[&rate=5.549422485052457E-4]:2.411963888539E-1,((140[&rate=5.549422485052457E-4]:6.729323199004E-1,11[&rate=5.549422485052457E-4]:6.921104020921E-1)[&rate=5.549422485052457E-4]:1.97764200623E-1,(23[&rate=5.549422485052457E-4]:6.7433465384E-1,(25[&rate=5.549422485052457E-4]:4.353130265926E-1,20[&rate=5.549422485052457E-4]:4.161349444009E-1)[&rate=5.549422485052457E-4]:2.499805313571E-1)[&rate=5.549422485052457E-4]:3.004714557242E-1)[&rate=5.549422485052457E-4]:4.170752107964E-1)[&rate=5.549422485052457E-4]:4.052589287863E-2)[&rate=5.549422485052457E-4]:1.802611809753E-1)[&rate=5.549422485052457E-4]:1.26364468809E-1)[&rate=5.549422485052457E-4]:8.330196387831E-1,101[&rate=5.549422485052457E-4]:1.415888118245E0)[&rate=5.549422485052457E-4]:8.567304516982E-2)[&rate=5.549422485052457E-4]:3.195804034962E-2)[&rate=5.549422485052457E-4]:2.56344392356E-2,(16[&rate=5.549422485052457E-4]:2.564260049118E0,(2[&rate=5.549422485052457E-4]:7.584119168105E-1,((22[&rate=5.549422485052457E-4]:3.281978976761E-1,27[&rate=5.549422485052457E-4]:3.446362538405E-1)[&rate=5.549422485052457E-4]:3.905450327383E-1,(31[&rate=5.549422485052457E-4]:7.069600235448E-1,(26[&rate=5.549422485052457E-4]:4.931112210335E-1,(7[&rate=5.549422485052457E-4]:9.908576468878E-2,8[&rate=5.549422485052457E-4]:9.908576468878E-2)[&rate=5.549422485052457E-4]:2.871761412762E-1)[&rate=5.549422485052457E-4]:1.700131860729E-1)[&rate=5.549422485052457E-4]:6.657742741757E-2)[&rate=5.549422485052457E-4]:2.122717261221E-1)[&rate=5.549422485052457E-4]:1.67708100902E0)[&rate=5.549422485052457E-4]:1.072223610057E-1)[&rate=5.549422485052457E-4]:2.489708612516E-2,(39[&rate=5.549422485052457E-4]:4.720198966183E-1,97[&rate=5.549422485052457E-4]:4.009816452521E-1)[&rate=5.549422485052457E-4]:1.388666735132E-1)[&rate=5.549422485052457E-4]:8.773158444836E-3)[&rate=5.549422485052457E-4]:8.88980796279E-2)[&rate=5.549422485052457E-4]:2.882967833072E-1,38[&rate=5.549422485052457E-4]:9.285485805823E-1)[&rate=5.549422485052457E-4]:2.819808202558E-1)[&rate=5.549422485052457E-4]:9.456269537473E-2,(((((53[&rate=5.549422485052457E-4]:8.249083049343E-1,((((12[&rate=5.549422485052457E-4]:1.181572370584E-1,5[&rate=5.549422485052457E-4]:7.980107267496E-2)[&rate=5.549422485052457E-4]:2.050205936586E-1,29[&rate=5.549422485052457E-4]:4.300271457856E-1)[&rate=5.549422485052457E-4]:4.804813664439E-1,103[&rate=5.549422485052457E-4]:6.776317999007E-1)[&rate=5.549422485052457E-4]:1.706196323269E0,52[&rate=5.549422485052457E-4]:7.195343886091E-1)[&rate=5.549422485052457E-4]:1.135706376366E-1)[&rate=5.549422485052457E-4]:1.412169186648E-1,(((75[&rate=5.549422485052457E-4]:5.28714495968E-1,(74[&rate=5.549422485052457E-4]:4.526278195303E-1,(70[&rate=5.549422485052457E-4]:3.995331396943E-1,76[&rate=5.549422485052457E-4]:4.378893040778E-1)[&rate=5.549422485052457E-4]:1.473851545253E-2)[&rate=5.549422485052457E-4]:7.608667643766E-2)[&rate=5.549422485052457E-4]:8.697829774645E-2,(((((71[&rate=5.549422485052457E-4]:1.077194692257E-1,79[&rate=5.549422485052457E-4]:1.351167294997E-1)[&rate=5.549422485052457E-4]:3.599509163762E-2,82[&rate=5.549422485052457E-4]:1.793309992194E-1)[&rate=5.549422485052457E-4]:1.387658308451E-1,(72[&rate=5.549422485052457E-4]:1.239827054804E-1,78[&rate=5.549422485052457E-4]:1.459005136997E-1)[&rate=5.549422485052457E-4]:1.639771382827E-1)[&rate=5.549422485052457E-4]:1.175266808012E-1,73[&rate=5.549422485052457E-4]:4.685002231945E-1)[&rate=5.549422485052457E-4]:2.134325420066E-3,((80[&rate=5.549422485052457E-4]:1.48741366197E-1,81[&rate=5.549422485052457E-4]:1.48741366197E-1)[&rate=5.549422485052457E-4]:2.70553086498E-1,77[&rate=5.549422485052457E-4]:4.631300691334E-1)[&rate=5.549422485052457E-4]:2.025027426467E-3)[&rate=5.549422485052457E-4]:1.450582450999E-1)[&rate=5.549422485052457E-4]:8.71727250036E-1,((137[&rate=5.549422485052457E-4]:7.270098511365E-1,133[&rate=5.549422485052457E-4]:6.859139607255E-1)[&rate=5.549422485052457E-4]:1.574818044725E-3,134[&rate=5.549422485052457E-4]:6.573517924691E-1)[&rate=5.549422485052457E-4]:8.355477033363E-1)[&rate=5.549422485052457E-4]:2.251682384609E-1)[&rate=5.549422485052457E-4]:2.040869636605E-1,125[&rate=5.549422485052457E-4]:9.598296735985E-1)[&rate=5.549422485052457E-4]:1.900588429697E-1,(68[&rate=5.549422485052457E-4]:6.26240288226E-1,(((57[&rate=5.549422485052457E-4]:3.796712265386E-1,(56[&rate=5.549422485052457E-4]:2.268835380142E-1,55[&rate=5.549422485052457E-4]:2.268835380142E-1)[&rate=5.549422485052457E-4]:1.418587267757E-1)[&rate=5.549422485052457E-4]:4.716384189644E-2,((37[&rate=5.549422485052457E-4]:4.143786758697E-1,54[&rate=5.549422485052457E-4]:3.378759436292E-1)[&rate=5.549422485052457E-4]:3.070185976425E-2,58[&rate=5.549422485052457E-4]:4.259548525738E-1)[&rate=5.549422485052457E-4]:1.727365848425E-2)[&rate=5.549422485052457E-4]:9.625974665546E-2,59[&rate=5.549422485052457E-4]:5.203625746534E-1)[&rate=5.549422485052457E-4]:1.550580414415E-1)[&rate=5.549422485052457E-4]:3.569815616755E-1)[&rate=5.549422485052457E-4]:2.259044853166E-1,(66[&rate=5.549422485052457E-4]:3.864111988703E-1,(((119[&rate=5.549422485052457E-4]:1.806232183109E0,(120[&rate=5.549422485052457E-4]:1.693192745844E0,(135[&rate=5.549422485052457E-4]:9.767132935533E-1,(138[&rate=5.549422485052457E-4]:5.065320073205E-1,136[&rate=5.549422485052457E-4]:3.750251580053E-1)[&rate=5.549422485052457E-4]:6.701812862329E-1)[&rate=5.549422485052457E-4]:4.644246577705E-1)[&rate=5.549422485052457E-4]:1.714902630627E-2)[&rate=5.549422485052457E-4]:2.189463645943E-1,126[&rate=5.549422485052457E-4]:1.23947602506E0)[&rate=5.549422485052457E-4]:2.533147132275E-1,(67[&rate=5.549422485052457E-4]:1.212794586767E-1,(122[&rate=5.549422485052457E-4]:1.761527199994E-1,(123[&rate=5.549422485052457E-4]:3.518285021234E-2,124[&rate=5.549422485052457E-4]:3.245060977521E-2)[&rate=5.549422485052457E-4]:1.409698697871E-1)[&rate=5.549422485052457E-4]:4.463992890179E-1)[&rate=5.549422485052457E-4]:1.243370899258E-1)[&rate=5.549422485052457E-4]:1.407946502678E-1)[&rate=5.549422485052457E-4]:2.749944985754E-1)[&rate=5.549422485052457E-4]:4.132095225161E-2)[&rate=5.549422485052457E-4]:1.920246379814E-1)[&rate=5.549422485052457E-4]:1.125642941313E-2,34[&rate=5.549422485052457E-4]:4.299401846182E-2)[&rate=5.549422485052457E-4]:2.1632000347E-2);
tree STATE_8550000 [&joint=-20968.603984014717,lnP=-20968.603984014717] = [&R] ((33[&rate=5.353665730222518E-4]:2.510393207854E-2,((((((75[&rate=5.353665730222518E-4]:7.454561343409E-1,(70[&rate=5.353665730222518E-4]:6.52928902463E-1,(74[&rate=5.353665730222518E-4]:5.315874695459E-1,76[&rate=5.353665730222518E-4]:5.315874695459E-1)[&rate=5.353665730222518E-4]:1.596975973006E-1)[&rate=5.353665730222518E-4]:5.417106749443E-2)[&rate=5.353665730222518E-4]:9.049902634622E-2,(((73[&rate=5.353665730222518E-4]:4.606993141377E-1,(79[&rate=5.353665730222518E-4]:3.415106767459E-1,(82[&rate=5.353665730222518E-4]:3.352937166799E-1,(78[&rate=5.353665730222518E-4]:5.434270282087E-2,72[&rate=5.353665730222518E-4]:3.242489460155E-2)[&rate=5.353665730222518E-4]:2.727318357769E-1)[&rate=5.353665730222518E-4]:1.443613814809E-2)[&rate=5.353665730222518E-4]:7.809274698102E-2)[&rate=5.353665730222518E-4]:3.323780695698E-2,((81[&rate=5.353665730222518E-4]:6.563860798251E-2,80[&rate=5.353665730222518E-4]:6.563860798251E-2)[&rate=5.353665730222518E-4]:2.003993576224E-1,71[&rate=5.353665730222518E-4]:2.468598834131E-1)[&rate=5.353665730222518E-4]:1.785840869967E-1)[&rate=5.353665730222518E-4]:9.4985349605E-2,77[&rate=5.353665730222518E-4]:5.83443018645E-1)[&rate=5.353665730222518E-4]:2.470326899874E-1)[&rate=5.353665730222518E-4]:6.964659137995E-1,(52[&rate=5.353665730222518E-4]:5.723697939302E-1,(((12[&rate=5.353665730222518E-4]:2.11764960892E-1,5[&rate=5.353665730222518E-4]:1.734087965086E-1)[&rate=5.353665730222518E-4]:1.210486494045E-1,29[&rate=5.353665730222518E-4]:4.396629253651E-1)[&rate=5.353665730222518E-4]:2.404480599679E-1,103[&rate=5.353665730222518E-4]:4.472342730043E-1)[&rate=5.353665730222518E-4]:1.789429255487E0)[&rate=5.353665730222518E-4]:2.217849432556E-1)[&rate=5.353665730222518E-4]:4.656224467815E-2,(((134[&rate=5.353665730222518E-4]:2.074029555282E-1,137[&rate=5.353665730222518E-4]:2.786358322404E-1)[&rate=5.353665730222518E-4]:2.2051012511E-1,133[&rate=5.353665730222518E-4]:4.580500669394E-1)[&rate=5.353665730222518E-4]:1.118262901701E0,53[&rate=5.353665730222518E-4]:7.942334716718E-1)[&rate=5.353665730222518E-4]:3.828678888085E-2)[&rate=5.353665730222518E-4]:2.660574971495E-1,125[&rate=5.353665730222518E-4]:8.881952440409E-1)[&rate=5.353665730222518E-4]:4.604393000892E-1,(68[&rate=5.353665730222518E-4]:6.371155427921E-1,((((57[&rate=5.353665730222518E-4]:3.38988325989E-1,(55[&rate=5.353665730222518E-4]:2.742505918245E-1,56[&rate=5.353665730222518E-4]:2.742505918245E-1)[&rate=5.353665730222518E-4]:5.38087724158E-2)[&rate=5.353665730222518E-4]:9.174470834179E-3,37[&rate=5.353665730222518E-4]:3.836819225063E-1)[&rate=5.353665730222518E-4]:2.552931443402E-2,(54[&rate=5.353665730222518E-4]:1.743552170083E-1,58[&rate=5.353665730222518E-4]:2.317322661887E-1)[&rate=5.353665730222518E-4]:1.583532876915E-1)[&rate=5.353665730222518E-4]:3.883600165832E-2,59[&rate=5.353665730222518E-4]:4.097958724784E-1)[&rate=5.353665730222518E-4]:2.764999981826E-1)[&rate=5.353665730222518E-4]:5.448523346713E-1)[&rate=5.353665730222518E-4]:2.703087471819E-1)[&rate=5.353665730222518E-4]:3.039834225453E-3,(((((67[&rate=5.353665730222518E-4]:2.025260402557E-1,((124[&rate=5.353665730222518E-4]:3.981882059269E-2,123[&rate=5.353665730222518E-4]:4.255106102981E-2)[&rate=5.353665730222518E-4]:3.269373321148E-1,122[&rate=5.353665730222518E-4]:3.694883931446E-1)[&rate=5.353665730222518E-4]:3.343101974518E-1)[&rate=5.353665730222518E-4]:1.385394186978E-1,((126[&rate=5.353665730222518E-4]:9.922002592562E-1,((((138[&rate=5.353665730222518E-4]:2.744049293369E-1,136[&rate=5.353665730222518E-4]:1.428980800217E-1)[&rate=5.353665730222518E-4]:4.045024071946E-1,135[&rate=5.353665730222518E-4]:4.789073365315E-1)[&rate=5.353665730222518E-4]:2.373497866148E-1,119[&rate=5.353665730222518E-4]:1.064202328626E0)[&rate=5.353665730222518E-4]:2.036353521938E-1,120[&rate=5.353665730222518E-4]:1.171947269861E0)[&rate=5.353665730222518E-4]:5.100651010804E-1)[&rate=5.353665730222518E-4]:3.855742821682E-1,66[&rate=5.353665730222518E-4]:1.306003517395E-1)[&rate=5.353665730222518E-4]:2.10465107214E-1)[&rate=5.353665730222518E-4]:3.995693197412E-1,(((((69[&rate=5.353665730222518E-4]:8.228946649141E-1,(118[&rate=5.353665730222518E-4]:7.354208283342E-1,(131[&rate=5.353665730222518E-4]:4.059665420981E-1,(130[&rate=5.353665730222518E-4]:2.295992700258E-1,(129[&rate=5.353665730222518E-4]:2.248378529888E-1,132[&rate=5.353665730222518E-4]:2.275775790162E-1)[&rate=5.353665730222518E-4]:4.761417037001E-3)[&rate=5.353665730222518E-4]:1.736275460449E-1)[&rate=5.353665730222518E-4]:1.952077108936E-1)[&rate=5.353665730222518E-4]:7.651493247023E-2)[&rate=5.353665730222518E-4]:1.054125411791E0,((47[&rate=5.353665730222518E-4]:5.473848189184E-1,45[&rate=5.353665730222518E-4]:5.391880976071E-1)[&rate=5.353665730222518E-4]:1.531377539014E-1,((50[&rate=5.353665730222518E-4]:4.642708706864E-1,49[&rate=5.353665730222518E-4]:4.642708706864E-1)[&rate=5.353665730222518E-4]:1.897717736521E-1,(((((42[&rate=5.353665730222518E-4]:3.986959072534E-1,48[&rate=5.353665730222518E-4]:4.369472733737E-1)[&rate=5.353665730222518E-4]:5.732011131983E-3,41[&rate=5.353665730222518E-4]:3.989634375112E-1)[&rate=5.353665730222518E-4]:4.745461029151E-2,43[&rate=5.353665730222518E-4]:5.010628565457E-1)[&rate=5.353665730222518E-4]:4.003029492735E-2,46[&rate=5.353665730222518E-4]:5.41093151473E-1)[&rate=5.353665730222518E-4]:1.145616794501E-1,(44[&rate=5.353665730222518E-4]:6.072495027098E-1,51[&rate=5.353665730222518E-4]:5.853915792126E-1)[&rate=5.353665730222518E-4]:4.294084733911E-2)[&rate=5.353665730222518E-4]:3.117469866103E-2)[&rate=5.353665730222518E-4]:1.369304323567E-2)[&rate=5.353665730222518E-4]:2.60613081398E-1)[&rate=5.353665730222518E-4]:1.17666686082E-2,(128[&rate=5.353665730222518E-4]:1.524367728057E0,((65[&rate=5.353665730222518E-4]:2.258278320865E-1,((64[&rate=5.353665730222518E-4]:1.69546925012E-1,60[&rate=5.353665730222518E-4]:1.886199350533E-2)[&rate=5.353665730222518E-4]:1.210402377164E-1,62[&rate=5.353665730222518E-4]:3.316830531394E-1)[&rate=5.353665730222518E-4]:8.59256008648E-2)[&rate=5.353665730222518E-4]:1.420300149706E-1,(63[&rate=5.353665730222518E-4]:8.911133208043E-2,61[&rate=5.353665730222518E-4]:1.302072224915E-1)[&rate=5.353665730222518E-4]:4.294314464834E-1)[&rate=5.353665730222518E-4]:1.10445508648E0)[&rate=5.353665730222518E-4]:2.137340857485E-1)[&rate=5.353665730222518E-4]:4.726267606141E-2,(((121[&rate=5.353665730222518E-4]:2.129272117937E0,36[&rate=5.353665730222518E-4]:4.982006314285E-2)[&rate=5.353665730222518E-4]:1.155687932721E-1,127[&rate=5.353665730222518E-4]:2.68593680162E0)[&rate=5.353665730222518E-4]:2.735311161445E-2,35[&rate=5.353665730222518E-4]:1.461666255637E-1)[&rate=5.353665730222518E-4]:1.10430741016E-1)[&rate=5.353665730222518E-4]:4.228187979698E-1,(((98[&rate=5.353665730222518E-4]:6.476787737699E-1,((96[&rate=5.353665730222518E-4]:5.593414424424E-1,99[&rate=5.353665730222518E-4]:5.948605681252E-1)[&rate=5.353665730222518E-4]:6.261749542147E-2,((94[&rate=5.353665730222518E-4]:1.575613059275E-1,100[&rate=5.353665730222518E-4]:1.575613059275E-1)[&rate=5.353665730222518E-4]:1.956621473622E-1,95[&rate=5.353665730222518E-4]:4.379229068417E-1)[&rate=5.353665730222518E-4]:2.086261949565E-1)[&rate=5.353665730222518E-4]:1.205863372043E-2)[&rate=5.353665730222518E-4]:8.883354306385E-2,((147[&rate=5.353665730222518E-4]:5.933743893403E-1,((146[&rate=5.353665730222518E-4]:6.11893099583E-1,(16[&rate=5.353665730222518E-4]:2.572872594507E0,(39[&rate=5.353665730222518E-4]:3.776374039031E-1,(((((18[&rate=5.353665730222518E-4]:4.630144544814E-1,3[&rate=5.353665730222518E-4]:3.479459613308E-1)[&rate=5.353665730222518E-4]:1.417031825847E-1,(6[&rate=5.353665730222518E-4]:5.386568364534E-1,(10[&rate=5.353665730222518E-4]:2.766338948706E-1,15[&rate=5.353665730222518E-4]:3.149900592541E-1)[&rate=5.353665730222518E-4]:2.784612977471E-1)[&rate=5.353665730222518E-4]:3.047101982549E-3)[&rate=5.353665730222518E-4]:3.201089371654E-1,(((87[&rate=5.353665730222518E-4]:1.460958942572E-1,(92[&rate=5.353665730222518E-4]:7.795112293163E-2,(91[&rate=5.353665730222518E-4]:1.679323002235E-2,90[&rate=5.353665730222518E-4]:1.679323002235E-2)[&rate=5.353665730222518E-4]:6.115789290928E-2)[&rate=5.353665730222518E-4]:8.184340146254E-2)[&rate=5.353665730222518E-4]:6.713547425414E-2,((84[&rate=5.353665730222518E-4]:7.691963697829E-3,93[&rate=5.353665730222518E-4]:2.139059383484E-2)[&rate=5.353665730222518E-4]:5.490611400984E-2,85[&rate=5.353665730222518E-4]:6.259807770767E-2)[&rate=5.353665730222518E-4]:1.506332908036E-1)[&rate=5.353665730222518E-4]:1.864889472151E-1,((83[&rate=5.353665730222518E-4]:6.731891189341E-2,86[&rate=5.353665730222518E-4]:6.731891189341E-2)[&rate=5.353665730222518E-4]:1.469241998465E-1,(88[&rate=5.353665730222518E-4]:9.956203139643E-2,89[&rate=5.353665730222518E-4]:1.132606615334E-1)[&rate=5.353665730222518E-4]:1.146810803435E-1)[&rate=5.353665730222518E-4]:1.854772039865E-1)[&rate=5.353665730222518E-4]:9.497637927516E-1)[&rate=5.353665730222518E-4]:5.876387800412E-1,((((((25[&rate=5.353665730222518E-4]:4.887860936273E-1,20[&rate=5.353665730222518E-4]:4.696080114356E-1)[&rate=5.353665730222518E-4]:9.445301469744E-2,23[&rate=5.353665730222518E-4]:5.722802042151E-1)[&rate=5.353665730222518E-4]:3.537823769654E-1,(11[&rate=5.353665730222518E-4]:5.576470218379E-1,140[&rate=5.353665730222518E-4]:5.384689396462E-1)[&rate=5.353665730222518E-4]:2.834840524933E-1)[&rate=5.353665730222518E-4]:2.765099835812E-1,102[&rate=5.353665730222518E-4]:5.188763325498E-2)[&rate=5.353665730222518E-4]:2.344760849658E-1,((1[&rate=5.353665730222518E-4]:5.585861913734E-2,(28[&rate=5.353665730222518E-4]:7.101595060814E-1,21[&rate=5.353665730222518E-4]:6.855019718349E-1)[&rate=5.353665730222518E-4]:1.320004829189E-1)[&rate=5.353665730222518E-4]:1.206883434033E-1,24[&rate=5.353665730222518E-4]:9.573688803488E-1)[&rate=5.353665730222518E-4]:4.906386734883E-1)[&rate=5.353665730222518E-4]:7.071459712816E-2,(((144[&rate=5.353665730222518E-4]:1.705401126236E-1,(145[&rate=5.353665730222518E-4]:1.090742733755E-1,141[&rate=5.353665730222518E-4]:1.063345473479E-1)[&rate=5.353665730222518E-4]:6.694529130305E-2)[&rate=5.353665730222518E-4]:2.832305351145E-3,142[&rate=5.353665730222518E-4]:1.788518700297E-1)[&rate=5.353665730222518E-4]:1.129745031628E0,((((115[&rate=5.353665730222518E-4]:6.44505627335E-1,(13[&rate=5.353665730222518E-4]:5.961571267671E-1,19[&rate=5.353665730222518E-4]:6.345132911507E-1)[&rate=5.353665730222518E-4]:1.305402813898E-1)[&rate=5.353665730222518E-4]:2.666059345651E-2,(108[&rate=5.353665730222518E-4]:5.129097369344E-1,(107[&rate=5.353665730222518E-4]:4.245868719384E-1,(114[&rate=5.353665730222518E-4]:3.50847166926E-1,109[&rate=5.353665730222518E-4]:4.302992217205E-1)[&rate=5.353665730222518E-4]:1.34657324096E-2)[&rate=5.353665730222518E-4]:9.106259102336E-2)[&rate=5.353665730222518E-4]:2.157907304325E-1)[&rate=5.353665730222518E-4]:5.069262474375E-2,(((((106[&rate=5.353665730222518E-4]:2.838255837786E-1,111[&rate=5.353665730222518E-4]:3.002639399429E-1)[&rate=5.353665730222518E-4]:7.911950358419E-2,104[&rate=5.353665730222518E-4]:3.629450873627E-1)[&rate=5.353665730222518E-4]:1.330205412072E-1,139[&rate=5.353665730222518E-4]:6.877464504877E-1)[&rate=5.353665730222518E-4]:2.415332066126E-2,116[&rate=5.353665730222518E-4]:4.598449766284E-1)[&rate=5.353665730222518E-4]:2.154015840045E-1,(148[&rate=5.353665730222518E-4]:3.787246994996E-1,143[&rate=5.353665730222518E-4]:3.759849734723E-1)[&rate=5.353665730222518E-4]:3.34878025517E-1)[&rate=5.353665730222518E-4]:4.661228490228E-2)[&rate=5.353665730222518E-4]:3.568924803798E-2,((((14[&rate=5.353665730222518E-4]:2.923481594546E-1,17[&rate=5.353665730222518E-4]:3.307043238383E-1)[&rate=5.353665730222518E-4]:2.35930735283E-1,9[&rate=5.353665730222518E-4]:5.200597166555E-1)[&rate=5.353665730222518E-4]:5.762978023171E-2,(112[&rate=5.353665730222518E-4]:5.038155059325E-1,(30[&rate=5.353665730222518E-4]:5.193971314039E-1,4[&rate=5.353665730222518E-4]:3.467943916779E-1)[&rate=5.353665730222518E-4]:9.948686767936E-2)[&rate=5.353665730222518E-4]:8.209316903685E-2)[&rate=5.353665730222518E-4]:1.233597084757E-1,((117[&rate=5.353665730222518E-4]:5.631447914678E-1,(105[&rate=5.353665730222518E-4]:4.10968722917E-1,110[&rate=5.353665730222518E-4]:4.328865311361E-1)[&rate=5.353665730222518E-4]:1.220390822494E-1)[&rate=5.353665730222518E-4]:1.389279246355E-1,113[&rate=5.353665730222518E-4]:6.993329900758E-1)[&rate=5.353665730222518E-4]:9.935393369271E-3)[&rate=5.353665730222518E-4]:1.3047149095E-1)[&rate=5.353665730222518E-4]:2.962542875362E-1)[&rate=5.353665730222518E-4]:2.950567561572E-1)[&rate=5.353665730222518E-4]:4.305827180051E-2)[&rate=5.353665730222518E-4]:4.726631818928E-1,101[&rate=5.353665730222518E-4]:8.673203169874E-1)[&rate=5.353665730222518E-4]:4.834812459094E-1)[&rate=5.353665730222518E-4]:1.097422644866E-1)[&rate=5.353665730222518E-4]:4.294851958495E-3)[&rate=5.353665730222518E-4]:3.22723052709E-2,(((((7[&rate=5.353665730222518E-4]:1.075929220604E-1,8[&rate=5.353665730222518E-4]:1.075929220604E-1)[&rate=5.353665730222518E-4]:3.05978077103E-1,26[&rate=5.353665730222518E-4]:5.204203142319E-1)[&rate=5.353665730222518E-4]:5.717689777985E-2,(31[&rate=5.353665730222518E-4]:6.172303665381E-1,(22[&rate=5.353665730222518E-4]:3.484427207039E-1,27[&rate=5.353665730222518E-4]:3.648810768682E-1)[&rate=5.353665730222518E-4]:2.139931252862E-1)[&rate=5.353665730222518E-4]:4.20246191196E-3)[&rate=5.353665730222518E-4]:2.319193747247E-1,2[&rate=5.353665730222518E-4]:6.259549429007E-1)[&rate=5.353665730222518E-4]:1.744492994221E0,97[&rate=5.353665730222518E-4]:3.426838829259E-1)[&rate=5.353665730222518E-4]:1.10224691327E-1)[&rate=5.353665730222518E-4]:1.205051454095E-2)[&rate=5.353665730222518E-4]:3.845330171347E-2,40[&rate=5.353665730222518E-4]:5.744506418734E-1)[&rate=5.353665730222518E-4]:3.364637441398E-2)[&rate=5.353665730222518E-4]:2.658519047443E-1,38[&rate=5.353665730222518E-4]:8.056429101027E-1)[&rate=5.353665730222518E-4]:4.761387009624E-1)[&rate=5.353665730222518E-4]:6.12186141451E-2)[&rate=5.353665730222518E-4]:1.409017845078E-1,34[&rate=5.353665730222518E-4]:1.852286457237E-2)[&rate=5.353665730222518E-4]:3.88270079722E-3,32[&rate=5.353665730222518E-4]:4.877571505029E-4)[&rate=5.353665730222518E-4]:2.217655709877E-2);
tree STATE_8640000 [&joint=-20963.644302406596,lnP=-20963.644302406596] = [&R] ((((((128[&rate=4.87393324527616E-4]:1.638277987625E0,(((64[&rate=4.87393324527616E-4]:3.023612622753E-1,60[&rate=4.87393324527616E-4]:1.516763307686E-1)[&rate=4.87393324527616E-4]:8.17597175002E-2,(65[&rate=4.87393324527616E-4]:1.869252026322E-1,62[&rate=4.87393324527616E-4]:3.787060245499E-1)[&rate=4.87393324527616E-4]:4.651084563657E-2)[&rate=4.87393324527616E-4]:4.428942294644E-1,(63[&rate=4.87393324527616E-4]:2.89676248763E-1,61[&rate=4.87393324527616E-4]:3.30772139174E-1)[&rate=4.87393324527616E-4]:5.373389604769E-1)[&rate=4.87393324527616E-4]:9.098929153716E-1)[&rate=4.87393324527616E-4]:2.358669011202E-2,(((132[&rate=4.87393324527616E-4]:2.762619270855E-1,129[&rate=4.87393324527616E-4]:2.735222010581E-1)[&rate=4.87393324527616E-4]:9.149649205667E-2,(131[&rate=4.87393324527616E-4]:1.786808719716E-1,130[&rate=4.87393324527616E-4]:1.759411459442E-1)[&rate=4.87393324527616E-4]:1.890775471706E-1)[&rate=4.87393324527616E-4]:3.100475303653E-1,(69[&rate=4.87393324527616E-4]:6.0112062648E-1,118[&rate=4.87393324527616E-4]:5.901617223704E-1)[&rate=4.87393324527616E-4]:2.218908024797E-1)[&rate=4.87393324527616E-4]:9.895381802844E-1)[&rate=4.87393324527616E-4]:2.437393597466E-1,(45[&rate=4.87393324527616E-4]:7.436155130945E-1,((((43[&rate=4.87393324527616E-4]:5.781607009857E-1,46[&rate=4.87393324527616E-4]:5.781607009857E-1)[&rate=4.87393324527616E-4]:2.108444763603E-2,((48[&rate=4.87393324527616E-4]:5.300350842212E-1,42[&rate=4.87393324527616E-4]:4.91783718101E-1)[&rate=4.87393324527616E-4]:2.070270462913E-2,41[&rate=4.87393324527616E-4]:5.070219418559E-1)[&rate=4.87393324527616E-4]:3.757839802285E-2)[&rate=4.87393324527616E-4]:5.223109097575E-2,51[&rate=4.87393324527616E-4]:6.24153835226E-1)[&rate=4.87393324527616E-4]:5.344457783777E-2,((47[&rate=4.87393324527616E-4]:4.574037583204E-1,44[&rate=4.87393324527616E-4]:4.519392774462E-1)[&rate=4.87393324527616E-4]:2.440446340491E-1,(49[&rate=4.87393324527616E-4]:5.016756114888E-1,50[&rate=4.87393324527616E-4]:5.016756114888E-1)[&rate=4.87393324527616E-4]:1.669858956349E-1)[&rate=4.87393324527616E-4]:3.472425065723E-3)[&rate=4.87393324527616E-4]:4.689141697061E-2)[&rate=4.87393324527616E-4]:3.88592312098E-1)[&rate=4.87393324527616E-4]:2.41417667025E-2,(((36[&rate=4.87393324527616E-4]:3.998815541383E-1,35[&rate=4.87393324527616E-4]:3.533062116725E-1)[&rate=4.87393324527616E-4]:1.074902384864E-2,121[&rate=4.87393324527616E-4]:2.490082632781E0)[&rate=4.87393324527616E-4]:2.874764941187E-2,127[&rate=4.87393324527616E-4]:2.959926172604E0)[&rate=4.87393324527616E-4]:8.175795965506E-3)[&rate=4.87393324527616E-4]:4.199810615386E-1,(((((94[&rate=4.87393324527616E-4]:2.603229738873E-1,100[&rate=4.87393324527616E-4]:2.603229738873E-1)[&rate=4.87393324527616E-4]:1.02852734065E-1,95[&rate=4.87393324527616E-4]:4.478751615043E-1)[&rate=4.87393324527616E-4]:3.31743258271E-1,((98[&rate=4.87393324527616E-4]:6.321618566482E-1,97[&rate=4.87393324527616E-4]:4.327083047357E-1)[&rate=4.87393324527616E-4]:3.19513881754E-2,(99[&rate=4.87393324527616E-4]:5.913802105825E-1,96[&rate=4.87393324527616E-4]:5.558610848996E-1)[&rate=4.87393324527616E-4]:9.459095773829E-2)[&rate=4.87393324527616E-4]:1.04576213203E-1)[&rate=4.87393324527616E-4]:2.109055603242E-1,(16[&rate=4.87393324527616E-4]:2.698304477919E0,(((((((88[&rate=4.87393324527616E-4]:1.158139801349E-1,89[&rate=4.87393324527616E-4]:1.295126102719E-1)[&rate=4.87393324527616E-4]:7.189920551731E-1,(((92[&rate=4.87393324527616E-4]:8.104872586925E-2,(91[&rate=4.87393324527616E-4]:2.076437979172E-2,90[&rate=4.87393324527616E-4]:2.076437979172E-2)[&rate=4.87393324527616E-4]:6.028434607753E-2)[&rate=4.87393324527616E-4]:1.434536676355E-1,87[&rate=4.87393324527616E-4]:2.108037633677E-1)[&rate=4.87393324527616E-4]:8.310285020111E-2,((85[&rate=4.87393324527616E-4]:1.868262039857E-1,86[&rate=4.87393324527616E-4]:1.868262039857E-1)[&rate=4.87393324527616E-4]:9.986444483943E-3,((93[&rate=4.87393324527616E-4]:9.787020077014E-2,84[&rate=4.87393324527616E-4]:8.417157063312E-2)[&rate=4.87393324527616E-4]:9.61888850026E-2,83[&rate=4.87393324527616E-4]:1.803604556357E-1)[&rate=4.87393324527616E-4]:1.645219283391E-2)[&rate=4.87393324527616E-4]:9.709396509919E-2)[&rate=4.87393324527616E-4]:5.408994217391E-1)[&rate=4.87393324527616E-4]:3.243947258896E-1,3[&rate=4.87393324527616E-4]:6.194747338005E-1)[&rate=4.87393324527616E-4]:2.978250153981E-1,((10[&rate=4.87393324527616E-4]:4.009169967289E-1,15[&rate=4.87393324527616E-4]:4.392731611124E-1)[&rate=4.87393324527616E-4]:2.285923932541E-1,(6[&rate=4.87393324527616E-4]:5.354859722062E-1,18[&rate=4.87393324527616E-4]:5.984996708363E-1)[&rate=4.87393324527616E-4]:7.758506161248E-2)[&rate=4.87393324527616E-4]:3.562835099004E-1)[&rate=4.87393324527616E-4]:6.49993293868E-1,(((144[&rate=4.87393324527616E-4]:8.574650952245E-1,(145[&rate=4.87393324527616E-4]:6.367423101282E-1,141[&rate=4.87393324527616E-4]:6.340025841006E-1)[&rate=4.87393324527616E-4]:2.262022371513E-1)[&rate=4.87393324527616E-4]:2.950002364447E-2,142[&rate=4.87393324527616E-4]:8.924445709239E-1)[&rate=4.87393324527616E-4]:7.477445549185E-1,(((((((111[&rate=4.87393324527616E-4]:4.166403392627E-1,139[&rate=4.87393324527616E-4]:5.91982805016E-1)[&rate=4.87393324527616E-4]:2.65055822908E-2,(106[&rate=4.87393324527616E-4]:1.738910684761E-1,104[&rate=4.87393324527616E-4]:1.738910684761E-1)[&rate=4.87393324527616E-4]:2.52816496913E-1)[&rate=4.87393324527616E-4]:1.941133220157E-1,116[&rate=4.87393324527616E-4]:5.60546914802E-1)[&rate=4.87393324527616E-4]:2.498565060277E-1,(148[&rate=4.87393324527616E-4]:3.32010539782E-1,143[&rate=4.87393324527616E-4]:3.292708137546E-1)[&rate=4.87393324527616E-4]:5.167490454314E-1)[&rate=4.87393324527616E-4]:8.306246653186E-2,((115[&rate=4.87393324527616E-4]:5.482454237297E-1,(13[&rate=4.87393324527616E-4]:4.566162229432E-1,19[&rate=4.87393324527616E-4]:4.949723873269E-1)[&rate=4.87393324527616E-4]:1.738209816084E-1)[&rate=4.87393324527616E-4]:1.317872850121E-1,((109[&rate=4.87393324527616E-4]:3.819561306124E-1,114[&rate=4.87393324527616E-4]:3.025040758179E-1)[&rate=4.87393324527616E-4]:3.73208996629E-2,(107[&rate=4.87393324527616E-4]:3.492487266538E-1,108[&rate=4.87393324527616E-4]:3.465090006264E-1)[&rate=4.87393324527616E-4]:5.085022142977E-2)[&rate=4.87393324527616E-4]:3.402077332611E-1)[&rate=4.87393324527616E-4]:2.134331786197E-1)[&rate=4.87393324527616E-4]:4.13059801028E-1,((((30[&rate=4.87393324527616E-4]:4.963031128227E-1,4[&rate=4.87393324527616E-4]:3.237003730966E-1)[&rate=4.87393324527616E-4]:3.111151296051E-1,9[&rate=4.87393324527616E-4]:6.841305711948E-1)[&rate=4.87393324527616E-4]:9.644682105882E-2,((14[&rate=4.87393324527616E-4]:4.635233743088E-1,17[&rate=4.87393324527616E-4]:5.018795386925E-1)[&rate=4.87393324527616E-4]:3.15467527287E-1,112[&rate=4.87393324527616E-4]:7.789909015958E-1)[&rate=4.87393324527616E-4]:9.805668739908E-3)[&rate=4.87393324527616E-4]:1.77218137428E-1,(117[&rate=4.87393324527616E-4]:7.35662351131E-1,(113[&rate=4.87393324527616E-4]:6.693095466641E-1,(105[&rate=4.87393324527616E-4]:5.999273853279E-1,110[&rate=4.87393324527616E-4]:6.21845193547E-1)[&rate=4.87393324527616E-4]:4.198490106237E-2)[&rate=4.87393324527616E-4]:6.361307843935E-2)[&rate=4.87393324527616E-4]:2.330920826603E-1)[&rate=4.87393324527616E-4]:4.227027614477E-1)[&rate=4.87393324527616E-4]:6.273753105783E-2,((((20[&rate=4.87393324527616E-4]:4.857911931302E-1,25[&rate=4.87393324527616E-4]:5.04969275322E-1)[&rate=4.87393324527616E-4]:1.071365880434E-1,23[&rate=4.87393324527616E-4]:6.011469592556E-1)[&rate=4.87393324527616E-4]:1.994829718455E-1,(11[&rate=4.87393324527616E-4]:6.205010879485E-1,140[&rate=4.87393324527616E-4]:6.013230057568E-1)[&rate=4.87393324527616E-4]:9.519733630339E-2)[&rate=4.87393324527616E-4]:5.997981633741E-1,((((21[&rate=4.87393324527616E-4]:8.114745645871E-1,28[&rate=4.87393324527616E-4]:8.361320988336E-1)[&rate=4.87393324527616E-4]:5.513743338794E-2,1[&rate=4.87393324527616E-4]:1.049681623586E-1)[&rate=4.87393324527616E-4]:1.103430392555E-1,24[&rate=4.87393324527616E-4]:9.961331194223E-1)[&rate=4.87393324527616E-4]:2.561797880234E-1,102[&rate=4.87393324527616E-4]:9.066907182935E-2)[&rate=4.87393324527616E-4]:1.590740911392E-1)[&rate=4.87393324527616E-4]:1.277392345611E-1)[&rate=4.87393324527616E-4]:1.613138584694E-2)[&rate=4.87393324527616E-4]:1.764189857173E-1)[&rate=4.87393324527616E-4]:4.345248388093E-1,101[&rate=4.87393324527616E-4]:9.990781558483E-1)[&rate=4.87393324527616E-4]:5.851523511434E-1,((146[&rate=4.87393324527616E-4]:5.754126550246E-1,147[&rate=4.87393324527616E-4]:5.1257112497E-1)[&rate=4.87393324527616E-4]:9.783582328894E-2,((((31[&rate=4.87393324527616E-4]:7.077403513879E-1,((7[&rate=4.87393324527616E-4]:1.182061544201E-1,8[&rate=4.87393324527616E-4]:1.182061544201E-1)[&rate=4.87393324527616E-4]:2.638690247068E-1,26[&rate=4.87393324527616E-4]:4.889244941954E-1)[&rate=4.87393324527616E-4]:1.749802407541E-1)[&rate=4.87393324527616E-4]:7.796068576492E-2,(22[&rate=4.87393324527616E-4]:4.729376799742E-1,27[&rate=4.87393324527616E-4]:4.893760361386E-1)[&rate=4.87393324527616E-4]:2.579688366306E-1)[&rate=4.87393324527616E-4]:5.115968009308E-2,2[&rate=4.87393324527616E-4]:6.094634569718E-1)[&rate=4.87393324527616E-4]:1.879693258065E0,(40[&rate=4.87393324527616E-4]:4.634153105175E-1,39[&rate=4.87393324527616E-4]:4.634153105175E-1)[&rate=4.87393324527616E-4]:6.901560168974E-2)[&rate=4.87393324527616E-4]:2.05989868713E-2)[&rate=4.87393324527616E-4]:5.803644891937E-2)[&rate=4.87393324527616E-4]:1.745203804081E-3)[&rate=4.87393324527616E-4]:2.383681660024E-1)[&rate=4.87393324527616E-4]:2.01372798015E-1,38[&rate=4.87393324527616E-4]:9.842465048904E-1)[&rate=4.87393324527616E-4]:4.390786840623E-1)[&rate=4.87393324527616E-4]:1.040557153039E-1,(32[&rate=4.87393324527616E-4]:7.358187923255E-3,((34[&rate=4.87393324527616E-4]:2.740091921593E-2,(((67[&rate=4.87393324527616E-4]:3.763759949363E-1,(122[&rate=4.87393324527616E-4]:3.034655131334E-1,(124[&rate=4.87393324527616E-4]:1.816723302764E-1,123[&rate=4.87393324527616E-4]:1.844045707135E-1)[&rate=4.87393324527616E-4]:1.190609424199E-1)[&rate=4.87393324527616E-4]:5.741830321436E-1)[&rate=4.87393324527616E-4]:4.72473332175E-2,((126[&rate=4.87393324527616E-4]:1.03655936982E0,(((138[&rate=4.87393324527616E-4]:1.738102725723E-1,136[&rate=4.87393324527616E-4]:4.23034232571E-2)[&rate=4.87393324527616E-4]:9.084286353383E-1,135[&rate=4.87393324527616E-4]:8.822389079106E-1)[&rate=4.87393324527616E-4]:5.634086702986E-1,(120[&rate=4.87393324527616E-4]:9.428118621713E-1,119[&rate=4.87393324527616E-4]:1.03870227313E0)[&rate=4.87393324527616E-4]:7.548905105584E-1)[&rate=4.87393324527616E-4]:2.866910877505E-2)[&rate=4.87393324527616E-4]:5.863262240614E-1,66[&rate=4.87393324527616E-4]:3.757114041963E-1)[&rate=4.87393324527616E-4]:4.791192395753E-2)[&rate=4.87393324527616E-4]:4.18631507427E-1,((68[&rate=4.87393324527616E-4]:5.79542524044E-1,((((59[&rate=4.87393324527616E-4]:1.106347765833E-1,37[&rate=4.87393324527616E-4]:1.488861427035E-1)[&rate=4.87393324527616E-4]:1.739659962334E-2,54[&rate=4.87393324527616E-4]:8.978001008641E-2)[&rate=4.87393324527616E-4]:2.605855767265E-1,(58[&rate=4.87393324527616E-4]:3.357688199419E-1,(55[&rate=4.87393324527616E-4]:2.47813149344E-1,56[&rate=4.87393324527616E-4]:2.47813149344E-1)[&rate=4.87393324527616E-4]:6.063326622613E-2)[&rate=4.87393324527616E-4]:7.197381605135E-2)[&rate=4.87393324527616E-4]:5.131755215523E-2,57[&rate=4.87393324527616E-4]:4.426667455255E-1)[&rate=4.87393324527616E-4]:1.887883468246E-1)[&rate=4.87393324527616E-4]:6.32953716088E-1,(125[&rate=4.87393324527616E-4]:1.111020129602E0,((53[&rate=4.87393324527616E-4]:8.553679983538E-1,(((((12[&rate=4.87393324527616E-4]:1.140322841132E-1,5[&rate=4.87393324527616E-4]:7.567611972972E-2)[&rate=4.87393324527616E-4]:2.108887161284E-1,29[&rate=4.87393324527616E-4]:4.317703153101E-1)[&rate=4.87393324527616E-4]:1.695157117002E-1,103[&rate=4.87393324527616E-4]:3.684093146816E-1)[&rate=4.87393324527616E-4]:1.994821188789E0,((133[&rate=4.87393324527616E-4]:3.909303488331E-1,137[&rate=4.87393324527616E-4]:4.320262392441E-1)[&rate=4.87393324527616E-4]:3.651357100308E-1,134[&rate=4.87393324527616E-4]:7.259290725628E-1)[&rate=4.87393324527616E-4]:7.167534857027E-1)[&rate=4.87393324527616E-4]:1.135831585757E-2,52[&rate=4.87393324527616E-4]:7.102950847673E-1)[&rate=4.87393324527616E-4]:1.532696348978E-1)[&rate=4.87393324527616E-4]:5.968437068673E-2,((75[&rate=4.87393324527616E-4]:7.413349136153E-1,(76[&rate=4.87393324527616E-4]:6.566955025841E-1,(70[&rate=4.87393324527616E-4]:4.670229255273E-1,74[&rate=4.87393324527616E-4]:5.053790899108E-1)[&rate=4.87393324527616E-4]:1.513164126734E-1)[&rate=4.87393324527616E-4]:8.463941103119E-2)[&rate=4.87393324527616E-4]:1.955762978127E-1,(((77[&rate=4.87393324527616E-4]:3.934483290578E-1,73[&rate=4.87393324527616E-4]:3.989277811126E-1)[&rate=4.87393324527616E-4]:4.240599074813E-2,((82[&rate=4.87393324527616E-4]:3.112576443246E-1,(71[&rate=4.87393324527616E-4]:2.305160464161E-1,79[&rate=4.87393324527616E-4]:2.579133066901E-1)[&rate=4.87393324527616E-4]:4.512515955246E-2)[&rate=4.87393324527616E-4]:1.088776758541E-2,(72[&rate=4.87393324527616E-4]:1.899067180531E-1,78[&rate=4.87393324527616E-4]:2.118245262724E-1)[&rate=4.87393324527616E-4]:1.021017075556E-1)[&rate=4.87393324527616E-4]:8.631164762191E-2)[&rate=4.87393324527616E-4]:2.00791312671E-1,(80[&rate=4.87393324527616E-4]:6.74345649846E-2,81[&rate=4.87393324527616E-4]:6.74345649846E-2)[&rate=4.87393324527616E-4]:5.25375451054E-1)[&rate=4.87393324527616E-4]:2.947861268963E-1)[&rate=4.87393324527616E-4]:7.246042162246E-1)[&rate=4.87393324527616E-4]:4.063502742227E-1)[&rate=4.87393324527616E-4]:2.681427771968E-1)[&rate=4.87393324527616E-4]:1.77479233221E-1)[&rate=4.87393324527616E-4]:4.815978226519E-2)[&rate=4.87393324527616E-4]:1.291359753855E-3,33[&rate=4.87393324527616E-4]:1.225392280542E-2)[&rate=4.87393324527616E-4]:5.837171725531E-4)[&rate=4.87393324527616E-4]:3.272576296864E-2);
tree STATE_8730000 [&joint=-21005.79577488243,lnP=-21005.79577488243] = [&R] (32[&rate=5.539141654491712E-4]:2.263925146403E-2,((34[&rate=5.539141654491712E-4]:1.71743070759E-2,((((((119[&rate=5.539141654491712E-4]:1.755204439458E0,(135[&rate=5.539141654491712E-4]:7.933979036504E-1,(138[&rate=5.539141654491712E-4]:5.016088634448E-1,136[&rate=5.539141654491712E-4]:3.701020141296E-1)[&rate=5.539141654491712E-4]:4.917890402057E-1)[&rate=5.539141654491712E-4]:6.138613303279E-1)[&rate=5.539141654491712E-4]:1.307699678084E-1,(126[&rate=5.539141654491712E-4]:9.950636818084E-1,120[&rate=5.539141654491712E-4]:1.684875793493E0)[&rate=5.539141654491712E-4]:1.05208202814E-1)[&rate=5.539141654491712E-4]:5.299825015088E-1,66[&rate=5.539141654491712E-4]:3.830801964462E-1)[&rate=5.539141654491712E-4]:1.763550314981E-1,(67[&rate=5.539141654491712E-4]:2.533843691521E-1,(122[&rate=5.539141654491712E-4]:3.079580176382E-1,(124[&rate=5.539141654491712E-4]:9.84766946997E-2,123[&rate=5.539141654491712E-4]:1.012089351368E-1)[&rate=5.539141654491712E-4]:2.067490825014E-1)[&rate=5.539141654491712E-4]:4.466989018545E-1)[&rate=5.539141654491712E-4]:3.060508587922E-1)[&rate=5.539141654491712E-4]:1.039826977182E-1,(((((75[&rate=5.539141654491712E-4]:7.415019022558E-1,(76[&rate=5.539141654491712E-4]:5.163004934063E-1,(70[&rate=5.539141654491712E-4]:4.30415848961E-1,74[&rate=5.539141654491712E-4]:4.687720133445E-1)[&rate=5.539141654491712E-4]:4.752848006178E-2)[&rate=5.539141654491712E-4]:2.252014088496E-1)[&rate=5.539141654491712E-4]:4.036099930611E-2,(((82[&rate=5.539141654491712E-4]:3.59848909005E-1,(78[&rate=5.539141654491712E-4]:1.149175608366E-1,72[&rate=5.539141654491712E-4]:9.29997526173E-2)[&rate=5.539141654491712E-4]:2.367121700863E-1)[&rate=5.539141654491712E-4]:7.471236877045E-3,79[&rate=5.539141654491712E-4]:3.591009678E-1)[&rate=5.539141654491712E-4]:2.754792541967E-1,((71[&rate=5.539141654491712E-4]:4.145933616564E-1,77[&rate=5.539141654491712E-4]:4.776070602866E-1)[&rate=5.539141654491712E-4]:8.833333972461E-2,((80[&rate=5.539141654491712E-4]:3.240348137752E-1,81[&rate=5.539141654491712E-4]:3.240348137752E-1)[&rate=5.539141654491712E-4]:1.467582865992E-1,73[&rate=5.539141654491712E-4]:5.201081688675E-1)[&rate=5.539141654491712E-4]:5.131168319844E-2)[&rate=5.539141654491712E-4]:1.042562603416E-1)[&rate=5.539141654491712E-4]:1.061867891545E-1)[&rate=5.539141654491712E-4]:7.56212426131E-1,((53[&rate=5.539141654491712E-4]:4.811056515977E-1,((((12[&rate=5.539141654491712E-4]:3.829804082733E-1,5[&rate=5.539141654491712E-4]:3.446242438899E-1)[&rate=5.539141654491712E-4]:1.119752146849E-1,29[&rate=5.539141654491712E-4]:6.018049380268E-1)[&rate=5.539141654491712E-4]:1.527222451985E-1,103[&rate=5.539141654491712E-4]:5.216504708965E-1)[&rate=5.539141654491712E-4]:1.613429129383E0,52[&rate=5.539141654491712E-4]:4.707858657184E-1)[&rate=5.539141654491712E-4]:1.851650719072E-2)[&rate=5.539141654491712E-4]:2.028856363927E-1,(134[&rate=5.539141654491712E-4]:7.70225897206E-1,(137[&rate=5.539141654491712E-4]:6.044236328521E-1,133[&rate=5.539141654491712E-4]:5.633277424411E-1)[&rate=5.539141654491712E-4]:2.370351410661E-1)[&rate=5.539141654491712E-4]:6.657079014514E-1)[&rate=5.539141654491712E-4]:1.076209810905E-1)[&rate=5.539141654491712E-4]:2.497432227124E-1,125[&rate=5.539141654491712E-4]:8.309729781321E-1)[&rate=5.539141654491712E-4]:2.62364984474E-1,(68[&rate=5.539141654491712E-4]:6.661292852758E-1,(((59[&rate=5.539141654491712E-4]:3.917393417097E-1,((58[&rate=5.539141654491712E-4]:3.09295942307E-1,54[&rate=5.539141654491712E-4]:2.519188931267E-1)[&rate=5.539141654491712E-4]:1.931938785829E-2,37[&rate=5.539141654491712E-4]:3.477410132254E-1)[&rate=5.539141654491712E-4]:8.224969460448E-2)[&rate=5.539141654491712E-4]:6.488788227105E-2,(55[&rate=5.539141654491712E-4]:4.088477968295E-1,56[&rate=5.539141654491712E-4]:4.088477968295E-1)[&rate=5.539141654491712E-4]:3.958270583958E-2)[&rate=5.539141654491712E-4]:4.293833131704E-2,57[&rate=5.539141654491712E-4]:5.022977957349E-1)[&rate=5.539141654491712E-4]:2.15744057847E-1)[&rate=5.539141654491712E-4]:2.605420106635E-1)[&rate=5.539141654491712E-4]:2.844672674953E-1)[&rate=5.539141654491712E-4]:1.168947313472E-1,((((((65[&rate=5.539141654491712E-4]:1.723326601765E-1,((62[&rate=5.539141654491712E-4]:3.113738227453E-1,64[&rate=5.539141654491712E-4]:2.702779323343E-1)[&rate=5.539141654491712E-4]:2.011764174035E-2,60[&rate=5.539141654491712E-4]:1.397106425679E-1)[&rate=5.539141654491712E-4]:3.262201760855E-2)[&rate=5.539141654491712E-4]:4.44924138976E-1,(63[&rate=5.539141654491712E-4]:2.245778819901E-1,61[&rate=5.539141654491712E-4]:2.656737724011E-1)[&rate=5.539141654491712E-4]:5.43363848669E-1)[&rate=5.539141654491712E-4]:1.009992661341E0,(128[&rate=5.539141654491712E-4]:1.339796818431E0,(69[&rate=5.539141654491712E-4]:9.107514478776E-1,(118[&rate=5.539141654491712E-4]:8.14749772828E-1,(((130[&rate=5.539141654491712E-4]:6.532277172502E-2,129[&rate=5.539141654491712E-4]:6.532277172502E-2)[&rate=5.539141654491712E-4]:2.805322009051E-2,132[&rate=5.539141654491712E-4]:9.611571784289E-2)[&rate=5.539141654491712E-4]:1.0370513096E-1,131[&rate=5.539141654491712E-4]:1.998208488029E-1)[&rate=5.539141654491712E-4]:4.806823486826E-1)[&rate=5.539141654491712E-4]:8.50427709399E-2)[&rate=5.539141654491712E-4]:5.797303020607E-1)[&rate=5.539141654491712E-4]:3.395074365826E-1)[&rate=5.539141654491712E-4]:2.508527059971E-1,((((46[&rate=5.539141654491712E-4]:5.670019644288E-1,43[&rate=5.539141654491712E-4]:5.670019644288E-1)[&rate=5.539141654491712E-4]:2.014779406871E-2,(42[&rate=5.539141654491712E-4]:4.182561996285E-1,(48[&rate=5.539141654491712E-4]:2.667935350236E-1,41[&rate=5.539141654491712E-4]:2.230776880292E-1)[&rate=5.539141654491712E-4]:1.897140307251E-1)[&rate=5.539141654491712E-4]:1.197132310003E-1)[&rate=5.539141654491712E-4]:9.826737426537E-2,(51[&rate=5.539141654491712E-4]:6.477904622824E-1,(44[&rate=5.539141654491712E-4]:6.319102761216E-1,((49[&rate=5.539141654491712E-4]:5.572789336013E-1,50[&rate=5.539141654491712E-4]:5.572789336013E-1)[&rate=5.539141654491712E-4]:1.799357058466E-2,47[&rate=5.539141654491712E-4]:6.080593894317E-1)[&rate=5.539141654491712E-4]:2.931536756413E-2)[&rate=5.539141654491712E-4]:3.7738109658E-2)[&rate=5.539141654491712E-4]:1.030426610902E-2)[&rate=5.539141654491712E-4]:9.512128418741E-2,45[&rate=5.539141654491712E-4]:7.723416956389E-1)[&rate=5.539141654491712E-4]:3.844190530808E-1)[&rate=5.539141654491712E-4]:7.35416002291E-2,(36[&rate=5.539141654491712E-4]:8.8081363644E-2,(35[&rate=5.539141654491712E-4]:2.162107964919E-2,(121[&rate=5.539141654491712E-4]:2.033055429785E0,127[&rate=5.539141654491712E-4]:2.474151320196E0)[&rate=5.539141654491712E-4]:1.145930471246E-1)[&rate=5.539141654491712E-4]:1.988494152905E-2)[&rate=5.539141654491712E-4]:4.334254167742E-1)[&rate=5.539141654491712E-4]:2.256585081552E-1,((((((94[&rate=5.539141654491712E-4]:1.466981439491E-1,100[&rate=5.539141654491712E-4]:1.466981439491E-1)[&rate=5.539141654491712E-4]:2.88908720458E-1,95[&rate=5.539141654491712E-4]:5.203063179592E-1)[&rate=5.539141654491712E-4]:1.911254042298E-1,(96[&rate=5.539141654491712E-4]:5.964020712511E-1,99[&rate=5.539141654491712E-4]:6.319211969339E-1)[&rate=5.539141654491712E-4]:9.043948700357E-2)[&rate=5.539141654491712E-4]:1.972625684656E-4,(97[&rate=5.539141654491712E-4]:3.043534465136E-1,98[&rate=5.539141654491712E-4]:5.038069984261E-1)[&rate=5.539141654491712E-4]:1.968930245826E-1)[&rate=5.539141654491712E-4]:1.147893724717E-1,((((39[&rate=5.539141654491712E-4]:4.343568880229E-1,40[&rate=5.539141654491712E-4]:4.343568880229E-1)[&rate=5.539141654491712E-4]:2.575992083471E-3,(((((((116[&rate=5.539141654491712E-4]:5.286427713391E-1,((111[&rate=5.539141654491712E-4]:3.038261420571E-1,106[&rate=5.539141654491712E-4]:2.873877858927E-1)[&rate=5.539141654491712E-4]:2.11366732349E-1,(104[&rate=5.539141654491712E-4]:3.550881500922E-1,139[&rate=5.539141654491712E-4]:5.4686897201E-1)[&rate=5.539141654491712E-4]:1.436663681495E-1)[&rate=5.539141654491712E-4]:9.016222570018E-2)[&rate=5.539141654491712E-4]:2.890306629658E-1,(148[&rate=5.539141654491712E-4]:3.773130447314E-1,143[&rate=5.539141654491712E-4]:3.74573318704E-1)[&rate=5.539141654491712E-4]:4.787165539573E-1)[&rate=5.539141654491712E-4]:1.482970407131E-1,(((13[&rate=5.539141654491712E-4]:4.453288195189E-1,19[&rate=5.539141654491712E-4]:4.836849839026E-1)[&rate=5.539141654491712E-4]:3.396663531901E-1,115[&rate=5.539141654491712E-4]:7.028033918871E-1)[&rate=5.539141654491712E-4]:6.191201429456E-2,((107[&rate=5.539141654491712E-4]:4.689487119332E-1,108[&rate=5.539141654491712E-4]:4.662089859058E-1)[&rate=5.539141654491712E-4]:1.322027779266E-1,(109[&rate=5.539141654491712E-4]:4.99409454074E-1,114[&rate=5.539141654491712E-4]:4.199573992795E-1)[&rate=5.539141654491712E-4]:1.209201179775E-1)[&rate=5.539141654491712E-4]:2.238378889247E-1)[&rate=5.539141654491712E-4]:2.012550688363E-1)[&rate=5.539141654491712E-4]:2.220892500906E-1,(((((30[&rate=5.539141654491712E-4]:1.998238139209E-1,4[&rate=5.539141654491712E-4]:2.722107419484E-2)[&rate=5.539141654491712E-4]:3.7595922519E-1,(113[&rate=5.539141654491712E-4]:4.601833244141E-1,(14[&rate=5.539141654491712E-4]:3.667562107652E-1,17[&rate=5.539141654491712E-4]:4.051123751489E-1)[&rate=5.539141654491712E-4]:9.342711364884E-2)[&rate=5.539141654491712E-4]:5.312215459534E-4)[&rate=5.539141654491712E-4]:4.88986387405E-2,117[&rate=5.539141654491712E-4]:5.123529107281E-1)[&rate=5.539141654491712E-4]:1.488966223476E-1,(9[&rate=5.539141654491712E-4]:6.497234174066E-1,112[&rate=5.539141654491712E-4]:6.579425954887E-1)[&rate=5.539141654491712E-4]:5.6721155943E-4)[&rate=5.539141654491712E-4]:3.666789350359E-1,(110[&rate=5.539141654491712E-4]:5.709537469141E-1,105[&rate=5.539141654491712E-4]:5.49035938695E-1)[&rate=5.539141654491712E-4]:4.487555431151E-1)[&rate=5.539141654491712E-4]:2.450627638465E-1)[&rate=5.539141654491712E-4]:2.396050544662E-1,(((102[&rate=5.539141654491712E-4]:8.945425671796E-2,(((23[&rate=5.539141654491712E-4]:4.599177018593E-1,20[&rate=5.539141654491712E-4]:4.516985237772E-1)[&rate=5.539141654491712E-4]:7.900547612825E-2,25[&rate=5.539141654491712E-4]:5.498820820972E-1)[&rate=5.539141654491712E-4]:1.424241187169E-1,(140[&rate=5.539141654491712E-4]:5.572032569356E-1,11[&rate=5.539141654491712E-4]:5.763813391274E-1)[&rate=5.539141654491712E-4]:2.003445072779E-2)[&rate=5.539141654491712E-4]:5.587918915203E-1)[&rate=5.539141654491712E-4]:3.737786460332E-3,(24[&rate=5.539141654491712E-4]:9.883210558539E-1,((21[&rate=5.539141654491712E-4]:6.847918365341E-1,28[&rate=5.539141654491712E-4]:7.094493707805E-1)[&rate=5.539141654491712E-4]:1.698906088623E-1,1[&rate=5.539141654491712E-4]:9.303860977988E-2)[&rate=5.539141654491712E-4]:1.144605282658E-1)[&rate=5.539141654491712E-4]:2.665148229407E-1)[&rate=5.539141654491712E-4]:2.235704517708E-1,((141[&rate=5.539141654491712E-4]:4.436438678206E-1,(145[&rate=5.539141654491712E-4]:1.851521687702E-1,144[&rate=5.539141654491712E-4]:1.796727167153E-1)[&rate=5.539141654491712E-4]:2.612314250779E-1)[&rate=5.539141654491712E-4]:2.681957002784E-1,142[&rate=5.539141654491712E-4]:7.145792941266E-1)[&rate=5.539141654491712E-4]:8.487585432883E-1)[&rate=5.539141654491712E-4]:1.191214627081E-1)[&rate=5.539141654491712E-4]:1.949918521027E-1,(((10[&rate=5.539141654491712E-4]:4.938336858088E-1,15[&rate=5.539141654491712E-4]:5.321898501923E-1)[&rate=5.539141654491712E-4]:5.498683168776E-1,(6[&rate=5.539141654491712E-4]:6.13493795032E-1,(3[&rate=5.539141654491712E-4]:3.49196577614E-1,18[&rate=5.539141654491712E-4]:4.642650707646E-1)[&rate=5.539141654491712E-4]:2.122424228975E-1)[&rate=5.539141654491712E-4]:4.1376985149E-1)[&rate=5.539141654491712E-4]:6.008884812134E-1,((((92[&rate=5.539141654491712E-4]:2.354570684402E-1,(91[&rate=5.539141654491712E-4]:1.033407095222E-1,90[&rate=5.539141654491712E-4]:1.033407095222E-1)[&rate=5.539141654491712E-4]:1.321163589181E-1)[&rate=5.539141654491712E-4]:1.688110798753E-1,((84[&rate=5.539141654491712E-4]:6.930863773949E-2,93[&rate=5.539141654491712E-4]:8.30072678765E-2)[&rate=5.539141654491712E-4]:1.804118618186E-1,87[&rate=5.539141654491712E-4]:2.49720499558E-1)[&rate=5.539141654491712E-4]:1.408490186204E-1)[&rate=5.539141654491712E-4]:5.502398148821E-1,85[&rate=5.539141654491712E-4]:9.408093330606E-1)[&rate=5.539141654491712E-4]:2.841521592438E-1,((88[&rate=5.539141654491712E-4]:1.632721004205E-1,89[&rate=5.539141654491712E-4]:1.769707305575E-1)[&rate=5.539141654491712E-4]:5.568972427939E-1,(86[&rate=5.539141654491712E-4]:9.544590387952E-2,83[&rate=5.539141654491712E-4]:9.544590387952E-2)[&rate=5.539141654491712E-4]:6.247234393348E-1)[&rate=5.539141654491712E-4]:5.047921490901E-1)[&rate=5.539141654491712E-4]:8.908618683076E-1)[&rate=5.539141654491712E-4]:5.203875051753E-2)[&rate=5.539141654491712E-4]:4.709566309574E-1,101[&rate=5.539141654491712E-4]:1.096352988662E0)[&rate=5.539141654491712E-4]:3.137440504379E-1)[&rate=5.539141654491712E-4]:6.522456554408E-2,((((22[&rate=5.539141654491712E-4]:3.945966478225E-1,27[&rate=5.539141654491712E-4]:4.110350039869E-1)[&rate=5.539141654491712E-4]:1.474814551936E-1,31[&rate=5.539141654491712E-4]:5.968726235642E-1)[&rate=5.539141654491712E-4]:2.040085121526E-1,((7[&rate=5.539141654491712E-4]:3.680627730788E-1,8[&rate=5.539141654491712E-4]:3.680627730788E-1)[&rate=5.539141654491712E-4]:1.350826352293E-1,26[&rate=5.539141654491712E-4]:6.099947233766E-1)[&rate=5.539141654491712E-4]:1.470507959019E-1)[&rate=5.539141654491712E-4]:6.659803680188E-2,2[&rate=5.539141654491712E-4]:6.400819122446E-1)[&rate=5.539141654491712E-4]:1.818801336235E0)[&rate=5.539141654491712E-4]:7.466244415304E-2,(147[&rate=5.539141654491712E-4]:5.123054364227E-1,(146[&rate=5.539141654491712E-4]:5.258951697695E-1,16[&rate=5.539141654491712E-4]:2.491169516652E0)[&rate=5.539141654491712E-4]:4.925179670778E-2)[&rate=5.539141654491712E-4]:1.218915025612E-1)[&rate=5.539141654491712E-4]:1.102542051306E-1)[&rate=5.539141654491712E-4]:3.429789998171E-1,38[&rate=5.539141654491712E-4]:9.617470838222E-1)[&rate=5.539141654491712E-4]:3.41208308801E-1)[&rate=5.539141654491712E-4]:7.972271090189E-2)[&rate=5.539141654491712E-4]:9.987534869643E-2)[&rate=5.539141654491712E-4]:1.754440127737E-2,33[&rate=5.539141654491712E-4]:1.828035218891E-2)[&rate=5.539141654491712E-4]:9.838351329839E-3);
tree STATE_8820000 [&joint=-20969.222332267283,lnP=-20969.222332267283] = [&R] ((33[&rate=5.645854062528999E-4]:4.414154751427E-2,((34[&rate=5.645854062528999E-4]:7.130026032321E-3,((125[&rate=5.645854062528999E-4]:9.081981743145E-1,((((75[&rate=5.645854062528999E-4]:5.131623606532E-1,(74[&rate=5.645854062528999E-4]:4.343170039719E-1,(70[&rate=5.645854062528999E-4]:3.716578310051E-1,76[&rate=5.645854062528999E-4]:4.100139953885E-1)[&rate=5.645854062528999E-4]:2.430300858339E-2)[&rate=5.645854062528999E-4]:7.884535668128E-2)[&rate=5.645854062528999E-4]:3.574098444945E-1,((((80[&rate=5.645854062528999E-4]:5.569398463332E-2,81[&rate=5.645854062528999E-4]:5.569398463332E-2)[&rate=5.645854062528999E-4]:2.592590929781E-1,77[&rate=5.645854062528999E-4]:3.587886940498E-1)[&rate=5.645854062528999E-4]:2.126988560156E-2,73[&rate=5.645854062528999E-4]:3.855380317061E-1)[&rate=5.645854062528999E-4]:1.918231690612E-1,((79[&rate=5.645854062528999E-4]:1.138047179034E-1,71[&rate=5.645854062528999E-4]:8.640745762936E-2)[&rate=5.645854062528999E-4]:2.110816656283E-1,(82[&rate=5.645854062528999E-4]:3.002051420168E-1,(78[&rate=5.645854062528999E-4]:6.059067536026E-2,72[&rate=5.645854062528999E-4]:3.867286714095E-2)[&rate=5.645854062528999E-4]:2.313952885744E-1)[&rate=5.645854062528999E-4]:3.290041959704E-2)[&rate=5.645854062528999E-4]:2.113789268247E-1)[&rate=5.645854062528999E-4]:2.932110043805E-1)[&rate=5.645854062528999E-4]:5.796385448558E-1,53[&rate=5.645854062528999E-4]:7.037476913914E-1)[&rate=5.645854062528999E-4]:2.463127159153E-2,(((137[&rate=5.645854062528999E-4]:5.595952231899E-1,(133[&rate=5.645854062528999E-4]:4.683045624591E-1,134[&rate=5.645854062528999E-4]:4.381675761579E-1)[&rate=5.645854062528999E-4]:5.019477031976E-2)[&rate=5.645854062528999E-4]:4.624600849538E-1,(((12[&rate=5.645854062528999E-4]:2.997218298333E-1,5[&rate=5.645854062528999E-4]:2.613656654498E-1)[&rate=5.645854062528999E-4]:2.049516576882E-1,29[&rate=5.645854062528999E-4]:6.1152280259E-1)[&rate=5.645854062528999E-4]:1.607028309851E-1,103[&rate=5.645854062528999E-4]:5.393489212463E-1)[&rate=5.645854062528999E-4]:1.332021455391E0)[&rate=5.645854062528999E-4]:3.187924177066E-1,52[&rate=5.645854062528999E-4]:5.258690597825E-1)[&rate=5.645854062528999E-4]:2.107066245119E-1)[&rate=5.645854062528999E-4]:3.902017249927E-1)[&rate=5.645854062528999E-4]:3.878662195744E-1,(68[&rate=5.645854062528999E-4]:5.271915320119E-1,(59[&rate=5.645854062528999E-4]:4.268809551176E-1,((((54[&rate=5.645854062528999E-4]:4.338082504096E-2,58[&rate=5.645854062528999E-4]:1.007578742213E-1)[&rate=5.645854062528999E-4]:2.004746644118E-1,37[&rate=5.645854062528999E-4]:3.203582216932E-1)[&rate=5.645854062528999E-4]:1.702871729238E-2,57[&rate=5.645854062528999E-4]:3.018678133024E-1)[&rate=5.645854062528999E-4]:2.497015763733E-2,(55[&rate=5.645854062528999E-4]:2.058157632828E-1,56[&rate=5.645854062528999E-4]:2.058157632828E-1)[&rate=5.645854062528999E-4]:1.100932459082E-1)[&rate=5.645854062528999E-4]:1.02775224615E-1)[&rate=5.645854062528999E-4]:1.494909047632E-1)[&rate=5.645854062528999E-4]:6.022061952103E-1)[&rate=5.645854062528999E-4]:2.884666352125E-1)[&rate=5.645854062528999E-4]:1.794575994281E-2,((67[&rate=5.645854062528999E-4]:2.28554387263E-1,(123[&rate=5.645854062528999E-4]:1.826644404048E-1,(124[&rate=5.645854062528999E-4]:1.443304960043E-1,122[&rate=5.645854062528999E-4]:1.470627364414E-1)[&rate=5.645854062528999E-4]:3.560170396342E-2)[&rate=5.645854062528999E-4]:5.471624971989E-1)[&rate=5.645854062528999E-4]:2.903293316531E-1,(66[&rate=5.645854062528999E-4]:3.16078070129E-1,(126[&rate=5.645854062528999E-4]:9.085057029128E-1,((135[&rate=5.645854062528999E-4]:2.048734772282E-1,(138[&rate=5.645854062528999E-4]:2.561083589745E-1,136[&rate=5.645854062528999E-4]:1.246015096593E-1)[&rate=5.645854062528999E-4]:1.487651182538E-1)[&rate=5.645854062528999E-4]:3.757757852875E-1,(120[&rate=5.645854062528999E-4]:7.459764290941E-1,119[&rate=5.645854062528999E-4]:8.41866840053E-1)[&rate=5.645854062528999E-4]:8.672762794216E-2)[&rate=5.645854062528999E-4]:7.656137575613E-1)[&rate=5.645854062528999E-4]:6.547465569013E-1)[&rate=5.645854062528999E-4]:2.028056487871E-1)[&rate=5.645854062528999E-4]:3.692057656891E-1)[&rate=5.645854062528999E-4]:3.550411770351E-2)[&rate=5.645854062528999E-4]:3.077174062171E-2,(32[&rate=5.645854062528999E-4]:1.164035215136E-2,((((121[&rate=5.645854062528999E-4]:2.046869585597E0,127[&rate=5.645854062528999E-4]:2.487965476008E0)[&rate=5.645854062528999E-4]:2.954257205749E-1,(((51[&rate=5.645854062528999E-4]:5.573868651653E-1,((46[&rate=5.645854062528999E-4]:4.71939279546E-1,((48[&rate=5.645854062528999E-4]:4.02961550654E-1,(42[&rate=5.645854062528999E-4]:2.292798679467E-1,41[&rate=5.645854062528999E-4]:2.238153870725E-1)[&rate=5.645854062528999E-4]:1.35430316587E-1)[&rate=5.645854062528999E-4]:5.100954694876E-2,43[&rate=5.645854062528999E-4]:4.649000593512E-1)[&rate=5.645854062528999E-4]:7.039220194812E-3)[&rate=5.645854062528999E-4]:1.043504969379E-1,((49[&rate=5.645854062528999E-4]:3.709262415974E-1,(44[&rate=5.645854062528999E-4]:1.283561640358E-1,47[&rate=5.645854062528999E-4]:1.338206449101E-1)[&rate=5.645854062528999E-4]:2.698924819331E-1)[&rate=5.645854062528999E-4]:8.073634917312E-2,50[&rate=5.645854062528999E-4]:4.516625907705E-1)[&rate=5.645854062528999E-4]:9.18403004677E-2)[&rate=5.645854062528999E-4]:8.419493052789E-3)[&rate=5.645854062528999E-4]:3.577934679324E-2,45[&rate=5.645854062528999E-4]:6.122918950186E-1)[&rate=5.645854062528999E-4]:2.336512751421E-1,((128[&rate=5.645854062528999E-4]:1.545383497319E0,((65[&rate=5.645854062528999E-4]:2.36691593393E-1,((64[&rate=5.645854062528999E-4]:3.16659813072E-1,60[&rate=5.645854062528999E-4]:1.659748815653E-1)[&rate=5.645854062528999E-4]:6.961888899E-2,62[&rate=5.645854062528999E-4]:4.273745924731E-1)[&rate=5.645854062528999E-4]:1.097822837663E-3)[&rate=5.645854062528999E-4]:1.353018655227E-1,(63[&rate=5.645854062528999E-4]:7.371428190798E-2,61[&rate=5.645854062528999E-4]:1.14810172319E-1)[&rate=5.645854062528999E-4]:4.489641085144E-1)[&rate=5.645854062528999E-4]:1.121335243883E0)[&rate=5.645854062528999E-4]:2.70195143596E-2,((69[&rate=5.645854062528999E-4]:9.000244232251E-1,118[&rate=5.645854062528999E-4]:8.890655191155E-1)[&rate=5.645854062528999E-4]:3.146651541358E-1,((132[&rate=5.645854062528999E-4]:1.136001233044E-1,129[&rate=5.645854062528999E-4]:1.108603972771E-1)[&rate=5.645854062528999E-4]:1.512520951005E-1,(130[&rate=5.645854062528999E-4]:2.008578964003E-1,131[&rate=5.645854062528999E-4]:2.035976224276E-1)[&rate=5.645854062528999E-4]:6.125459597733E-2)[&rate=5.645854062528999E-4]:8.046318795038E-1)[&rate=5.645854062528999E-4]:5.083983658243E-1)[&rate=5.645854062528999E-4]:4.693637077377E-2)[&rate=5.645854062528999E-4]:1.256956497474E-1)[&rate=5.645854062528999E-4]:1.617535494992E-3,(35[&rate=5.645854062528999E-4]:1.517044563366E-1,36[&rate=5.645854062528999E-4]:1.982797988023E-1)[&rate=5.645854062528999E-4]:6.618098807022E-2)[&rate=5.645854062528999E-4]:4.977058079382E-1,((((((96[&rate=5.645854062528999E-4]:5.360875760413E-1,99[&rate=5.645854062528999E-4]:5.716067017242E-1)[&rate=5.645854062528999E-4]:1.801180524927E-1,((94[&rate=5.645854062528999E-4]:1.002749465005E-1,100[&rate=5.645854062528999E-4]:1.002749465005E-1)[&rate=5.645854062528999E-4]:3.54689512473E-1,95[&rate=5.645854062528999E-4]:5.396639125256E-1)[&rate=5.645854062528999E-4]:2.011318799428E-1)[&rate=5.645854062528999E-4]:1.150061636673E-2,98[&rate=5.645854062528999E-4]:7.413674470864E-1)[&rate=5.645854062528999E-4]:2.596716466166E-2,40[&rate=5.645854062528999E-4]:6.389193112018E-1)[&rate=5.645854062528999E-4]:7.121727336381E-2,(((((22[&rate=5.645854062528999E-4]:5.62358235641E-1,27[&rate=5.645854062528999E-4]:5.787965918054E-1)[&rate=5.645854062528999E-4]:4.440896167202E-1,((31[&rate=5.645854062528999E-4]:5.300291199099E-1,2[&rate=5.645854062528999E-4]:3.026318596359E-1)[&rate=5.645854062528999E-4]:2.345461774119E-1,((7[&rate=5.645854062528999E-4]:3.782037443208E-1,8[&rate=5.645854062528999E-4]:3.782037443208E-1)[&rate=5.645854062528999E-4]:1.511835347794E-1,26[&rate=5.645854062528999E-4]:6.362365941687E-1)[&rate=5.645854062528999E-4]:8.450308671475E-2)[&rate=5.645854062528999E-4]:2.966670755874E-1)[&rate=5.645854062528999E-4]:1.574890470209E0,39[&rate=5.645854062528999E-4]:4.520097800152E-1)[&rate=5.645854062528999E-4]:3.82288115401E-2,((97[&rate=5.645854062528999E-4]:2.617768680656E-1,16[&rate=5.645854062528999E-4]:2.418308045549E0)[&rate=5.645854062528999E-4]:1.145514180768E-1,146[&rate=5.645854062528999E-4]:5.675851167436E-1)[&rate=5.645854062528999E-4]:4.28720540467E-2)[&rate=5.645854062528999E-4]:3.633220694644E-2,(147[&rate=5.645854062528999E-4]:5.292979161166E-1,((((((141[&rate=5.645854062528999E-4]:4.705778675771E-1,(145[&rate=5.645854062528999E-4]:4.44206596429E-1,144[&rate=5.645854062528999E-4]:4.387271443741E-1)[&rate=5.645854062528999E-4]:2.911099717573E-2)[&rate=5.645854062528999E-4]:3.454490089229E-1,142[&rate=5.645854062528999E-4]:8.187666025277E-1)[&rate=5.645854062528999E-4]:5.371491506183E-1,((((148[&rate=5.645854062528999E-4]:3.130554849733E-1,143[&rate=5.645854062528999E-4]:3.103157589459E-1)[&rate=5.645854062528999E-4]:3.317216957118E-1,((139[&rate=5.645854062528999E-4]:4.63956757389E-1,111[&rate=5.645854062528999E-4]:2.886142916357E-1)[&rate=5.645854062528999E-4]:8.477290802982E-2,(104[&rate=5.645854062528999E-4]:2.0858392156E-1,106[&rate=5.645854062528999E-4]:2.0858392156E-1)[&rate=5.645854062528999E-4]:1.483649219411E-1)[&rate=5.645854062528999E-4]:3.097461454031E-1)[&rate=5.645854062528999E-4]:1.515072853377E-1,(116[&rate=5.645854062528999E-4]:6.021054957501E-1,(((13[&rate=5.645854062528999E-4]:4.794567491663E-1,19[&rate=5.645854062528999E-4]:5.1781291355E-1)[&rate=5.645854062528999E-4]:1.538762006865E-1,((107[&rate=5.645854062528999E-4]:2.950172315575E-1,108[&rate=5.645854062528999E-4]:2.922775055301E-1)[&rate=5.645854062528999E-4]:3.802846336671E-3,(114[&rate=5.645854062528999E-4]:2.086431909631E-1,109[&rate=5.645854062528999E-4]:2.880952457576E-1)[&rate=5.645854062528999E-4]:2.990291432833E-2)[&rate=5.645854062528999E-4]:3.125950637395E-1)[&rate=5.645854062528999E-4]:2.919890631262E-2,115[&rate=5.645854062528999E-4]:5.803400753435E-1)[&rate=5.645854062528999E-4]:2.176542040653E-2)[&rate=5.645854062528999E-4]:1.558228058891E-1)[&rate=5.645854062528999E-4]:1.133384017128E-1,((((14[&rate=5.645854062528999E-4]:4.3650003407E-1,17[&rate=5.645854062528999E-4]:4.748561984537E-1)[&rate=5.645854062528999E-4]:2.240824997371E-1,((112[&rate=5.645854062528999E-4]:1.631262528806E-1,117[&rate=5.645854062528999E-4]:1.658659789081E-1)[&rate=5.645854062528999E-4]:4.915083954337E-1,(30[&rate=5.645854062528999E-4]:3.302087290305E-1,4[&rate=5.645854062528999E-4]:1.576059893044E-1)[&rate=5.645854062528999E-4]:4.394944124347E-1)[&rate=5.645854062528999E-4]:5.947885492905E-3)[&rate=5.645854062528999E-4]:5.035751533488E-3,(113[&rate=5.645854062528999E-4]:6.448925692388E-1,9[&rate=5.645854062528999E-4]:6.366733911567E-1)[&rate=5.645854062528999E-4]:2.072571610189E-2)[&rate=5.645854062528999E-4]:5.936922674474E-3,(110[&rate=5.645854062528999E-4]:6.419006139117E-1,105[&rate=5.645854062528999E-4]:6.199828056926E-1)[&rate=5.645854062528999E-4]:2.417514204878E-2)[&rate=5.645854062528999E-4]:2.819032761586E-1)[&rate=5.645854062528999E-4]:2.29854529246E-1)[&rate=5.645854062528999E-4]:7.520175283667E-3,((((140[&rate=5.645854062528999E-4]:4.441278109336E-1,11[&rate=5.645854062528999E-4]:4.633058931253E-1)[&rate=5.645854062528999E-4]:1.75297469751E-1,(23[&rate=5.645854062528999E-4]:7.075563951151E-1,(25[&rate=5.645854062528999E-4]:3.829057718449E-1,20[&rate=5.645854062528999E-4]:3.637276896532E-1)[&rate=5.645854062528999E-4]:3.356095273798E-1)[&rate=5.645854062528999E-4]:1.597847461038E-2)[&rate=5.645854062528999E-4]:4.509209274162E-1,(24[&rate=5.645854062528999E-4]:9.891581645706E-1,(1[&rate=5.645854062528999E-4]:1.99490280097E-1,(28[&rate=5.645854062528999E-4]:6.993935294626E-1,21[&rate=5.645854062528999E-4]:6.747359952162E-1)[&rate=5.645854062528999E-4]:2.863981204973E-1)[&rate=5.645854062528999E-4]:8.845966665369E-3)[&rate=5.645854062528999E-4]:1.962565366808E-1)[&rate=5.645854062528999E-4]:3.791923878019E-2,102[&rate=5.645854062528999E-4]:6.16901044152E-2)[&rate=5.645854062528999E-4]:5.517048154866E-2)[&rate=5.645854062528999E-4]:2.543194251142E-1,((((88[&rate=5.645854062528999E-4]:1.11106041416E-1,89[&rate=5.645854062528999E-4]:1.24804671553E-1)[&rate=5.645854062528999E-4]:2.103530257182E-1,(87[&rate=5.645854062528999E-4]:1.607409473839E-1,((92[&rate=5.645854062528999E-4]:2.998067887786E-2,(91[&rate=5.645854062528999E-4]:1.032222014745E-2,90[&rate=5.645854062528999E-4]:1.032222014745E-2)[&rate=5.645854062528999E-4]:1.965845873041E-2)[&rate=5.645854062528999E-4]:1.230219557637E-1,((84[&rate=5.645854062528999E-4]:1.779723852558E-2,93[&rate=5.645854062528999E-4]:3.14958686626E-2)[&rate=5.645854062528999E-4]:7.684098972044E-2,(86[&rate=5.645854062528999E-4]:8.947719145458E-2,(85[&rate=5.645854062528999E-4]:6.443345610375E-2,83[&rate=5.645854062528999E-4]:6.443345610375E-2)[&rate=5.645854062528999E-4]:2.504373535082E-2)[&rate=5.645854062528999E-4]:5.16103679144E-3)[&rate=5.645854062528999E-4]:4.466577625857E-2)[&rate=5.645854062528999E-4]:2.143694287933E-2)[&rate=5.645854062528999E-4]:1.607181197503E-1)[&rate=5.645854062528999E-4]:8.533358544295E-1,(6[&rate=5.645854062528999E-4]:5.455643633602E-1,(10[&rate=5.645854062528999E-4]:3.429326480169E-1,15[&rate=5.645854062528999E-4]:3.812888124003E-1)[&rate=5.645854062528999E-4]:2.190700715077E-1)[&rate=5.645854062528999E-4]:1.415593253268E-1)[&rate=5.645854062528999E-4]:6.242819678301E-2,(18[&rate=5.645854062528999E-4]:7.020539529285E-1,3[&rate=5.645854062528999E-4]:5.869854597779E-1)[&rate=5.645854062528999E-4]:1.105116311716E-1)[&rate=5.645854062528999E-4]:6.709431941012E-1)[&rate=5.645854062528999E-4]:1.315952754876E-1,101[&rate=5.645854062528999E-4]:4.972958345108E-1)[&rate=5.645854062528999E-4]:9.477891914193E-1)[&rate=5.645854062528999E-4]:5.464993156553E-2)[&rate=5.645854062528999E-4]:1.835657860638E-1)[&rate=5.645854062528999E-4]:3.916394005137E-1,38[&rate=5.645854062528999E-4]:1.03346997415E0)[&rate=5.645854062528999E-4]:2.844867247103E-1)[&rate=5.645854062528999E-4]:1.809806066555E-1)[&rate=5.645854062528999E-4]:5.77934839299E-2);
tree STATE_8910000 [&joint=-20975.36567084934,lnP=-20975.36567084934] = [&R] (33[&rate=5.782333982601236E-4]:2.585011279579E-1,((32[&rate=5.782333982601236E-4]:5.14337012395E-2,(((67[&rate=5.782333982601236E-4]:2.146614114932E-1,((122[&rate=5.782333982601236E-4]:2.072284165465E-1,124[&rate=5.782333982601236E-4]:2.044961761094E-1)[&rate=5.782333982601236E-4]:6.324269777553E-2,123[&rate=5.782333982601236E-4]:2.704711143221E-1)[&rate=5.782333982601236E-4]:4.454628475118E-1)[&rate=5.782333982601236E-4]:1.320655617228E-1,(((119[&rate=5.782333982601236E-4]:1.967714197424E0,(120[&rate=5.782333982601236E-4]:1.688303964409E0,(135[&rate=5.782333982601236E-4]:7.319634688414E-1,(138[&rate=5.782333982601236E-4]:1.796697115385E-1,136[&rate=5.782333982601236E-4]:4.816286222331E-2)[&rate=5.782333982601236E-4]:7.522937573029E-1)[&rate=5.782333982601236E-4]:7.042857010472E-1)[&rate=5.782333982601236E-4]:1.835198220557E-1)[&rate=5.782333982601236E-4]:3.287576579357E-2,126[&rate=5.782333982601236E-4]:1.214887440573E0)[&rate=5.782333982601236E-4]:2.709018331043E-1,66[&rate=5.782333982601236E-4]:2.386150839927E-1)[&rate=5.782333982601236E-4]:1.081118892233E-1)[&rate=5.782333982601236E-4]:5.785696956596E-1,(((36[&rate=5.782333982601236E-4]:1.120762954669E-1,(35[&rate=5.782333982601236E-4]:1.503331848506E-2,(121[&rate=5.782333982601236E-4]:2.08880143254E0,((118[&rate=5.782333982601236E-4]:1.310400845372E0,(69[&rate=5.782333982601236E-4]:1.082343969868E0,(131[&rate=5.782333982601236E-4]:4.085024899957E-1,(130[&rate=5.782333982601236E-4]:2.568550868168E-1,(129[&rate=5.782333982601236E-4]:1.897039295116E-2,132[&rate=5.782333982601236E-4]:2.171011897852E-2)[&rate=5.782333982601236E-4]:2.378846938656E-1)[&rate=5.782333982601236E-4]:1.489076771516E-1)[&rate=5.782333982601236E-4]:5.286360004197E-1)[&rate=5.782333982601236E-4]:2.390157796144E-1)[&rate=5.782333982601236E-4]:2.997456912004E-1,((45[&rate=5.782333982601236E-4]:5.493318269201E-1,(((46[&rate=5.782333982601236E-4]:4.141389095992E-1,((42[&rate=5.782333982601236E-4]:8.740545429512E-2,48[&rate=5.782333982601236E-4]:1.256568204153E-1)[&rate=5.782333982601236E-4]:1.732921024347E-1,41[&rate=5.782333982601236E-4]:2.552330758556E-1)[&rate=5.782333982601236E-4]:1.042610250006E-1)[&rate=5.782333982601236E-4]:2.020802179558E-2,43[&rate=5.782333982601236E-4]:4.343469313948E-1)[&rate=5.782333982601236E-4]:9.786717366157E-2,((51[&rate=5.782333982601236E-4]:3.78176982052E-1,(44[&rate=5.782333982601236E-4]:3.874062300222E-1,47[&rate=5.782333982601236E-4]:3.928707108964E-1)[&rate=5.782333982601236E-4]:1.2628675527E-2)[&rate=5.782333982601236E-4]:4.372504765747E-2,(49[&rate=5.782333982601236E-4]:3.696082180818E-1,50[&rate=5.782333982601236E-4]:3.696082180818E-1)[&rate=5.782333982601236E-4]:4.682933075338E-2)[&rate=5.782333982601236E-4]:8.298967097546E-2)[&rate=5.782333982601236E-4]:2.531444317513E-2)[&rate=5.782333982601236E-4]:1.202225075075E-1,((((60[&rate=5.782333982601236E-4]:1.55784013044E-1,62[&rate=5.782333982601236E-4]:3.475648349618E-1)[&rate=5.782333982601236E-4]:3.98087065645E-2,(64[&rate=5.782333982601236E-4]:3.440259081481E-1,65[&rate=5.782333982601236E-4]:1.933409766414E-1)[&rate=5.782333982601236E-4]:2.251742967162E-3)[&rate=5.782333982601236E-4]:1.85698749167E-1,(63[&rate=5.782333982601236E-4]:4.664910977533E-2,61[&rate=5.782333982601236E-4]:8.774500018637E-2)[&rate=5.782333982601236E-4]:4.853272905069E-1)[&rate=5.782333982601236E-4]:7.67705738263E-1,128[&rate=5.782333982601236E-4]:1.201052001559E0)[&rate=5.782333982601236E-4]:2.4189854516E-1)[&rate=5.782333982601236E-4]:2.74699624565E-2)[&rate=5.782333982601236E-4]:2.112064939183E-2)[&rate=5.782333982601236E-4]:5.225928320545E-2)[&rate=5.782333982601236E-4]:5.04676345161E-2)[&rate=5.782333982601236E-4]:6.770741702306E-2,127[&rate=5.782333982601236E-4]:2.700331657695E0)[&rate=5.782333982601236E-4]:1.842352602633E-1,((((((97[&rate=5.782333982601236E-4]:3.259340316045E-1,(((22[&rate=5.782333982601236E-4]:5.339276233527E-1,27[&rate=5.782333982601236E-4]:5.503659795171E-1)[&rate=5.782333982601236E-4]:2.048522713097E-1,(31[&rate=5.782333982601236E-4]:7.20809707299E-1,((7[&rate=5.782333982601236E-4]:2.419113986511E-1,8[&rate=5.782333982601236E-4]:2.419113986511E-1)[&rate=5.782333982601236E-4]:2.735335491863E-1,26[&rate=5.782333982601236E-4]:6.222942629059E-1)[&rate=5.782333982601236E-4]:5.467982795469E-2)[&rate=5.782333982601236E-4]:7.276470791151E-2)[&rate=5.782333982601236E-4]:1.558953483957E-1,2[&rate=5.782333982601236E-4]:7.220725033321E-1)[&rate=5.782333982601236E-4]:1.631625582468E0)[&rate=5.782333982601236E-4]:4.239060066756E-2,147[&rate=5.782333982601236E-4]:4.967399328186E-1)[&rate=5.782333982601236E-4]:1.680493346908E-2,(((((6[&rate=5.782333982601236E-4]:4.773742653685E-1,18[&rate=5.782333982601236E-4]:5.403879639987E-1)[&rate=5.782333982601236E-4]:3.572960707033E-2,(10[&rate=5.782333982601236E-4]:1.934175712179E-1,15[&rate=5.782333982601236E-4]:2.317737356014E-1)[&rate=5.782333982601236E-4]:3.361246573853E-1)[&rate=5.782333982601236E-4]:3.917093861819E-1,((((88[&rate=5.782333982601236E-4]:4.441759251206E-2,89[&rate=5.782333982601236E-4]:5.811622264907E-2)[&rate=5.782333982601236E-4]:2.583885242929E-1,87[&rate=5.782333982601236E-4]:3.02806116805E-1)[&rate=5.782333982601236E-4]:2.964513614127E-2,((((84[&rate=5.782333982601236E-4]:9.511176760099E-2,86[&rate=5.782333982601236E-4]:9.511176760099E-2)[&rate=5.782333982601236E-4]:2.261815590873E-3,93[&rate=5.782333982601236E-4]:1.110722133289E-1)[&rate=5.782333982601236E-4]:5.376623579512E-2,(83[&rate=5.782333982601236E-4]:8.148090423692E-2,85[&rate=5.782333982601236E-4]:8.148090423692E-2)[&rate=5.782333982601236E-4]:6.965891475007E-2)[&rate=5.782333982601236E-4]:2.610645175205E-2,(92[&rate=5.782333982601236E-4]:1.389678784632E-1,(91[&rate=5.782333982601236E-4]:4.430809070712E-2,90[&rate=5.782333982601236E-4]:4.430809070712E-2)[&rate=5.782333982601236E-4]:9.465978775604E-2)[&rate=5.782333982601236E-4]:5.197702241288E-2)[&rate=5.782333982601236E-4]:1.552049822072E-1)[&rate=5.782333982601236E-4]:8.612999650465E-1,3[&rate=5.782333982601236E-4]:6.540251905956E-1)[&rate=5.782333982601236E-4]:1.987332735047E-1)[&rate=5.782333982601236E-4]:5.797837557323E-1,((((((28[&rate=5.782333982601236E-4]:6.324048572509E-1,21[&rate=5.782333982601236E-4]:6.077473230045E-1)[&rate=5.782333982601236E-4]:1.504018480049E-1,24[&rate=5.782333982601236E-4]:7.773272532011E-1)[&rate=5.782333982601236E-4]:1.169174713468E-1,1[&rate=5.782333982601236E-4]:1.134228067396E-1)[&rate=5.782333982601236E-4]:3.675281390333E-1,(102[&rate=5.782333982601236E-4]:5.885147776405E-2,((140[&rate=5.782333982601236E-4]:4.549835534414E-1,11[&rate=5.782333982601236E-4]:4.741616356331E-1)[&rate=5.782333982601236E-4]:2.887767507018E-1,((25[&rate=5.782333982601236E-4]:6.379080720658E-1,20[&rate=5.782333982601236E-4]:6.187299898741E-1)[&rate=5.782333982601236E-4]:7.583643735474E-2,23[&rate=5.782333982601236E-4]:7.027856053109E-1)[&rate=5.782333982601236E-4]:1.450842878732E-1)[&rate=5.782333982601236E-4]:3.616665160867E-1)[&rate=5.782333982601236E-4]:4.127755020076E-2)[&rate=5.782333982601236E-4]:5.036448697196E-2,((((30[&rate=5.782333982601236E-4]:3.120293046224E-1,4[&rate=5.782333982601236E-4]:1.394265648964E-1)[&rate=5.782333982601236E-4]:4.421353111086E-1,((((117[&rate=5.782333982601236E-4]:4.672266076897E-1,9[&rate=5.782333982601236E-4]:4.562677035801E-1)[&rate=5.782333982601236E-4]:7.346705281042E-2,112[&rate=5.782333982601236E-4]:5.379539344726E-1)[&rate=5.782333982601236E-4]:6.163572783737E-2,(14[&rate=5.782333982601236E-4]:2.558144478528E-1,17[&rate=5.782333982601236E-4]:2.941706122365E-1)[&rate=5.782333982601236E-4]:3.437752144571E-1)[&rate=5.782333982601236E-4]:6.524514824095E-3,113[&rate=5.782333982601236E-4]:6.06114177134E-1)[&rate=5.782333982601236E-4]:3.298194544609E-2)[&rate=5.782333982601236E-4]:2.124626931662E-1,(105[&rate=5.782333982601236E-4]:7.236823694633E-1,110[&rate=5.782333982601236E-4]:7.456001776824E-1)[&rate=5.782333982601236E-4]:1.004791860092E-1)[&rate=5.782333982601236E-4]:2.312182961811E-1,((((13[&rate=5.782333982601236E-4]:6.882456223794E-1,19[&rate=5.782333982601236E-4]:7.26601786763E-1)[&rate=5.782333982601236E-4]:2.411111285619E-2,115[&rate=5.782333982601236E-4]:6.301649544137E-1)[&rate=5.782333982601236E-4]:2.333758496676E-1,(107[&rate=5.782333982601236E-4]:7.113412314278E-1,(108[&rate=5.782333982601236E-4]:5.49310859415E-1,(114[&rate=5.782333982601236E-4]:3.828464273442E-1,109[&rate=5.782333982601236E-4]:4.622984821387E-1)[&rate=5.782333982601236E-4]:1.089301854953E-1)[&rate=5.782333982601236E-4]:1.592906459855E-1)[&rate=5.782333982601236E-4]:2.124735452562E-1)[&rate=5.782333982601236E-4]:5.988947338278E-2,((116[&rate=5.782333982601236E-4]:6.830957669142E-1,(148[&rate=5.782333982601236E-4]:2.970658583502E-1,143[&rate=5.782333982601236E-4]:2.943261323228E-1)[&rate=5.782333982601236E-4]:4.243860729477E-1)[&rate=5.782333982601236E-4]:3.700759899173E-2,((139[&rate=5.782333982601236E-4]:7.969425738078E-1,104[&rate=5.782333982601236E-4]:6.0516175189E-1)[&rate=5.782333982601236E-4]:2.979128126319E-2,(111[&rate=5.782333982601236E-4]:2.392941920428E-2,106[&rate=5.782333982601236E-4]:7.491063039907E-3)[&rate=5.782333982601236E-4]:6.274619701133E-1)[&rate=5.782333982601236E-4]:1.454243053555E-1)[&rate=5.782333982601236E-4]:2.033269115581E-1)[&rate=5.782333982601236E-4]:7.715505364143E-2)[&rate=5.782333982601236E-4]:1.41689005749E-1)[&rate=5.782333982601236E-4]:8.759014907327E-3,((144[&rate=5.782333982601236E-4]:8.557747681052E-2,(145[&rate=5.782333982601236E-4]:6.605031929773E-2,141[&rate=5.782333982601236E-4]:6.331059327014E-2)[&rate=5.782333982601236E-4]:2.500660956774E-2)[&rate=5.782333982601236E-4]:1.065560174574E-1,142[&rate=5.782333982601236E-4]:1.976129463229E-1)[&rate=5.782333982601236E-4]:1.208214925987E0)[&rate=5.782333982601236E-4]:2.760294160158E-1)[&rate=5.782333982601236E-4]:8.802138217538E-1,101[&rate=5.782333982601236E-4]:1.310016315559E0)[&rate=5.782333982601236E-4]:1.193156605423E-1)[&rate=5.782333982601236E-4]:1.286357157031E-1,((39[&rate=5.782333982601236E-4]:4.774736588308E-1,(146[&rate=5.782333982601236E-4]:4.961413769547E-1,16[&rate=5.782333982601236E-4]:2.461415723837E0)[&rate=5.782333982601236E-4]:1.015508611111E-1)[&rate=5.782333982601236E-4]:9.14817523057E-2,(((96[&rate=5.782333982601236E-4]:4.57982559324E-1,99[&rate=5.782333982601236E-4]:4.935016850068E-1)[&rate=5.782333982601236E-4]:1.064016210709E-1,((94[&rate=5.782333982601236E-4]:9.979766858812E-2,100[&rate=5.782333982601236E-4]:9.979766858812E-2)[&rate=5.782333982601236E-4]:1.532918922557E-1,95[&rate=5.782333982601236E-4]:3.377890143959E-1)[&rate=5.782333982601236E-4]:2.511853299334E-1)[&rate=5.782333982601236E-4]:4.937814834217E-2,98[&rate=5.782333982601236E-4]:6.274235309227E-1)[&rate=5.782333982601236E-4]:6.994718076013E-2)[&rate=5.782333982601236E-4]:1.584812167388E-2)[&rate=5.782333982601236E-4]:2.716150799259E-2,40[&rate=5.782333982601236E-4]:6.11965040803E-1)[&rate=5.782333982601236E-4]:9.80066962085E-2,38[&rate=5.782333982601236E-4]:6.416657260824E-1)[&rate=5.782333982601236E-4]:2.781433507205E-1)[&rate=5.782333982601236E-4]:6.078530385881E-1)[&rate=5.782333982601236E-4]:1.106853921305E-2)[&rate=5.782333982601236E-4]:1.585588042863E-3,(((125[&rate=5.782333982601236E-4]:8.658939853066E-1,((((52[&rate=5.782333982601236E-4]:4.654596884742E-1,(((12[&rate=5.782333982601236E-4]:8.114709807126E-2,5[&rate=5.782333982601236E-4]:4.27909336878E-2)[&rate=5.782333982601236E-4]:2.100260170872E-1,29[&rate=5.782333982601236E-4]:3.980224302269E-1)[&rate=5.782333982601236E-4]:4.036086719286E-1,103[&rate=5.782333982601236E-4]:5.687543898268E-1)[&rate=5.782333982601236E-4]:1.560999033208E0)[&rate=5.782333982601236E-4]:1.319905307392E-1,53[&rate=5.782333982601236E-4]:5.89253497902E-1)[&rate=5.782333982601236E-4]:2.341165331758E-2,(((70[&rate=5.782333982601236E-4]:4.389319748329E-1,(74[&rate=5.782333982601236E-4]:4.496059304694E-1,76[&rate=5.782333982601236E-4]:4.496059304694E-1)[&rate=5.782333982601236E-4]:2.768220874696E-2)[&rate=5.782333982601236E-4]:3.093421157167E-2,75[&rate=5.782333982601236E-4]:5.08222350788E-1)[&rate=5.782333982601236E-4]:2.214500075877E-1,(73[&rate=5.782333982601236E-4]:6.411237988303E-1,(((80[&rate=5.782333982601236E-4]:7.809146189116E-2,81[&rate=5.782333982601236E-4]:7.809146189116E-2)[&rate=5.782333982601236E-4]:3.608190324786E-1,(71[&rate=5.782333982601236E-4]:2.752718313338E-1,77[&rate=5.782333982601236E-4]:3.382855299639E-1)[&rate=5.782333982601236E-4]:1.444605808442E-1)[&rate=5.782333982601236E-4]:5.152565621106E-3,(((78[&rate=5.782333982601236E-4]:3.208096128465E-2,72[&rate=5.782333982601236E-4]:1.016315306534E-2)[&rate=5.782333982601236E-4]:1.716994602709E-1,82[&rate=5.782333982601236E-4]:2.119995996376E-1)[&rate=5.782333982601236E-4]:2.45215430644E-4,79[&rate=5.782333982601236E-4]:2.040256369862E-1)[&rate=5.782333982601236E-4]:2.482566010869E-1)[&rate=5.782333982601236E-4]:1.477456703464E-1)[&rate=5.782333982601236E-4]:8.85485595454E-2)[&rate=5.782333982601236E-4]:6.29455851456E-1)[&rate=5.782333982601236E-4]:5.541426301327E-3,(133[&rate=5.782333982601236E-4]:6.021339310514E-1,(134[&rate=5.782333982601236E-4]:2.770364753673E-1,137[&rate=5.782333982601236E-4]:3.482693520795E-1)[&rate=5.782333982601236E-4]:2.949604693829E-1)[&rate=5.782333982601236E-4]:7.981521434377E-1)[&rate=5.782333982601236E-4]:4.580699214469E-1)[&rate=5.782333982601236E-4]:4.726399026882E-1,(68[&rate=5.782333982601236E-4]:6.779482665078E-1,(59[&rate=5.782333982601236E-4]:4.407801289677E-1,(((56[&rate=5.782333982601236E-4]:2.088758291367E-1,55[&rate=5.782333982601236E-4]:2.088758291367E-1)[&rate=5.782333982601236E-4]:5.157319605474E-2,58[&rate=5.782333982601236E-4]:2.877714295631E-1)[&rate=5.782333982601236E-4]:7.77833001385E-2,(54[&rate=5.782333982601236E-4]:1.622576965547E-1,(37[&rate=5.782333982601236E-4]:1.353698337634E-1,57[&rate=5.782333982601236E-4]:9.985070808029E-2)[&rate=5.782333982601236E-4]:1.033905950318E-1)[&rate=5.782333982601236E-4]:1.459199839666E-1)[&rate=5.782333982601236E-4]:9.43510823262E-2)[&rate=5.782333982601236E-4]:2.86348465409E-1)[&rate=5.782333982601236E-4]:4.939189548203E-1)[&rate=5.782333982601236E-4]:2.599519546511E-1,34[&rate=5.782333982601236E-4]:2.108483957682E-2)[&rate=5.782333982601236E-4]:5.385225792463E-2)[&rate=5.782333982601236E-4]:2.000023866208E-1);
tree STATE_9000000 [&joint=-20962.940489965848,lnP=-20962.940489965848] = [&R] ((32[&rate=6.254792347313347E-4]:5.846693631703E-2,((((((((122[&rate=6.254792347313347E-4]:2.61862754743E-1,124[&rate=6.254792347313347E-4]:2.591305143059E-1)[&rate=6.254792347313347E-4]:1.159931204209E-2,123[&rate=6.254792347313347E-4]:2.734620667851E-1)[&rate=6.254792347313347E-4]:4.138106284754E-1,67[&rate=6.254792347313347E-4]:1.860001449198E-1)[&rate=6.254792347313347E-4]:9.450677997699E-2,66[&rate=6.254792347313347E-4]:2.805069248968E-1)[&rate=6.254792347313347E-4]:4.738865709203E-2,(((119[&rate=6.254792347313347E-4]:7.589730602681E-1,(135[&rate=6.254792347313347E-4]:2.611763223476E-1,(138[&rate=6.254792347313347E-4]:1.707739750418E-1,136[&rate=6.254792347313347E-4]:3.926712572658E-2)[&rate=6.254792347313347E-4]:2.904023473059E-1)[&rate=6.254792347313347E-4]:1.498515324411E-1)[&rate=6.254792347313347E-4]:2.048131992498E-1,120[&rate=6.254792347313347E-4]:8.678958485591E-1)[&rate=6.254792347313347E-4]:8.31073628576E-1,126[&rate=6.254792347313347E-4]:1.00915736545E0)[&rate=6.254792347313347E-4]:5.659124062236E-1)[&rate=6.254792347313347E-4]:4.595809703275E-1,((68[&rate=6.254792347313347E-4]:8.315833040939E-1,(((56[&rate=6.254792347313347E-4]:1.586330579103E-1,55[&rate=6.254792347313347E-4]:1.586330579103E-1)[&rate=6.254792347313347E-4]:2.191409503084E-1,((37[&rate=6.254792347313347E-4]:1.980310853078E-1,(54[&rate=6.254792347313347E-4]:9.801209661309E-2,58[&rate=6.254792347313347E-4]:1.553891457934E-1)[&rate=6.254792347313347E-4]:2.351625645423E-2)[&rate=6.254792347313347E-4]:6.955171534692E-2,59[&rate=6.254792347313347E-4]:2.293314345345E-1)[&rate=6.254792347313347E-4]:1.566392949959E-1)[&rate=6.254792347313347E-4]:1.688596677596E-2,57[&rate=6.254792347313347E-4]:4.055889367435E-1)[&rate=6.254792347313347E-4]:4.779069356565E-1)[&rate=6.254792347313347E-4]:3.070178951124E-1,(125[&rate=6.254792347313347E-4]:1.051167900714E0,(((((12[&rate=6.254792347313347E-4]:2.298288507435E-1,5[&rate=6.254792347313347E-4]:1.914726863601E-1)[&rate=6.254792347313347E-4]:2.431799549617E-1,29[&rate=6.254792347313347E-4]:5.798581207738E-1)[&rate=6.254792347313347E-4]:1.154374524311E-1,103[&rate=6.254792347313347E-4]:4.624188608761E-1)[&rate=6.254792347313347E-4]:1.791185689967E0,(((137[&rate=6.254792347313347E-4]:1.48284550752E-1,134[&rate=6.254792347313347E-4]:7.70516740398E-2)[&rate=6.254792347313347E-4]:2.367192468108E-1,133[&rate=6.254792347313347E-4]:3.439079071518E-1)[&rate=6.254792347313347E-4]:9.99619961856E-1,52[&rate=6.254792347313347E-4]:5.696450933509E-1)[&rate=6.254792347313347E-4]:1.966572293116E-2)[&rate=6.254792347313347E-4]:1.204855613123E-1,((((80[&rate=6.254792347313347E-4]:7.022516822309E-2,81[&rate=6.254792347313347E-4]:7.022516822309E-2)[&rate=6.254792347313347E-4]:2.832741152178E-1,(73[&rate=6.254792347313347E-4]:3.978430761492E-1,(77[&rate=6.254792347313347E-4]:3.72018823695E-1,(71[&rate=6.254792347313347E-4]:3.084454213694E-1,((82[&rate=6.254792347313347E-4]:2.541241980924E-1,79[&rate=6.254792347313347E-4]:2.459050200103E-1)[&rate=6.254792347313347E-4]:4.943521555673E-2,(72[&rate=6.254792347313347E-4]:2.663840223979E-2,78[&rate=6.254792347313347E-4]:4.85562104591E-2)[&rate=6.254792347313347E-4]:2.46784025108E-1)[&rate=6.254792347313347E-4]:4.050244607633E-2)[&rate=6.254792347313347E-4]:5.59703695469E-4)[&rate=6.254792347313347E-4]:2.034480039952E-2)[&rate=6.254792347313347E-4]:4.971275784789E-3)[&rate=6.254792347313347E-4]:1.569293042768E-1,((70[&rate=6.254792347313347E-4]:3.620836151102E-1,(76[&rate=6.254792347313347E-4]:3.882674351414E-1,74[&rate=6.254792347313347E-4]:3.882674351414E-1)[&rate=6.254792347313347E-4]:1.21723443523E-2)[&rate=6.254792347313347E-4]:4.311481951086E-2,75[&rate=6.254792347313347E-4]:4.435545990046E-1)[&rate=6.254792347313347E-4]:1.161890572062E-1)[&rate=6.254792347313347E-4]:8.72766634738E-1,53[&rate=6.254792347313347E-4]:6.860472323366E-1)[&rate=6.254792347313347E-4]:1.555242394644E-2)[&rate=6.254792347313347E-4]:5.599507580922E-1)[&rate=6.254792347313347E-4]:2.54099965159E-1)[&rate=6.254792347313347E-4]:1.965959908824E-1)[&rate=6.254792347313347E-4]:8.020930352544E-2,34[&rate=6.254792347313347E-4]:4.672157211693E-3)[&rate=6.254792347313347E-4]:1.776636991773E-2,((((36[&rate=6.254792347313347E-4]:1.786437385178E-1,(35[&rate=6.254792347313347E-4]:1.253802736831E-1,127[&rate=6.254792347313347E-4]:2.692503561354E0)[&rate=6.254792347313347E-4]:6.688122368885E-3)[&rate=6.254792347313347E-4]:4.793682339319E-2,121[&rate=6.254792347313347E-4]:2.306032616705E0)[&rate=6.254792347313347E-4]:1.172021985503E-1,((128[&rate=6.254792347313347E-4]:1.18688076342E0,(((62[&rate=6.254792347313347E-4]:2.390771942166E-1,(64[&rate=6.254792347313347E-4]:1.674929186765E-1,60[&rate=6.254792347313347E-4]:1.68079871698E-2)[&rate=6.254792347313347E-4]:3.048838512904E-2)[&rate=6.254792347313347E-4]:1.265430559929E-1,65[&rate=6.254792347313347E-4]:1.738394282917E-1)[&rate=6.254792347313347E-4]:2.93305966947E-1,(63[&rate=6.254792347313347E-4]:2.202634835283E-1,61[&rate=6.254792347313347E-4]:2.613593739393E-1)[&rate=6.254792347313347E-4]:3.975668432171E-1)[&rate=6.254792347313347E-4]:6.676805736612E-1)[&rate=6.254792347313347E-4]:4.089097721281E-1,((69[&rate=6.254792347313347E-4]:8.22668931782E-1,(118[&rate=6.254792347313347E-4]:7.536000130775E-1,(((132[&rate=6.254792347313347E-4]:7.542121704467E-2,129[&rate=6.254792347313347E-4]:7.268149101731E-2)[&rate=6.254792347313347E-4]:9.378327841814E-2,130[&rate=6.254792347313347E-4]:1.664647694355E-1)[&rate=6.254792347313347E-4]:3.564313123003E-2,131[&rate=6.254792347313347E-4]:2.048476266928E-1)[&rate=6.254792347313347E-4]:4.145058110421E-1)[&rate=6.254792347313347E-4]:5.811001459479E-2)[&rate=6.254792347313347E-4]:9.092915070582E-1,(((51[&rate=6.254792347313347E-4]:6.60722737699E-1,(44[&rate=6.254792347313347E-4]:2.976640130494E-1,47[&rate=6.254792347313347E-4]:3.031284939236E-1)[&rate=6.254792347313347E-4]:3.849166481469E-1)[&rate=6.254792347313347E-4]:4.92610692032E-4,((((42[&rate=6.254792347313347E-4]:4.527033308701E-2,48[&rate=6.254792347313347E-4]:8.352169920723E-2)[&rate=6.254792347313347E-4]:2.079921004902E-1,41[&rate=6.254792347313347E-4]:2.47797952703E-1)[&rate=6.254792347313347E-4]:1.529368782289E-1,(43[&rate=6.254792347313347E-4]:3.845649283502E-1,46[&rate=6.254792347313347E-4]:3.845649283502E-1)[&rate=6.254792347313347E-4]:7.081471132459E-2)[&rate=6.254792347313347E-4]:2.132834162031E-1,(49[&rate=6.254792347313347E-4]:4.923712185188E-1,50[&rate=6.254792347313347E-4]:4.923712185188E-1)[&rate=6.254792347313347E-4]:1.435049521134E-1)[&rate=6.254792347313347E-4]:1.987469688458E-2)[&rate=6.254792347313347E-4]:2.052463812432E-2,45[&rate=6.254792347313347E-4]:7.008656695755E-1)[&rate=6.254792347313347E-4]:1.070136254664E-1)[&rate=6.254792347313347E-4]:1.451502821531E-2)[&rate=6.254792347313347E-4]:2.301840057347E-1)[&rate=6.254792347313347E-4]:4.184376582092E-1,((((40[&rate=6.254792347313347E-4]:4.63293716377E-1,((((3[&rate=6.254792347313347E-4]:4.583135466033E-1,(((88[&rate=6.254792347313347E-4]:1.283556014266E-1,89[&rate=6.254792347313347E-4]:1.420542315636E-1)[&rate=6.254792347313347E-4]:2.472080710779E-1,((92[&rate=6.254792347313347E-4]:1.590742616868E-1,(91[&rate=6.254792347313347E-4]:2.079941815235E-2,90[&rate=6.254792347313347E-4]:2.079941815235E-2)[&rate=6.254792347313347E-4]:1.382748435344E-1)[&rate=6.254792347313347E-4]:8.51112183651E-2,((86[&rate=6.254792347313347E-4]:8.125689382517E-2,83[&rate=6.254792347313347E-4]:8.125689382517E-2)[&rate=6.254792347313347E-4]:7.839899801531E-2,(85[&rate=6.254792347313347E-4]:8.627585558833E-2,(84[&rate=6.254792347313347E-4]:3.602589179543E-2,93[&rate=6.254792347313347E-4]:4.972452193244E-2)[&rate=6.254792347313347E-4]:5.02499637929E-2)[&rate=6.254792347313347E-4]:7.338003625215E-2)[&rate=6.254792347313347E-4]:7.083095807436E-2)[&rate=6.254792347313347E-4]:1.450768225896E-1)[&rate=6.254792347313347E-4]:6.662460243647E-2,87[&rate=6.254792347313347E-4]:4.421882749409E-1)[&rate=6.254792347313347E-4]:5.558512990595E-1)[&rate=6.254792347313347E-4]:3.006729753868E-1,((10[&rate=6.254792347313347E-4]:3.50262340519E-1,15[&rate=6.254792347313347E-4]:3.886185049025E-1)[&rate=6.254792347313347E-4]:3.344630808069E-1,(6[&rate=6.254792347313347E-4]:5.503371727285E-1,18[&rate=6.254792347313347E-4]:6.133508713586E-1)[&rate=6.254792347313347E-4]:1.179498924331E-1)[&rate=6.254792347313347E-4]:1.427542513491E-1)[&rate=6.254792347313347E-4]:5.513725304512E-1,(((((140[&rate=6.254792347313347E-4]:7.520766587282E-1,11[&rate=6.254792347313347E-4]:7.712547409199E-1)[&rate=6.254792347313347E-4]:1.068491245717E-1,((25[&rate=6.254792347313347E-4]:5.428136447751E-1,20[&rate=6.254792347313347E-4]:5.236355625834E-1)[&rate=6.254792347313347E-4]:2.455494234249E-1,23[&rate=6.254792347313347E-4]:7.774041640904E-1)[&rate=6.254792347313347E-4]:1.856312082505E-1)[&rate=6.254792347313347E-4]:1.274967389953E-1,((1[&rate=6.254792347313347E-4]:1.31609918945E-1,(28[&rate=6.254792347313347E-4]:6.68978446866E-1,21[&rate=6.254792347313347E-4]:6.443209126195E-1)[&rate=6.254792347313347E-4]:2.48932841942E-1)[&rate=6.254792347313347E-4]:7.904736066371E-2,24[&rate=6.254792347313347E-4]:9.91479197417E-1)[&rate=6.254792347313347E-4]:1.100118180288E-1)[&rate=6.254792347313347E-4]:7.840463103487E-2,102[&rate=6.254792347313347E-4]:1.825181086429E-2)[&rate=6.254792347313347E-4]:8.523406736795E-2,(((144[&rate=6.254792347313347E-4]:2.770599592676E-2,(141[&rate=6.254792347313347E-4]:3.024180894044E-2,145[&rate=6.254792347313347E-4]:3.298153496803E-2)[&rate=6.254792347313347E-4]:2.039130136778E-4)[&rate=6.254792347313347E-4]:8.335260487794E-2,142[&rate=6.254792347313347E-4]:1.165380528596E-1)[&rate=6.254792347313347E-4]:1.10466469081E0,(((9[&rate=6.254792347313347E-4]:5.674340252912E-1,(112[&rate=6.254792347313347E-4]:5.349249652586E-1,((117[&rate=6.254792347313347E-4]:2.653834901209E-1,(30[&rate=6.254792347313347E-4]:2.618068860765E-1,4[&rate=6.254792347313347E-4]:8.920414635049E-2)[&rate=6.254792347313347E-4]:1.159053711676E-1)[&rate=6.254792347313347E-4]:2.516935796863E-1,(14[&rate=6.254792347313347E-4]:2.671578190739E-1,17[&rate=6.254792347313347E-4]:3.055139834576E-1)[&rate=6.254792347313347E-4]:2.471795247057E-1)[&rate=6.254792347313347E-4]:2.058762147902E-2)[&rate=6.254792347313347E-4]:4.072823811473E-2)[&rate=6.254792347313347E-4]:1.298070795639E-1,((110[&rate=6.254792347313347E-4]:5.490046563506E-1,105[&rate=6.254792347313347E-4]:5.270868481315E-1)[&rate=6.254792347313347E-4]:1.233469412522E-1,113[&rate=6.254792347313347E-4]:6.778310496575E-1)[&rate=6.254792347313347E-4]:2.762923327964E-2)[&rate=6.254792347313347E-4]:3.263550974243E-1,((115[&rate=6.254792347313347E-4]:7.260756882349E-1,((13[&rate=6.254792347313347E-4]:3.907281773105E-1,19[&rate=6.254792347313347E-4]:4.290843416942E-1)[&rate=6.254792347313347E-4]:3.466139646184E-1,(108[&rate=6.254792347313347E-4]:4.494388907165E-1,((107[&rate=6.254792347313347E-4]:2.923718327318E-1,114[&rate=6.254792347313347E-4]:2.32097860129E-1)[&rate=6.254792347313347E-4]:1.835319340427E-2,109[&rate=6.254792347313347E-4]:3.299031083278E-1)[&rate=6.254792347313347E-4]:1.414535906078E-1)[&rate=6.254792347313347E-4]:2.63245716966E-1)[&rate=6.254792347313347E-4]:7.092532712778E-2)[&rate=6.254792347313347E-4]:2.175233131555E-1,(((148[&rate=6.254792347313347E-4]:2.487211833199E-1,143[&rate=6.254792347313347E-4]:2.459814572925E-1)[&rate=6.254792347313347E-4]:5.792718587357E-1,(139[&rate=6.254792347313347E-4]:5.101186725736E-1,(106[&rate=6.254792347313347E-4]:2.291169858259E-1,(111[&rate=6.254792347313347E-4]:2.22852833094E-1,104[&rate=6.254792347313347E-4]:2.064144769296E-1)[&rate=6.254792347313347E-4]:2.270250889633E-2)[&rate=6.254792347313347E-4]:8.922086482997E-2)[&rate=6.254792347313347E-4]:5.315729996188E-1)[&rate=6.254792347313347E-4]:8.718351761675E-2,116[&rate=6.254792347313347E-4]:8.768203952887E-1)[&rate=6.254792347313347E-4]:6.677860610173E-2)[&rate=6.254792347313347E-4]:6.024598149185E-3)[&rate=6.254792347313347E-4]:1.678462358231E-2)[&rate=6.254792347313347E-4]:1.288584770281E-1)[&rate=6.254792347313347E-4]:2.096129002365E-1)[&rate=6.254792347313347E-4]:5.174479788261E-1,101[&rate=6.254792347313347E-4]:8.250673052399E-1)[&rate=6.254792347313347E-4]:6.113905701308E-1)[&rate=6.254792347313347E-4]:7.916529384459E-2,(147[&rate=6.254792347313347E-4]:5.677885705093E-1,16[&rate=6.254792347313347E-4]:2.595904447446E0)[&rate=6.254792347313347E-4]:3.204748889259E-2)[&rate=6.254792347313347E-4]:6.925138726145E-2,((146[&rate=6.254792347313347E-4]:6.190298504174E-1,(97[&rate=6.254792347313347E-4]:2.874470378988E-1,(((((26[&rate=6.254792347313347E-4]:5.70305874785E-1,(7[&rate=6.254792347313347E-4]:1.836158258742E-1,8[&rate=6.254792347313347E-4]:1.836158258742E-1)[&rate=6.254792347313347E-4]:2.798407338422E-1)[&rate=6.254792347313347E-4]:4.223741864208E-2,(22[&rate=6.254792347313347E-4]:2.385832184652E-1,27[&rate=6.254792347313347E-4]:2.550215746296E-1)[&rate=6.254792347313347E-4]:3.630011708522E-1)[&rate=6.254792347313347E-4]:8.567284875368E-2,31[&rate=6.254792347313347E-4]:7.420517586191E-1)[&rate=6.254792347313347E-4]:2.085992219725E-1,2[&rate=6.254792347313347E-4]:7.232537203176E-1)[&rate=6.254792347313347E-4]:1.499590094025E0,39[&rate=6.254792347313347E-4]:2.661180115135E-1)[&rate=6.254792347313347E-4]:9.236727775151E-2)[&rate=6.254792347313347E-4]:1.403259819175E-1)[&rate=6.254792347313347E-4]:8.303316844281E-2,(((94[&rate=6.254792347313347E-4]:2.888661683513E-1,100[&rate=6.254792347313347E-4]:2.888661683513E-1)[&rate=6.254792347313347E-4]:6.950293359206E-2,95[&rate=6.254792347313347E-4]:4.430685554954E-1)[&rate=6.254792347313347E-4]:1.730983663724E-1,(98[&rate=6.254792347313347E-4]:4.649450060136E-1,(99[&rate=6.254792347313347E-4]:2.292826741399E-1,96[&rate=6.254792347313347E-4]:1.93763548457E-1)[&rate=6.254792347313347E-4]:2.57520255371E-1)[&rate=6.254792347313347E-4]:1.402929541055E-1)[&rate=6.254792347313347E-4]:1.050217800525E-1)[&rate=6.254792347313347E-4]:2.98659578577E-2)[&rate=6.254792347313347E-4]:3.27944195003E-1,38[&rate=6.254792347313347E-4]:8.71348581557E-1)[&rate=6.254792347313347E-4]:4.466619411632E-1)[&rate=6.254792347313347E-4]:1.698071495548E-1)[&rate=6.254792347313347E-4]:5.794621740669E-2)[&rate=6.254792347313347E-4]:3.390711088803E-3,33[&rate=6.254792347313347E-4]:6.733709946054E-2);
tree STATE_9090000 [&joint=-20964.88496644749,lnP=-20964.88496644749] = [&R] ((((((((((44[&rate=5.82846858910079E-4]:7.989974175347E-2,47[&rate=5.82846858910079E-4]:8.536422262772E-2)[&rate=5.82846858910079E-4]:3.006019637968E-1,51[&rate=5.82846858910079E-4]:3.58643782053E-1)[&rate=5.82846858910079E-4]:2.055211499449E-1,(50[&rate=5.82846858910079E-4]:4.980670748423E-1,49[&rate=5.82846858910079E-4]:4.980670748423E-1)[&rate=5.82846858910079E-4]:6.063337628137E-2)[&rate=5.82846858910079E-4]:5.716439794191E-2,((43[&rate=5.82846858910079E-4]:5.381643818545E-1,(41[&rate=5.82846858910079E-4]:3.745636494087E-1,(42[&rate=5.82846858910079E-4]:3.385895724274E-1,48[&rate=5.82846858910079E-4]:3.768409385477E-1)[&rate=5.82846858910079E-4]:4.143855785552E-2)[&rate=5.82846858910079E-4]:1.089559237028E-1)[&rate=5.82846858910079E-4]:2.814678415742E-2,46[&rate=5.82846858910079E-4]:5.66311166012E-1)[&rate=5.82846858910079E-4]:8.234056829941E-2)[&rate=5.82846858910079E-4]:1.813779888412E-1,45[&rate=5.82846858910079E-4]:8.218330018412E-1)[&rate=5.82846858910079E-4]:1.600113620121E-1,(((69[&rate=5.82846858910079E-4]:6.109836115553E-1,118[&rate=5.82846858910079E-4]:6.000247074456E-1)[&rate=5.82846858910079E-4]:1.292422838828E-1,((130[&rate=5.82846858910079E-4]:5.362312105995E-2,131[&rate=5.82846858910079E-4]:5.636284708731E-2)[&rate=5.82846858910079E-4]:6.902575278391E-2,(129[&rate=5.82846858910079E-4]:1.180634820439E-1,132[&rate=5.82846858910079E-4]:1.208032080712E-1)[&rate=5.82846858910079E-4]:4.585391799986E-3)[&rate=5.82846858910079E-4]:4.696318161147E-1)[&rate=5.82846858910079E-4]:9.534479020607E-1,(((65[&rate=5.82846858910079E-4]:2.995887003551E-1,((64[&rate=5.82846858910079E-4]:1.935748916311E-1,60[&rate=5.82846858910079E-4]:4.288996012437E-2)[&rate=5.82846858910079E-4]:1.058766279777E-1,62[&rate=5.82846858910079E-4]:3.405474100198E-1)[&rate=5.82846858910079E-4]:1.50822112253E-1)[&rate=5.82846858910079E-4]:3.050637570331E-1,(63[&rate=5.82846858910079E-4]:1.597656684331E-1,61[&rate=5.82846858910079E-4]:2.008615588441E-1)[&rate=5.82846858910079E-4]:5.955717204619E-1)[&rate=5.82846858910079E-4]:6.399610951892E-1,128[&rate=5.82846858910079E-4]:1.296668347098E0)[&rate=5.82846858910079E-4]:2.46320518894E-1)[&rate=5.82846858910079E-4]:2.122517101528E-1)[&rate=5.82846858910079E-4]:8.885732065808E-2,(((127[&rate=5.82846858910079E-4]:2.360337983016E0,121[&rate=5.82846858910079E-4]:1.919242092605E0)[&rate=5.82846858910079E-4]:2.373992444539E-1,35[&rate=5.82846858910079E-4]:3.061393979877E-2)[&rate=5.82846858910079E-4]:1.626790491759E-1,36[&rate=5.82846858910079E-4]:2.398683314404E-1)[&rate=5.82846858910079E-4]:1.220377845404E-1)[&rate=5.82846858910079E-4]:5.509154569367E-1,((((((96[&rate=5.82846858910079E-4]:5.833296700294E-1,99[&rate=5.82846858910079E-4]:6.188487957122E-1)[&rate=5.82846858910079E-4]:9.603699666241E-2,40[&rate=5.82846858910079E-4]:5.646125683311E-1)[&rate=5.82846858910079E-4]:4.153770101781E-2,(98[&rate=5.82846858910079E-4]:7.137370261036E-1,((100[&rate=5.82846858910079E-4]:3.594980137757E-1,94[&rate=5.82846858910079E-4]:3.594980137757E-1)[&rate=5.82846858910079E-4]:1.32240704493E-1,95[&rate=5.82846858910079E-4]:5.764381718208E-1)[&rate=5.82846858910079E-4]:1.482278160315E-1)[&rate=5.82846858910079E-4]:2.082854379159E-2)[&rate=5.82846858910079E-4]:5.966191439617E-2,((((((10[&rate=5.82846858910079E-4]:4.287124641616E-1,15[&rate=5.82846858910079E-4]:4.670686285451E-1)[&rate=5.82846858910079E-4]:1.200476442621E-1,6[&rate=5.82846858910079E-4]:5.323217522593E-1)[&rate=5.82846858910079E-4]:1.632020764927E-1,18[&rate=5.82846858910079E-4]:7.585375273822E-1)[&rate=5.82846858910079E-4]:9.277254858687E-2,(((87[&rate=5.82846858910079E-4]:2.105628954673E-1,((83[&rate=5.82846858910079E-4]:1.072268323006E-1,86[&rate=5.82846858910079E-4]:1.072268323006E-1)[&rate=5.82846858910079E-4]:4.835559555682E-2,(88[&rate=5.82846858910079E-4]:7.334910951722E-2,89[&rate=5.82846858910079E-4]:8.704773965424E-2)[&rate=5.82846858910079E-4]:8.223331834015E-2)[&rate=5.82846858910079E-4]:5.498046760995E-2)[&rate=5.82846858910079E-4]:2.433549736593E-2,((92[&rate=5.82846858910079E-4]:9.488546801781E-2,(91[&rate=5.82846858910079E-4]:7.512568738633E-3,90[&rate=5.82846858910079E-4]:7.512568738633E-3)[&rate=5.82846858910079E-4]:8.737289927918E-2)[&rate=5.82846858910079E-4]:3.607844862382E-2,((85[&rate=5.82846858910079E-4]:3.643659815804E-2,93[&rate=5.82846858910079E-4]:5.013522829506E-2)[&rate=5.82846858910079E-4]:2.768392864367E-2,84[&rate=5.82846858910079E-4]:6.412052680171E-2)[&rate=5.82846858910079E-4]:5.314475970291E-2)[&rate=5.82846858910079E-4]:1.176331063286E-1)[&rate=5.82846858910079E-4]:6.849562268249E-1,3[&rate=5.82846858910079E-4]:3.80128592261E-1)[&rate=5.82846858910079E-4]:3.561129905574E-1)[&rate=5.82846858910079E-4]:9.504506431473E-1,((((((((106[&rate=5.82846858910079E-4]:7.732139338115E-2,111[&rate=5.82846858910079E-4]:9.375974954552E-2)[&rate=5.82846858910079E-4]:2.028682048517E-1,104[&rate=5.82846858910079E-4]:2.801895982329E-1)[&rate=5.82846858910079E-4]:3.080765506598E-2,139[&rate=5.82846858910079E-4]:5.027780752166E-1)[&rate=5.82846858910079E-4]:5.285026392698E-1,(116[&rate=5.82846858910079E-4]:7.287793326564E-1,(148[&rate=5.82846858910079E-4]:3.059103897174E-1,143[&rate=5.82846858910079E-4]:3.0317066369E-1)[&rate=5.82846858910079E-4]:4.612251073227E-1)[&rate=5.82846858910079E-4]:5.044658730951E-2)[&rate=5.82846858910079E-4]:1.455645822205E-1,((115[&rate=5.82846858910079E-4]:7.124571654026E-1,(13[&rate=5.82846858910079E-4]:3.608585376434E-1,19[&rate=5.82846858910079E-4]:3.992147020271E-1)[&rate=5.82846858910079E-4]:4.337904085811E-1)[&rate=5.82846858910079E-4]:2.655776498763E-2,((107[&rate=5.82846858910079E-4]:3.084759884609E-1,(114[&rate=5.82846858910079E-4]:2.232456643225E-1,109[&rate=5.82846858910079E-4]:3.02697719117E-1)[&rate=5.82846858910079E-4]:2.495635153563E-2)[&rate=5.82846858910079E-4]:3.121717959081E-1,108[&rate=5.82846858910079E-4]:6.179080583416E-1)[&rate=5.82846858910079E-4]:1.786411186241E-1)[&rate=5.82846858910079E-4]:1.857755717961E-1)[&rate=5.82846858910079E-4]:5.160860403205E-2,((113[&rate=5.82846858910079E-4]:7.508498401683E-1,(105[&rate=5.82846858910079E-4]:7.182563764824E-1,110[&rate=5.82846858910079E-4]:7.401741847014E-1)[&rate=5.82846858910079E-4]:5.196203412111E-3)[&rate=5.82846858910079E-4]:1.783969885908E-1,((((14[&rate=5.82846858910079E-4]:3.318957275285E-1,17[&rate=5.82846858910079E-4]:3.702518919121E-1)[&rate=5.82846858910079E-4]:2.585549869027E-1,(117[&rate=5.82846858910079E-4]:1.3111452786E-1,112[&rate=5.82846858910079E-4]:1.283748018324E-1)[&rate=5.82846858910079E-4]:4.620759125988E-1)[&rate=5.82846858910079E-4]:4.643345616939E-2,(30[&rate=5.82846858910079E-4]:4.194557932842E-1,4[&rate=5.82846858910079E-4]:2.468530535582E-1)[&rate=5.82846858910079E-4]:3.324968704672E-1)[&rate=5.82846858910079E-4]:2.023941967576E-1,9[&rate=5.82846858910079E-4]:8.310591892761E-1)[&rate=5.82846858910079E-4]:8.996846140093E-2)[&rate=5.82846858910079E-4]:1.293440582812E-1)[&rate=5.82846858910079E-4]:1.256822411518E-1,((144[&rate=5.82846858910079E-4]:4.562280212797E-1,(141[&rate=5.82846858910079E-4]:1.296359766632E-1,145[&rate=5.82846858910079E-4]:1.323757026908E-1)[&rate=5.82846858910079E-4]:3.293317706438E-1)[&rate=5.82846858910079E-4]:4.30220159261E-2,142[&rate=5.82846858910079E-4]:5.047294892607E-1)[&rate=5.82846858910079E-4]:8.521463786576E-1)[&rate=5.82846858910079E-4]:4.922492615021E-2,(((24[&rate=5.82846858910079E-4]:9.881263498059E-1,(1[&rate=5.82846858910079E-4]:1.052542698955E-1,(28[&rate=5.82846858910079E-4]:6.419327395905E-1,21[&rate=5.82846858910079E-4]:6.17275205344E-1)[&rate=5.82846858910079E-4]:2.49622900168E-1)[&rate=5.82846858910079E-4]:1.020501621022E-1)[&rate=5.82846858910079E-4]:2.157039490929E-1,((140[&rate=5.82846858910079E-4]:6.898325079038E-1,11[&rate=5.82846858910079E-4]:7.090105900955E-1)[&rate=5.82846858910079E-4]:9.940717358233E-2,((20[&rate=5.82846858910079E-4]:3.042745063989E-1,25[&rate=5.82846858910079E-4]:3.234525885907E-1)[&rate=5.82846858910079E-4]:4.113765382269E-1,23[&rate=5.82846858910079E-4]:7.238702227079E-1)[&rate=5.82846858910079E-4]:1.694790478191E-1)[&rate=5.82846858910079E-4]:2.995221242621E-1)[&rate=5.82846858910079E-4]:9.978803554539E-3,102[&rate=5.82846858910079E-4]:5.2165266837E-2)[&rate=5.82846858910079E-4]:1.073601847657E-1)[&rate=5.82846858910079E-4]:5.299065003904E-1)[&rate=5.82846858910079E-4]:5.483485271158E-1,101[&rate=5.82846858910079E-4]:1.232301027054E0)[&rate=5.82846858910079E-4]:4.066753156849E-1)[&rate=5.82846858910079E-4]:8.350872510094E-4,((((16[&rate=5.82846858910079E-4]:2.531234540656E0,97[&rate=5.82846858910079E-4]:3.747033631723E-1)[&rate=5.82846858910079E-4]:4.783295569092E-2,39[&rate=5.82846858910079E-4]:4.935745702294E-1)[&rate=5.82846858910079E-4]:8.460087483646E-2,(147[&rate=5.82846858910079E-4]:5.887596854456E-1,(((2[&rate=5.82846858910079E-4]:4.388120202263E-1,31[&rate=5.82846858910079E-4]:6.662092805004E-1)[&rate=5.82846858910079E-4]:9.958366675257E-2,(22[&rate=5.82846858910079E-4]:4.131308576157E-1,27[&rate=5.82846858910079E-4]:4.295692137801E-1)[&rate=5.82846858910079E-4]:2.978675690892E-1)[&rate=5.82846858910079E-4]:6.044228610883E-2,(26[&rate=5.82846858910079E-4]:6.252474961312E-1,(7[&rate=5.82846858910079E-4]:2.967185979854E-1,8[&rate=5.82846858910079E-4]:2.967185979854E-1)[&rate=5.82846858910079E-4]:2.216795830773E-1)[&rate=5.82846858910079E-4]:1.571521207922E-1)[&rate=5.82846858910079E-4]:1.889270466007E0)[&rate=5.82846858910079E-4]:4.679280880053E-2)[&rate=5.82846858910079E-4]:6.927319770761E-2,146[&rate=5.82846858910079E-4]:7.676672220084E-1)[&rate=5.82846858910079E-4]:1.919862822266E-2)[&rate=5.82846858910079E-4]:1.967644319273E-1,38[&rate=5.82846858910079E-4]:7.951056919944E-1)[&rate=5.82846858910079E-4]:6.735059849729E-1)[&rate=5.82846858910079E-4]:8.849492308055E-2,((34[&rate=5.82846858910079E-4]:3.581935708769E-2,32[&rate=5.82846858910079E-4]:1.390154886861E-2)[&rate=5.82846858910079E-4]:2.62359079997E-2,(((((((((81[&rate=5.82846858910079E-4]:6.598783555425E-2,80[&rate=5.82846858910079E-4]:6.598783555425E-2)[&rate=5.82846858910079E-4]:2.403709662592E-1,(79[&rate=5.82846858910079E-4]:2.264035050381E-1,(72[&rate=5.82846858910079E-4]:4.96567852984E-2,(78[&rate=5.82846858910079E-4]:4.354503028523E-2,82[&rate=5.82846858910079E-4]:5.17642083673E-2)[&rate=5.82846858910079E-4]:2.802956323248E-2)[&rate=5.82846858910079E-4]:1.548289115204E-1)[&rate=5.82846858910079E-4]:8.81744748577E-2)[&rate=5.82846858910079E-4]:2.046907300357E-2,(77[&rate=5.82846858910079E-4]:3.034881209551E-1,(73[&rate=5.82846858910079E-4]:2.930320337451E-1,71[&rate=5.82846858910079E-4]:2.245388830602E-1)[&rate=5.82846858910079E-4]:1.593553926478E-2)[&rate=5.82846858910079E-4]:6.717537030031E-2)[&rate=5.82846858910079E-4]:3.503192620184E-1,(((74[&rate=5.82846858910079E-4]:3.699007814376E-1,76[&rate=5.82846858910079E-4]:3.699007814376E-1)[&rate=5.82846858910079E-4]:1.34074134429E-1,70[&rate=5.82846858910079E-4]:4.656187514832E-1)[&rate=5.82846858910079E-4]:3.496563835209E-2,75[&rate=5.82846858910079E-4]:5.389405542187E-1)[&rate=5.82846858910079E-4]:1.875216511098E-1)[&rate=5.82846858910079E-4]:8.42450823537E-1,(((((12[&rate=5.82846858910079E-4]:1.125908447245E-1,5[&rate=5.82846858910079E-4]:7.423468034101E-2)[&rate=5.82846858910079E-4]:1.984725568129E-1,29[&rate=5.82846858910079E-4]:4.179127166059E-1)[&rate=5.82846858910079E-4]:1.555199634523E-1,103[&rate=5.82846858910079E-4]:3.405559677294E-1)[&rate=5.82846858910079E-4]:1.796341953071E0,((134[&rate=5.82846858910079E-4]:2.957406878824E-1,137[&rate=5.82846858910079E-4]:3.669735645946E-1)[&rate=5.82846858910079E-4]:1.324983452124E-1,133[&rate=5.82846858910079E-4]:4.58376019396E-1)[&rate=5.82846858910079E-4]:7.881109425E-1)[&rate=5.82846858910079E-4]:1.849539722871E-1,52[&rate=5.82846858910079E-4]:6.575581585262E-1)[&rate=5.82846858910079E-4]:1.730885330386E-1)[&rate=5.82846858910079E-4]:1.572292632608E-1,53[&rate=5.82846858910079E-4]:9.796792335143E-1)[&rate=5.82846858910079E-4]:2.292265969076E-1,125[&rate=5.82846858910079E-4]:9.985233167606E-1)[&rate=5.82846858910079E-4]:5.120129886172E-1,(68[&rate=5.82846858910079E-4]:8.446592096263E-1,(((54[&rate=5.82846858910079E-4]:4.104053827297E-1,(37[&rate=5.82846858910079E-4]:4.198010992319E-1,(58[&rate=5.82846858910079E-4]:3.864645604447E-1,59[&rate=5.82846858910079E-4]:3.673388773846E-1)[&rate=5.82846858910079E-4]:1.421085572716E-2)[&rate=5.82846858910079E-4]:6.710701573822E-2)[&rate=5.82846858910079E-4]:5.214930853988E-2,(56[&rate=5.82846858910079E-4]:3.639312563177E-1,55[&rate=5.82846858910079E-4]:3.639312563177E-1)[&rate=5.82846858910079E-4]:1.286780797605E-1)[&rate=5.82846858910079E-4]:1.992203705101E-1,57[&rate=5.82846858910079E-4]:7.02758668337E-1)[&rate=5.82846858910079E-4]:1.938131095954E-1)[&rate=5.82846858910079E-4]:4.992104290848E-1)[&rate=5.82846858910079E-4]:8.712300897469E-2,((66[&rate=5.82846858910079E-4]:2.57810047683E-1,((126[&rate=5.82846858910079E-4]:1.020165442955E0,(120[&rate=5.82846858910079E-4]:1.548609044832E0,119[&rate=5.82846858910079E-4]:1.644499455791E0)[&rate=5.82846858910079E-4]:1.613685098081E-1)[&rate=5.82846858910079E-4]:2.608420120512E-2,(135[&rate=5.82846858910079E-4]:4.191025236658E-1,(138[&rate=5.82846858910079E-4]:3.688728646825E-1,136[&rate=5.82846858910079E-4]:2.373660153673E-1)[&rate=5.82846858910079E-4]:2.502296589833E-1)[&rate=5.82846858910079E-4]:1.064904437659E0)[&rate=5.82846858910079E-4]:4.587345932073E-1)[&rate=5.82846858910079E-4]:1.216373526856E-1,((122[&rate=5.82846858910079E-4]:2.976498968422E-1,(123[&rate=5.82846858910079E-4]:2.618227543397E-1,124[&rate=5.82846858910079E-4]:2.590905139026E-1)[&rate=5.82846858910079E-4]:3.582714250249E-2)[&rate=5.82846858910079E-4]:4.522567111162E-1,67[&rate=5.82846858910079E-4]:2.486340576177E-1)[&rate=5.82846858910079E-4]:1.308133427508E-1)[&rate=5.82846858910079E-4]:5.03824609545E-1)[&rate=5.82846858910079E-4]:4.179695380394E-2)[&rate=5.82846858910079E-4]:2.967218981487E-2)[&rate=5.82846858910079E-4]:3.243125202403E-2,33[&rate=5.82846858910079E-4]:1.077203507619E-1);
tree STATE_9180000 [&joint=-20981.46461141932,lnP=-20981.46461141932] = [&R] ((32[&rate=5.380895669801807E-4]:5.740507883587E-2,(((((36[&rate=5.380895669801807E-4]:1.408973205765E-1,((121[&rate=5.380895669801807E-4]:1.946020080401E0,127[&rate=5.380895669801807E-4]:2.387115970811E0)[&rate=5.380895669801807E-4]:2.133264143157E-1,35[&rate=5.380895669801807E-4]:3.331909745599E-2)[&rate=5.380895669801807E-4]:6.100288065474E-2)[&rate=5.380895669801807E-4]:2.945444842821E-1,((((69[&rate=5.380895669801807E-4]:8.829740868985E-1,(118[&rate=5.380895669801807E-4]:6.778182188306E-1,(131[&rate=5.380895669801807E-4]:4.093185561247E-1,((130[&rate=5.380895669801807E-4]:2.815908296402E-1,132[&rate=5.380895669801807E-4]:2.843305556675E-1)[&rate=5.380895669801807E-4]:2.481877040589E-2,129[&rate=5.380895669801807E-4]:3.064096000461E-1)[&rate=5.380895669801807E-4]:1.001692300513E-1)[&rate=5.380895669801807E-4]:1.342530873633E-1)[&rate=5.380895669801807E-4]:1.941969639583E-1)[&rate=5.380895669801807E-4]:5.625855617913E-1,128[&rate=5.380895669801807E-4]:1.294874717183E0)[&rate=5.380895669801807E-4]:4.54599953507E-1,((((60[&rate=5.380895669801807E-4]:4.698474863864E-2,64[&rate=5.380895669801807E-4]:1.976696801453E-1)[&rate=5.380895669801807E-4]:5.986372536965E-2,62[&rate=5.380895669801807E-4]:2.98629295926E-1)[&rate=5.380895669801807E-4]:1.266578158099E-1,65[&rate=5.380895669801807E-4]:2.335062898181E-1)[&rate=5.380895669801807E-4]:2.22260540919E-1,(63[&rate=5.380895669801807E-4]:2.181790220022E-1,61[&rate=5.380895669801807E-4]:2.592749124132E-1)[&rate=5.380895669801807E-4]:3.882727402417E-1)[&rate=5.380895669801807E-4]:1.241653045432E0)[&rate=5.380895669801807E-4]:8.685628744782E-3,((((50[&rate=5.380895669801807E-4]:4.943996581433E-1,49[&rate=5.380895669801807E-4]:4.943996581433E-1)[&rate=5.380895669801807E-4]:1.935958815706E-1,(46[&rate=5.380895669801807E-4]:6.558004617765E-1,(43[&rate=5.380895669801807E-4]:6.131066519204E-1,((41[&rate=5.380895669801807E-4]:3.94551022336E-1,48[&rate=5.380895669801807E-4]:4.382668693305E-1)[&rate=5.380895669801807E-4]:1.393487378882E-2,42[&rate=5.380895669801807E-4]:4.139503769991E-1)[&rate=5.380895669801807E-4]:1.499759470526E-1)[&rate=5.380895669801807E-4]:4.269380985603E-2)[&rate=5.380895669801807E-4]:6.498196318325E-2)[&rate=5.380895669801807E-4]:2.229037503793E-2,51[&rate=5.380895669801807E-4]:7.157503956261E-1)[&rate=5.380895669801807E-4]:8.717438262419E-2,((45[&rate=5.380895669801807E-4]:5.024045156734E-1,44[&rate=5.380895669801807E-4]:5.051367561105E-1)[&rate=5.380895669801807E-4]:5.744464521598E-2,47[&rate=5.380895669801807E-4]:5.680458822008E-1)[&rate=5.380895669801807E-4]:2.622013004211E-1)[&rate=5.380895669801807E-4]:1.62713625833E-1)[&rate=5.380895669801807E-4]:1.594732862457E-1)[&rate=5.380895669801807E-4]:3.274601470412E-1,((((96[&rate=5.380895669801807E-4]:5.382478845228E-1,99[&rate=5.380895669801807E-4]:5.737670102057E-1)[&rate=5.380895669801807E-4]:2.536855059546E-1,(((94[&rate=5.380895669801807E-4]:5.644543858603E-2,100[&rate=5.380895669801807E-4]:5.644543858603E-2)[&rate=5.380895669801807E-4]:4.003888283752E-1,95[&rate=5.380895669801807E-4]:5.415337205133E-1)[&rate=5.380895669801807E-4]:1.680443631411E-1,98[&rate=5.380895669801807E-4]:6.986491219057E-1)[&rate=5.380895669801807E-4]:1.069454707575E-1)[&rate=5.380895669801807E-4]:3.540514544543E-2,(((2[&rate=5.380895669801807E-4]:6.371854137561E-1,(31[&rate=5.380895669801807E-4]:8.352547697552E-1,((22[&rate=5.380895669801807E-4]:2.953592621905E-1,27[&rate=5.380895669801807E-4]:3.117976183548E-1)[&rate=5.380895669801807E-4]:4.499133212089E-1,(26[&rate=5.380895669801807E-4]:5.825119090239E-1,(7[&rate=5.380895669801807E-4]:4.17104235392E-1,8[&rate=5.380895669801807E-4]:4.17104235392E-1)[&rate=5.380895669801807E-4]:5.855835856338E-2)[&rate=5.380895669801807E-4]:1.737195784851E-1)[&rate=5.380895669801807E-4]:3.518766580779E-2)[&rate=5.380895669801807E-4]:2.932790427491E-2)[&rate=5.380895669801807E-4]:1.84632311344E0,(40[&rate=5.380895669801807E-4]:4.861078302051E-1,(146[&rate=5.380895669801807E-4]:5.004514283724E-1,(((((6[&rate=5.380895669801807E-4]:3.665775117101E-1,(18[&rate=5.380895669801807E-4]:3.988184690617E-1,(10[&rate=5.380895669801807E-4]:2.766910231692E-1,15[&rate=5.380895669801807E-4]:3.150471875526E-1)[&rate=5.380895669801807E-4]:7.555210342678E-2)[&rate=5.380895669801807E-4]:3.077274127853E-2)[&rate=5.380895669801807E-4]:3.704347584998E-1,3[&rate=5.380895669801807E-4]:6.849574756894E-1)[&rate=5.380895669801807E-4]:4.069911761845E-3,((((92[&rate=5.380895669801807E-4]:5.162765270227E-2,(91[&rate=5.380895669801807E-4]:2.258154603408E-2,90[&rate=5.380895669801807E-4]:2.258154603408E-2)[&rate=5.380895669801807E-4]:2.904610666819E-2)[&rate=5.380895669801807E-4]:9.513973059046E-2,(86[&rate=5.380895669801807E-4]:8.955456365278E-2,((83[&rate=5.380895669801807E-4]:6.965488626824E-2,84[&rate=5.380895669801807E-4]:6.965488626824E-2)[&rate=5.380895669801807E-4]:1.613697994894E-3,(93[&rate=5.380895669801807E-4]:2.624755323582E-2,85[&rate=5.380895669801807E-4]:1.254892309881E-2)[&rate=5.380895669801807E-4]:5.871966116433E-2)[&rate=5.380895669801807E-4]:1.828597938964E-2)[&rate=5.380895669801807E-4]:4.351418950294E-2)[&rate=5.380895669801807E-4]:5.653699971196E-2,87[&rate=5.380895669801807E-4]:1.896057528677E-1)[&rate=5.380895669801807E-4]:4.854052670525E-2,(88[&rate=5.380895669801807E-4]:2.665613256106E-2,89[&rate=5.380895669801807E-4]:4.035476269807E-2)[&rate=5.380895669801807E-4]:2.114901470119E-1)[&rate=5.380895669801807E-4]:9.906071352755E-1)[&rate=5.380895669801807E-4]:7.437483260504E-1,((102[&rate=5.380895669801807E-4]:1.260392752159E-1,(((11[&rate=5.380895669801807E-4]:6.843985814055E-1,140[&rate=5.380895669801807E-4]:6.652204992137E-1)[&rate=5.380895669801807E-4]:1.413661773239E-1,((20[&rate=5.380895669801807E-4]:2.955006900052E-1,25[&rate=5.380895669801807E-4]:3.14678772197E-1)[&rate=5.380895669801807E-4]:1.352555864132E-1,23[&rate=5.380895669801807E-4]:4.389754545005E-1)[&rate=5.380895669801807E-4]:4.71720811078E-1)[&rate=5.380895669801807E-4]:2.479144244246E-1,(24[&rate=5.380895669801807E-4]:9.345070153765E-1,(1[&rate=5.380895669801807E-4]:1.238482244802E-1,(28[&rate=5.380895669801807E-4]:7.949954016825E-1,21[&rate=5.380895669801807E-4]:7.703378674361E-1)[&rate=5.380895669801807E-4]:1.151541926605E-1)[&rate=5.380895669801807E-4]:2.983687308808E-2)[&rate=5.380895669801807E-4]:2.350625787363E-1)[&rate=5.380895669801807E-4]:1.181135167195E-1)[&rate=5.380895669801807E-4]:1.279677356239E-1,((((((13[&rate=5.380895669801807E-4]:4.594018012516E-1,19[&rate=5.380895669801807E-4]:4.977579656353E-1)[&rate=5.380895669801807E-4]:8.971585915763E-2,115[&rate=5.380895669801807E-4]:4.669258795874E-1)[&rate=5.380895669801807E-4]:1.220731934899E-1,((109[&rate=5.380895669801807E-4]:3.694039859801E-1,114[&rate=5.380895669801807E-4]:2.899519311856E-1)[&rate=5.380895669801807E-4]:1.367718006257E-1,(108[&rate=5.380895669801807E-4]:3.83727218519E-1,107[&rate=5.380895669801807E-4]:3.864669445463E-1)[&rate=5.380895669801807E-4]:1.005307598678E-1)[&rate=5.380895669801807E-4]:1.62275341266E-1)[&rate=5.380895669801807E-4]:2.014824955105E-1,(((104[&rate=5.380895669801807E-4]:3.685823675018E-1,(111[&rate=5.380895669801807E-4]:3.827605212507E-1,(106[&rate=5.380895669801807E-4]:2.607695758168E-1,139[&rate=5.380895669801807E-4]:4.525503977345E-1)[&rate=5.380895669801807E-4]:1.055525892696E-1)[&rate=5.380895669801807E-4]:2.260202415466E-3)[&rate=5.380895669801807E-4]:2.982417939341E-1,116[&rate=5.380895669801807E-4]:6.065501888332E-1)[&rate=5.380895669801807E-4]:3.783005549074E-2,(148[&rate=5.380895669801807E-4]:1.852760479893E-1,143[&rate=5.380895669801807E-4]:1.825363219619E-1)[&rate=5.380895669801807E-4]:4.974603607184E-1)[&rate=5.380895669801807E-4]:1.461013242638E-1)[&rate=5.380895669801807E-4]:3.409178731654E-1,((((112[&rate=5.380895669801807E-4]:5.692536567843E-1,117[&rate=5.380895669801807E-4]:5.719933828119E-1)[&rate=5.380895669801807E-4]:1.533146842402E-1,9[&rate=5.380895669801807E-4]:7.143491629425E-1)[&rate=5.380895669801807E-4]:6.448439511666E-2,((113[&rate=5.380895669801807E-4]:7.431514052981E-1,(14[&rate=5.380895669801807E-4]:2.939717987035E-1,17[&rate=5.380895669801807E-4]:3.323279630872E-1)[&rate=5.380895669801807E-4]:4.491796065946E-1)[&rate=5.380895669801807E-4]:1.21086548733E-2,(30[&rate=5.380895669801807E-4]:4.871296213731E-1,4[&rate=5.380895669801807E-4]:3.145268816471E-1)[&rate=5.380895669801807E-4]:3.831989319491E-1)[&rate=5.380895669801807E-4]:3.179267596979E-2)[&rate=5.380895669801807E-4]:2.463484991152E-2,(105[&rate=5.380895669801807E-4]:4.214776054032E-1,110[&rate=5.380895669801807E-4]:4.433954136223E-1)[&rate=5.380895669801807E-4]:3.628127203757E-1)[&rate=5.380895669801807E-4]:4.019036365223E-1)[&rate=5.380895669801807E-4]:2.991679427521E-2,(((141[&rate=5.380895669801807E-4]:1.142135275046E-1,145[&rate=5.380895669801807E-4]:1.169532535322E-1)[&rate=5.380895669801807E-4]:2.907097265043E-1,144[&rate=5.380895669801807E-4]:4.021835279815E-1)[&rate=5.380895669801807E-4]:2.513389413202E-2,142[&rate=5.380895669801807E-4]:4.327968741684E-1)[&rate=5.380895669801807E-4]:9.83313882408E-1)[&rate=5.380895669801807E-4]:8.447159672918E-2)[&rate=5.380895669801807E-4]:1.815084286892E-1)[&rate=5.380895669801807E-4]:3.150392541945E-1,101[&rate=5.380895669801807E-4]:7.450752416686E-1)[&rate=5.380895669801807E-4]:6.083217664627E-1)[&rate=5.380895669801807E-4]:1.058749810676E-1)[&rate=5.380895669801807E-4]:4.067489416193E-2)[&rate=5.380895669801807E-4]:4.87102646729E-2,(39[&rate=5.380895669801807E-4]:4.32194589018E-1,((147[&rate=5.380895669801807E-4]:4.531950139388E-1,16[&rate=5.380895669801807E-4]:2.481310890876E0)[&rate=5.380895669801807E-4]:1.023745439896E-2,97[&rate=5.380895669801807E-4]:3.350171677913E-1)[&rate=5.380895669801807E-4]:2.613916986052E-2)[&rate=5.380895669801807E-4]:1.43298400022E-1)[&rate=5.380895669801807E-4]:1.370914485223E-1)[&rate=5.380895669801807E-4]:3.339516556476E-1,38[&rate=5.380895669801807E-4]:9.782300822808E-1)[&rate=5.380895669801807E-4]:3.404619736687E-1)[&rate=5.380895669801807E-4]:1.675228761179E-1,(34[&rate=5.380895669801807E-4]:1.962494716525E-3,(((((52[&rate=5.380895669801807E-4]:6.226801866148E-1,(((12[&rate=5.380895669801807E-4]:1.248679575735E-1,5[&rate=5.380895669801807E-4]:8.651179319009E-2)[&rate=5.380895669801807E-4]:4.154759684041E-1,29[&rate=5.380895669801807E-4]:6.471932410462E-1)[&rate=5.380895669801807E-4]:8.680816687862E-2,103[&rate=5.380895669801807E-4]:5.01124695596E-1)[&rate=5.380895669801807E-4]:1.78584922558E0)[&rate=5.380895669801807E-4]:1.708142669268E-1,53[&rate=5.380895669801807E-4]:7.852977322302E-1)[&rate=5.380895669801807E-4]:3.513328611192E-2,((((((73[&rate=5.380895669801807E-4]:5.372977644877E-1,(81[&rate=5.380895669801807E-4]:4.129188005711E-2,80[&rate=5.380895669801807E-4]:4.129188005711E-2)[&rate=5.380895669801807E-4]:4.466908159375E-1)[&rate=5.380895669801807E-4]:4.657454875904E-2,77[&rate=5.380895669801807E-4]:5.78392861192E-1)[&rate=5.380895669801807E-4]:2.25679358914E-2,(((78[&rate=5.380895669801807E-4]:5.927092578294E-2,72[&rate=5.380895669801807E-4]:3.735311756362E-2)[&rate=5.380895669801807E-4]:1.743773164952E-1,79[&rate=5.380895669801807E-4]:2.336482422781E-1)[&rate=5.380895669801807E-4]:1.688133227145E-1,82[&rate=5.380895669801807E-4]:4.106807430747E-1)[&rate=5.380895669801807E-4]:1.628827937347E-1)[&rate=5.380895669801807E-4]:1.483889777903E-2,71[&rate=5.380895669801807E-4]:5.527859962323E-1)[&rate=5.380895669801807E-4]:1.345073887004E-1,((76[&rate=5.380895669801807E-4]:4.34240711818E-1,(74[&rate=5.380895669801807E-4]:4.321478716384E-1,70[&rate=5.380895669801807E-4]:3.93791707255E-1)[&rate=5.380895669801807E-4]:2.09284017959E-3)[&rate=5.380895669801807E-4]:1.689637070024E-1,75[&rate=5.380895669801807E-4]:6.032044188205E-1)[&rate=5.380895669801807E-4]:1.525821167971E-1)[&rate=5.380895669801807E-4]:7.240166031833E-1,(133[&rate=5.380895669801807E-4]:6.414879599235E-1,(137[&rate=5.380895669801807E-4]:5.492091406389E-1,134[&rate=5.380895669801807E-4]:4.779762639267E-1)[&rate=5.380895669801807E-4]:1.333747096957E-1)[&rate=5.380895669801807E-4]:8.739316172335E-1)[&rate=5.380895669801807E-4]:8.709093815334E-2)[&rate=5.380895669801807E-4]:3.675257179413E-1,125[&rate=5.380895669801807E-4]:9.775742226222E-1)[&rate=5.380895669801807E-4]:3.688328606479E-1,(68[&rate=5.380895669801807E-4]:5.426180804163E-1,(57[&rate=5.380895669801807E-4]:4.085325904917E-1,((58[&rate=5.380895669801807E-4]:3.704045155753E-1,((59[&rate=5.380895669801807E-4]:3.065785481089E-1,54[&rate=5.380895669801807E-4]:2.683271819887E-1)[&rate=5.380895669801807E-4]:3.028860255357E-2,37[&rate=5.380895669801807E-4]:3.751185167827E-1)[&rate=5.380895669801807E-4]:1.441168185272E-2)[&rate=5.380895669801807E-4]:2.514496762542E-2,(56[&rate=5.380895669801807E-4]:2.76026076758E-1,55[&rate=5.380895669801807E-4]:2.76026076758E-1)[&rate=5.380895669801807E-4]:9.220100207106E-2)[&rate=5.380895669801807E-4]:2.937654991394E-2)[&rate=5.380895669801807E-4]:1.859980582307E-1)[&rate=5.380895669801807E-4]:6.37122336187E-1)[&rate=5.380895669801807E-4]:2.329564145155E-1)[&rate=5.380895669801807E-4]:1.887329220524E-2)[&rate=5.380895669801807E-4]:5.510911360436E-2,((66[&rate=5.380895669801807E-4]:3.555490802376E-1,(120[&rate=5.380895669801807E-4]:2.053263042054E0,((119[&rate=5.380895669801807E-4]:1.809266404312E0,126[&rate=5.380895669801807E-4]:1.023563881668E0)[&rate=5.380895669801807E-4]:5.589959876323E-3,(135[&rate=5.380895669801807E-4]:1.334950320253E0,(138[&rate=5.380895669801807E-4]:3.132335233748E-1,136[&rate=5.380895669801807E-4]:1.817266740596E-1)[&rate=5.380895669801807E-4]:1.221716796878E0)[&rate=5.380895669801807E-4]:1.319608384561E-1)[&rate=5.380895669801807E-4]:3.34297088825E-1)[&rate=5.380895669801807E-4]:2.392723395532E-1)[&rate=5.380895669801807E-4]:5.154942831539E-2,((123[&rate=5.380895669801807E-4]:2.542619532275E-1,(124[&rate=5.380895669801807E-4]:1.707090662225E-1,122[&rate=5.380895669801807E-4]:1.734413066596E-1)[&rate=5.380895669801807E-4]:8.082064656793E-2)[&rate=5.380895669801807E-4]:3.754307989692E-1,67[&rate=5.380895669801807E-4]:1.28420201856E-1)[&rate=5.380895669801807E-4]:2.78678306697E-1)[&rate=5.380895669801807E-4]:5.318600906032E-1)[&rate=5.380895669801807E-4]:3.377986528831E-3)[&rate=5.380895669801807E-4]:1.606084351369E-1,33[&rate=5.380895669801807E-4]:2.234929660275E-1);
tree STATE_9270000 [&joint=-20988.1026076502,lnP=-20988.1026076502] = [&R] (((((((((((133[&rate=5.503562919538828E-4]:7.181312452991E-1,134[&rate=5.503562919538828E-4]:6.87994258998E-1)[&rate=5.503562919538828E-4]:1.316077854514E-1,137[&rate=5.503562919538828E-4]:8.908349211616E-1)[&rate=5.503562919538828E-4]:7.103490046553E-1,((52[&rate=5.503562919538828E-4]:5.321142518716E-1,(((12[&rate=5.503562919538828E-4]:3.81925729111E-1,5[&rate=5.503562919538828E-4]:3.435695647275E-1)[&rate=5.503562919538828E-4]:8.733320680642E-2,29[&rate=5.503562919538828E-4]:5.761082509859E-1)[&rate=5.503562919538828E-4]:1.541279326153E-1,103[&rate=5.503562919538828E-4]:4.973594712725E-1)[&rate=5.503562919538828E-4]:1.69904851516E0)[&rate=5.503562919538828E-4]:2.32236589766E-1,(((((73[&rate=5.503562919538828E-4]:3.117408109926E-1,77[&rate=5.503562919538828E-4]:3.062613589379E-1)[&rate=5.503562919538828E-4]:2.548918718134E-1,(81[&rate=5.503562919538828E-4]:1.734125255986E-1,80[&rate=5.503562919538828E-4]:1.734125255986E-1)[&rate=5.503562919538828E-4]:3.439050887143E-1)[&rate=5.503562919538828E-4]:3.884367722247E-2,((82[&rate=5.503562919538828E-4]:4.115480053797E-1,(78[&rate=5.503562919538828E-4]:6.632265701378E-2,72[&rate=5.503562919538828E-4]:4.440484879447E-2)[&rate=5.503562919538828E-4]:3.370061702838E-1)[&rate=5.503562919538828E-4]:6.021311333598E-3,79[&rate=5.503562919538828E-4]:4.093501386312E-1)[&rate=5.503562919538828E-4]:1.550303309865E-1)[&rate=5.503562919538828E-4]:9.222381725137E-2,71[&rate=5.503562919538828E-4]:6.29207026595E-1)[&rate=5.503562919538828E-4]:1.144309199985E-1,(75[&rate=5.503562919538828E-4]:5.205889646829E-1,((74[&rate=5.503562919538828E-4]:3.213267535751E-1,76[&rate=5.503562919538828E-4]:3.213267535751E-1)[&rate=5.503562919538828E-4]:2.947762849341E-2,70[&rate=5.503562919538828E-4]:3.12448217685E-1)[&rate=5.503562919538828E-4]:1.697845826144E-1)[&rate=5.503562919538828E-4]:2.915421325955E-1)[&rate=5.503562919538828E-4]:6.9048608166E-1)[&rate=5.503562919538828E-4]:2.185441811145E-2)[&rate=5.503562919538828E-4]:1.642695950054E-1,53[&rate=5.503562919538828E-4]:9.422781334431E-1)[&rate=5.503562919538828E-4]:2.804780284035E-1,125[&rate=5.503562919538828E-4]:1.012373648185E0)[&rate=5.503562919538828E-4]:6.419082509258E-2,(68[&rate=5.503562919538828E-4]:5.650705118851E-1,(59[&rate=5.503562919538828E-4]:4.120215051113E-1,((56[&rate=5.503562919538828E-4]:2.417093328539E-1,55[&rate=5.503562919538828E-4]:2.417093328539E-1)[&rate=5.503562919538828E-4]:9.570833209102E-2,(((58[&rate=5.503562919538828E-4]:2.210632453339E-1,37[&rate=5.503562919538828E-4]:2.40188928394E-1)[&rate=5.503562919538828E-4]:6.891365231602E-2,57[&rate=5.503562919538828E-4]:2.735834550269E-1)[&rate=5.503562919538828E-4]:1.270665260368E-2,54[&rate=5.503562919538828E-4]:2.453065010732E-1)[&rate=5.503562919538828E-4]:6.205651906312E-2)[&rate=5.503562919538828E-4]:6.640711885471E-2)[&rate=5.503562919538828E-4]:2.022293346428E-1)[&rate=5.503562919538828E-4]:3.448272947261E-1)[&rate=5.503562919538828E-4]:3.272889027647E-1,((67[&rate=5.503562919538828E-4]:2.375633639067E-1,(((123[&rate=5.503562919538828E-4]:1.546312619196E-1,124[&rate=5.503562919538828E-4]:1.518990214825E-1)[&rate=5.503562919538828E-4]:1.74815683165E-1,122[&rate=5.503562919538828E-4]:3.294469450847E-1)[&rate=5.503562919538828E-4]:2.516559971479E-1,(135[&rate=5.503562919538828E-4]:5.086618703566E-1,(138[&rate=5.503562919538828E-4]:4.295242281145E-1,136[&rate=5.503562919538828E-4]:2.980173787993E-1)[&rate=5.503562919538828E-4]:2.791376422421E-1)[&rate=5.503562919538828E-4]:1.256100028385E0)[&rate=5.503562919538828E-4]:1.577329720148E-1)[&rate=5.503562919538828E-4]:1.929299247307E-1,((66[&rate=5.503562919538828E-4]:2.05190911605E-1,126[&rate=5.503562919538828E-4]:1.45236510129E0)[&rate=5.503562919538828E-4]:1.82849032722E-1,(120[&rate=5.503562919538828E-4]:1.720339003105E0,119[&rate=5.503562919538828E-4]:1.816229414063E0)[&rate=5.503562919538828E-4]:6.046872425923E-1)[&rate=5.503562919538828E-4]:4.245334431046E-2)[&rate=5.503562919538828E-4]:2.589727829663E-1)[&rate=5.503562919538828E-4]:3.713564445004E-2,((((((((118[&rate=5.503562919538828E-4]:7.245966683733E-1,69[&rate=5.503562919538828E-4]:7.355555724829E-1)[&rate=5.503562919538828E-4]:8.924113382511E-2,(132[&rate=5.503562919538828E-4]:2.707481725392E-1,(129[&rate=5.503562919538828E-4]:2.357501315179E-1,(130[&rate=5.503562919538828E-4]:1.737036259339E-1,131[&rate=5.503562919538828E-4]:1.764433519613E-1)[&rate=5.503562919538828E-4]:6.204650558396E-2)[&rate=5.503562919538828E-4]:3.225831499395E-2)[&rate=5.503562919538828E-4]:4.088430543166E-1)[&rate=5.503562919538828E-4]:8.916359757265E-1,(((60[&rate=5.503562919538828E-4]:1.507132578844E-1,(64[&rate=5.503562919538828E-4]:2.668135346129E-1,65[&rate=5.503562919538828E-4]:1.161286031062E-1)[&rate=5.503562919538828E-4]:3.458465477821E-2)[&rate=5.503562919538828E-4]:8.929292041763E-2,62[&rate=5.503562919538828E-4]:4.317870002198E-1)[&rate=5.503562919538828E-4]:3.401372035182E-1,(63[&rate=5.503562919538828E-4]:1.317269160308E-1,61[&rate=5.503562919538828E-4]:1.728228064419E-1)[&rate=5.503562919538828E-4]:5.991013972961E-1)[&rate=5.503562919538828E-4]:9.335495741868E-1)[&rate=5.503562919538828E-4]:6.180967066353E-2,(128[&rate=5.503562919538828E-4]:1.566199933062E0,(45[&rate=5.503562919538828E-4]:7.222193248919E-1,(((49[&rate=5.503562919538828E-4]:3.382862618548E-1,50[&rate=5.503562919538828E-4]:3.382862618548E-1)[&rate=5.503562919538828E-4]:1.833186022548E-1,44[&rate=5.503562919538828E-4]:5.489272684812E-1)[&rate=5.503562919538828E-4]:5.527586632036E-2,((47[&rate=5.503562919538828E-4]:6.033822343727E-1,(((42[&rate=5.503562919538828E-4]:2.363723130488E-1,41[&rate=5.503562919538828E-4]:2.309078321745E-1)[&rate=5.503562919538828E-4]:3.210728500112E-2,48[&rate=5.503562919538828E-4]:3.067309641701E-1)[&rate=5.503562919538828E-4]:2.109862487562E-1,(43[&rate=5.503562919538828E-4]:4.678955237453E-1,46[&rate=5.503562919538828E-4]:4.678955237453E-1)[&rate=5.503562919538828E-4]:6.07506509295E-2)[&rate=5.503562919538828E-4]:7.473605969789E-2)[&rate=5.503562919538828E-4]:2.084455024643E-3,51[&rate=5.503562919538828E-4]:5.781442850259E-1)[&rate=5.503562919538828E-4]:4.2009262784E-3)[&rate=5.503562919538828E-4]:1.207484305275E-1)[&rate=5.503562919538828E-4]:7.05843958789E-2)[&rate=5.503562919538828E-4]:6.135748812894E-2)[&rate=5.503562919538828E-4]:9.832520196772E-2,35[&rate=5.503562919538828E-4]:1.971154998711E-1)[&rate=5.503562919538828E-4]:5.736809567077E-3,(36[&rate=5.503562919538828E-4]:5.769142727771E-2,121[&rate=5.503562919538828E-4]:2.137143482072E0)[&rate=5.503562919538828E-4]:1.917362246263E-1)[&rate=5.503562919538828E-4]:4.726352977789E-3,127[&rate=5.503562919538828E-4]:2.774701950087E0)[&rate=5.503562919538828E-4]:1.874937782093E-1,((146[&rate=5.503562919538828E-4]:9.601912736536E-1,((98[&rate=5.503562919538828E-4]:8.122689031036E-1,((100[&rate=5.503562919538828E-4]:3.16322942523E-1,94[&rate=5.503562919538828E-4]:3.16322942523E-1)[&rate=5.503562919538828E-4]:1.744166945092E-1,95[&rate=5.503562919538828E-4]:5.754390905843E-1)[&rate=5.503562919538828E-4]:2.477587742681E-1)[&rate=5.503562919538828E-4]:1.354877758796E-1,((147[&rate=5.503562919538828E-4]:7.654266402102E-1,((16[&rate=5.503562919538828E-4]:2.456514320232E0,97[&rate=5.503562919538828E-4]:2.999831427481E-1)[&rate=5.503562919538828E-4]:3.268615180643E-1,(((((22[&rate=5.503562919538828E-4]:4.080433857091E-1,27[&rate=5.503562919538828E-4]:4.244817418734E-1)[&rate=5.503562919538828E-4]:5.097331914891E-1,(31[&rate=5.503562919538828E-4]:9.688642257653E-1,(26[&rate=5.503562919538828E-4]:5.875264333668E-1,(7[&rate=5.503562919538828E-4]:1.626743403884E-1,8[&rate=5.503562919538828E-4]:1.626743403884E-1)[&rate=5.503562919538828E-4]:3.180027779099E-1)[&rate=5.503562919538828E-4]:3.375021759601E-1)[&rate=5.503562919538828E-4]:3.706871980908E-3)[&rate=5.503562919538828E-4]:2.445111559065E-1,2[&rate=5.503562919538828E-4]:9.896849933786E-1)[&rate=5.503562919538828E-4]:1.346455942577E0,39[&rate=5.503562919538828E-4]:3.794151331263E-1)[&rate=5.503562919538828E-4]:2.677619325349E-1,((((18[&rate=5.503562919538828E-4]:8.2862422955E-1,((10[&rate=5.503562919538828E-4]:4.79789552229E-1,15[&rate=5.503562919538828E-4]:5.181457166125E-1)[&rate=5.503562919538828E-4]:2.191089506028E-1,6[&rate=5.503562919538828E-4]:6.824601466674E-1)[&rate=5.503562919538828E-4]:8.315038425243E-2)[&rate=5.503562919538828E-4]:1.139685545074E-1,(3[&rate=5.503562919538828E-4]:3.275071991982E-1,((((92[&rate=5.503562919538828E-4]:9.795764094805E-2,(91[&rate=5.503562919538828E-4]:9.871385307216E-3,90[&rate=5.503562919538828E-4]:9.871385307216E-3)[&rate=5.503562919538828E-4]:8.808625564083E-2)[&rate=5.503562919538828E-4]:9.807357993835E-2,(87[&rate=5.503562919538828E-4]:5.601405968784E-2,(93[&rate=5.503562919538828E-4]:3.489644572631E-2,84[&rate=5.503562919538828E-4]:2.11978155893E-2)[&rate=5.503562919538828E-4]:3.481624409854E-2)[&rate=5.503562919538828E-4]:1.263185310615E-1)[&rate=5.503562919538828E-4]:1.121699969803E-1,((83[&rate=5.503562919538828E-4]:1.211269592201E-1,85[&rate=5.503562919538828E-4]:1.211269592201E-1)[&rate=5.503562919538828E-4]:3.277052924368E-2,86[&rate=5.503562919538828E-4]:1.538974884638E-1)[&rate=5.503562919538828E-4]:1.406050992658E-1)[&rate=5.503562919538828E-4]:2.19103536071E-3,(88[&rate=5.503562919538828E-4]:2.525113632278E-1,89[&rate=5.503562919538828E-4]:2.662099933648E-1)[&rate=5.503562919538828E-4]:4.41822598626E-2)[&rate=5.503562919538828E-4]:5.70539603505E-1)[&rate=5.503562919538828E-4]:5.000170917085E-1)[&rate=5.503562919538828E-4]:7.132402307504E-1,((((141[&rate=5.503562919538828E-4]:2.003161470588E-1,144[&rate=5.503562919538828E-4]:1.975764210314E-1)[&rate=5.503562919538828E-4]:1.02267524986E-1,145[&rate=5.503562919538828E-4]:3.053233980724E-1)[&rate=5.503562919538828E-4]:3.38630633338E-1,142[&rate=5.503562919538828E-4]:6.439540314104E-1)[&rate=5.503562919538828E-4]:9.51631037468E-1,((((((14[&rate=5.503562919538828E-4]:4.542506291543E-1,17[&rate=5.503562919538828E-4]:4.926067935379E-1)[&rate=5.503562919538828E-4]:2.608822105617E-1,((105[&rate=5.503562919538828E-4]:1.677615240902E-1,117[&rate=5.503562919538828E-4]:1.978985103916E-1)[&rate=5.503562919538828E-4]:9.13988448526E-2,110[&rate=5.503562919538828E-4]:2.810781771619E-1)[&rate=5.503562919538828E-4]:4.285752104994E-1)[&rate=5.503562919538828E-4]:7.796921898751E-2,((30[&rate=5.503562919538828E-4]:2.073242985049E-1,4[&rate=5.503562919538828E-4]:3.472155877889E-2)[&rate=5.503562919538828E-4]:6.454545489091E-1,(9[&rate=5.503562919538828E-4]:5.509809893068E-1,112[&rate=5.503562919538828E-4]:5.592001673889E-1)[&rate=5.503562919538828E-4]:1.785101868743E-1)[&rate=5.503562919538828E-4]:5.539170444031E-2)[&rate=5.503562919538828E-4]:9.511834862047E-2,113[&rate=5.503562919538828E-4]:8.88220407324E-1)[&rate=5.503562919538828E-4]:2.46090785737E-1,(((((104[&rate=5.503562919538828E-4]:3.461614288393E-2,106[&rate=5.503562919538828E-4]:3.461614288393E-2)[&rate=5.503562919538828E-4]:1.608332467757E-1,(139[&rate=5.503562919538828E-4]:2.111766232849E-1,111[&rate=5.503562919538828E-4]:3.583415753153E-2)[&rate=5.503562919538828E-4]:1.760535882925E-1)[&rate=5.503562919538828E-4]:4.391623961348E-1,(148[&rate=5.503562919538828E-4]:1.564482979734E-1,143[&rate=5.503562919538828E-4]:1.537085719461E-1)[&rate=5.503562919538828E-4]:4.56245679602E-1)[&rate=5.503562919538828E-4]:3.544362925406E-1,116[&rate=5.503562919538828E-4]:9.287741057323E-1)[&rate=5.503562919538828E-4]:5.155767379293E-3,(((107[&rate=5.503562919538828E-4]:4.78498195449E-1,(114[&rate=5.503562919538828E-4]:4.087434181901E-1,109[&rate=5.503562919538828E-4]:4.881954729846E-1)[&rate=5.503562919538828E-4]:9.480804656058E-3)[&rate=5.503562919538828E-4]:6.557720216285E-2,108[&rate=5.503562919538828E-4]:5.413356715845E-1)[&rate=5.503562919538828E-4]:3.342204593463E-1,(115[&rate=5.503562919538828E-4]:6.182077894812E-1,(13[&rate=5.503562919538828E-4]:5.285701934011E-1,19[&rate=5.503562919538828E-4]:5.669263577848E-1)[&rate=5.503562919538828E-4]:1.718293769019E-1)[&rate=5.503562919538828E-4]:1.998140948741E-1)[&rate=5.503562919538828E-4]:1.159079887563E-1)[&rate=5.503562919538828E-4]:1.181895391275E-1)[&rate=5.503562919538828E-4]:2.797395890407E-1,((102[&rate=5.503562919538828E-4]:2.766482639446E-2,((23[&rate=5.503562919538828E-4]:5.894560469844E-1,(25[&rate=5.503562919538828E-4]:5.242809391257E-1,20[&rate=5.503562919538828E-4]:5.051028569339E-1)[&rate=5.503562919538828E-4]:7.613401196835E-2)[&rate=5.503562919538828E-4]:2.662319793332E-1,(140[&rate=5.503562919538828E-4]:6.281200535578E-1,11[&rate=5.503562919538828E-4]:6.472981357495E-1)[&rate=5.503562919538828E-4]:1.234583837189E-1)[&rate=5.503562919538828E-4]:3.226617315836E-1)[&rate=5.503562919538828E-4]:2.844477530381E-1,(24[&rate=5.503562919538828E-4]:1.065361620671E0,(1[&rate=5.503562919538828E-4]:1.208693064895E-1,(28[&rate=5.503562919538828E-4]:8.74102691614E-1,21[&rate=5.503562919538828E-4]:8.494451573676E-1)[&rate=5.503562919538828E-4]:3.30679847384E-2)[&rate=5.503562919538828E-4]:1.636703963735E-1)[&rate=5.503562919538828E-4]:4.083947943777E-1)[&rate=5.503562919538828E-4]:2.796559992952E-2)[&rate=5.503562919538828E-4]:8.931547050506E-3)[&rate=5.503562919538828E-4]:1.944945212719E-1)[&rate=5.503562919538828E-4]:7.094756970383E-1,101[&rate=5.503562919538828E-4]:1.247500492668E0)[&rate=5.503562919538828E-4]:3.728407319871E-1)[&rate=5.503562919538828E-4]:5.070584651742E-2)[&rate=5.503562919538828E-4]:1.016667885128E-2)[&rate=5.503562919538828E-4]:1.015711790869E-1,(40[&rate=5.503562919538828E-4]:5.674907418643E-1,(99[&rate=5.503562919538828E-4]:5.225245118099E-1,96[&rate=5.503562919538828E-4]:4.87005386127E-1)[&rate=5.503562919538828E-4]:1.952394540979E-1)[&rate=5.503562919538828E-4]:2.421300282525E-1)[&rate=5.503562919538828E-4]:9.720608320222E-3)[&rate=5.503562919538828E-4]:2.063131598171E-2)[&rate=5.503562919538828E-4]:1.212062134025E-1,38[&rate=5.503562919538828E-4]:8.928728968921E-1)[&rate=5.503562919538828E-4]:1.045649902486E-1)[&rate=5.503562919538828E-4]:3.315292754285E-1)[&rate=5.503562919538828E-4]:1.384932065486E-1,34[&rate=5.503562919538828E-4]:2.081223972255E-3)[&rate=5.503562919538828E-4]:3.234975471678E-2,32[&rate=5.503562919538828E-4]:1.251317046994E-2)[&rate=5.503562919538828E-4]:9.613345649186E-2,33[&rate=5.503562919538828E-4]:1.141260790165E-1);
tree STATE_9360000 [&joint=-20986.77286065476,lnP=-20986.77286065476] = [&R] ((((((66[&rate=5.763735542619719E-4]:4.141517989937E-1,126[&rate=5.763735542619719E-4]:1.661325988679E0)[&rate=5.763735542619719E-4]:5.771663609515E-2,(((124[&rate=5.763735542619719E-4]:9.369092003993E-2,123[&rate=5.763735542619719E-4]:9.642316047705E-2)[&rate=5.763735542619719E-4]:8.092800496232E-2,122[&rate=5.763735542619719E-4]:1.773511654394E-1)[&rate=5.763735542619719E-4]:7.212583790488E-1,67[&rate=5.763735542619719E-4]:3.973369941475E-1)[&rate=5.763735542619719E-4]:7.453144094129E-2)[&rate=5.763735542619719E-4]:9.408911989427E-2,((119[&rate=5.763735542619719E-4]:1.603328637169E0,(135[&rate=5.763735542619719E-4]:4.065290699073E-1,(138[&rate=5.763735542619719E-4]:2.106542793172E-1,136[&rate=5.763735542619719E-4]:7.914743000198E-2)[&rate=5.763735542619719E-4]:3.958747905902E-1)[&rate=5.763735542619719E-4]:8.488543617828E-1)[&rate=5.763735542619719E-4]:2.825958994769E-1,120[&rate=5.763735542619719E-4]:1.790034125687E0)[&rate=5.763735542619719E-4]:7.129097306655E-1)[&rate=5.763735542619719E-4]:2.308413561537E-1,((35[&rate=5.763735542619719E-4]:2.356409007449E-2,(((((69[&rate=5.763735542619719E-4]:1.362296086559E0,((131[&rate=5.763735542619719E-4]:1.345318586439E-1,130[&rate=5.763735542619719E-4]:1.317921326165E-1)[&rate=5.763735542619719E-4]:1.165092640929E-1,(132[&rate=5.763735542619719E-4]:4.873882981673E-2,129[&rate=5.763735542619719E-4]:4.599910378938E-2)[&rate=5.763735542619719E-4]:2.0230229292E-1)[&rate=5.763735542619719E-4]:9.660494843704E-1)[&rate=5.763735542619719E-4]:3.827374580724E-2,118[&rate=5.763735542619719E-4]:1.389610928257E0)[&rate=5.763735542619719E-4]:2.094930741119E-1,(128[&rate=5.763735542619719E-4]:1.438014408964E0,((65[&rate=5.763735542619719E-4]:3.227494813921E-1,((60[&rate=5.763735542619719E-4]:9.709769178014E-2,64[&rate=5.763735542619719E-4]:2.477826232868E-1)[&rate=5.763735542619719E-4]:9.770425939061E-2,62[&rate=5.763735542619719E-4]:3.865827730885E-1)[&rate=5.763735542619719E-4]:1.279475302213E-1)[&rate=5.763735542619719E-4]:1.276220353337E-1,(63[&rate=5.763735542619719E-4]:1.634336186242E-1,61[&rate=5.763735542619719E-4]:2.045295090353E-1)[&rate=5.763735542619719E-4]:4.376228296083E-1)[&rate=5.763735542619719E-4]:9.355880977174E-1)[&rate=5.763735542619719E-4]:2.136356600792E-2)[&rate=5.763735542619719E-4]:9.341447793125E-4,((44[&rate=5.763735542619719E-4]:4.718702590816E-1,45[&rate=5.763735542619719E-4]:4.691380186444E-1)[&rate=5.763735542619719E-4]:1.302316793478E-1,(((46[&rate=5.763735542619719E-4]:4.348155792135E-1,43[&rate=5.763735542619719E-4]:4.348155792135E-1)[&rate=5.763735542619719E-4]:3.782640787016E-3,((42[&rate=5.763735542619719E-4]:2.931230569745E-1,41[&rate=5.763735542619719E-4]:2.876585761002E-1)[&rate=5.763735542619719E-4]:2.52414084817E-2,48[&rate=5.763735542619719E-4]:3.566158315764E-1)[&rate=5.763735542619719E-4]:7.105342667556E-2)[&rate=5.763735542619719E-4]:1.309482696544E-1,(47[&rate=5.763735542619719E-4]:5.310993097349E-1,((49[&rate=5.763735542619719E-4]:3.359278113406E-1,50[&rate=5.763735542619719E-4]:3.359278113406E-1)[&rate=5.763735542619719E-4]:8.713176509515E-2,51[&rate=5.763735542619719E-4]:4.2852405731E-1)[&rate=5.763735542619719E-4]:7.525284805338E-2)[&rate=5.763735542619719E-4]:3.844717991999E-2)[&rate=5.763735542619719E-4]:3.801992964877E-2)[&rate=5.763735542619719E-4]:8.754620946734E-2)[&rate=5.763735542619719E-4]:9.031916812447E-2,(36[&rate=5.763735542619719E-4]:6.288947282632E-2,(121[&rate=5.763735542619719E-4]:1.672868924375E0,127[&rate=5.763735542619719E-4]:2.113964814786E0)[&rate=5.763735542619719E-4]:4.694726032454E-1)[&rate=5.763735542619719E-4]:5.550034227133E-3)[&rate=5.763735542619719E-4]:1.699925486802E-3)[&rate=5.763735542619719E-4]:6.033437108438E-1,(((146[&rate=5.763735542619719E-4]:6.819286152017E-1,40[&rate=5.763735542619719E-4]:5.617100359668E-1)[&rate=5.763735542619719E-4]:2.911753184539E-1,(((147[&rate=5.763735542619719E-4]:5.895237399627E-1,16[&rate=5.763735542619719E-4]:2.6176396169E0)[&rate=5.763735542619719E-4]:6.207187555707E-3,(39[&rate=5.763735542619719E-4]:5.009853990926E-1,(97[&rate=5.763735542619719E-4]:3.12494746823E-1,(((22[&rate=5.763735542619719E-4]:5.985266898333E-1,27[&rate=5.763735542619719E-4]:6.149650459977E-1)[&rate=5.763735542619719E-4]:2.049040113375E-1,(31[&rate=5.763735542619719E-4]:8.492446832437E-1,(26[&rate=5.763735542619719E-4]:5.898854287485E-1,(7[&rate=5.763735542619719E-4]:1.846180963566E-1,8[&rate=5.763735542619719E-4]:1.846180963566E-1)[&rate=5.763735542619719E-4]:2.984180173234E-1)[&rate=5.763735542619719E-4]:2.155236380568E-1)[&rate=5.763735542619719E-4]:8.980538475216E-3)[&rate=5.763735542619719E-4]:2.110153322937E-1,2[&rate=5.763735542619719E-4]:8.418432937385E-1)[&rate=5.763735542619719E-4]:1.49841550728E0)[&rate=5.763735542619719E-4]:1.174524009034E-1)[&rate=5.763735542619719E-4]:3.736847924544E-2)[&rate=5.763735542619719E-4]:2.067651493108E-1,(((100[&rate=5.763735542619719E-4]:3.625616575613E-1,94[&rate=5.763735542619719E-4]:3.625616575613E-1)[&rate=5.763735542619719E-4]:1.577356429763E-1,95[&rate=5.763735542619719E-4]:6.049967540897E-1)[&rate=5.763735542619719E-4]:9.061178882326E-2,(((((((10[&rate=5.763735542619719E-4]:5.406862987516E-1,15[&rate=5.763735542619719E-4]:5.79042463135E-1)[&rate=5.763735542619719E-4]:2.707402424384E-1,18[&rate=5.763735542619719E-4]:8.580018836558E-1)[&rate=5.763735542619719E-4]:8.229835461202E-3,6[&rate=5.763735542619719E-4]:8.032180204868E-1)[&rate=5.763735542619719E-4]:3.120243283482E-1,((((((93[&rate=5.763735542619719E-4]:6.329473019778E-2,84[&rate=5.763735542619719E-4]:4.959610006076E-2)[&rate=5.763735542619719E-4]:7.620494091653E-4,(85[&rate=5.763735542619719E-4]:1.979504481553E-2,86[&rate=5.763735542619719E-4]:1.979504481553E-2)[&rate=5.763735542619719E-4]:3.05631046544E-2)[&rate=5.763735542619719E-4]:1.117234135466E-1,83[&rate=5.763735542619719E-4]:1.620815630165E-1)[&rate=5.763735542619719E-4]:5.222567751614E-2,(87[&rate=5.763735542619719E-4]:1.546995501611E-1,(92[&rate=5.763735542619719E-4]:4.492305567521E-2,(91[&rate=5.763735542619719E-4]:8.149264571658E-3,90[&rate=5.763735542619719E-4]:8.149264571658E-3)[&rate=5.763735542619719E-4]:3.677379110355E-2)[&rate=5.763735542619719E-4]:1.234751246229E-1)[&rate=5.763735542619719E-4]:5.96076903716E-2)[&rate=5.763735542619719E-4]:2.012277097762E-1,(88[&rate=5.763735542619719E-4]:3.587680706391E-2,89[&rate=5.763735542619719E-4]:4.957543720093E-2)[&rate=5.763735542619719E-4]:3.79658143245E-1)[&rate=5.763735542619719E-4]:8.850493227805E-1,3[&rate=5.763735542619719E-4]:7.608582456922E-1)[&rate=5.763735542619719E-4]:3.023293086224E-1)[&rate=5.763735542619719E-4]:4.712453864398E-1,((((105[&rate=5.763735542619719E-4]:6.112219167548E-1,(113[&rate=5.763735542619719E-4]:6.300261905056E-1,110[&rate=5.763735542619719E-4]:6.245467384509E-1)[&rate=5.763735542619719E-4]:8.592986522993E-3)[&rate=5.763735542619719E-4]:1.08683204192E-1,((112[&rate=5.763735542619719E-4]:2.391369287856E-1,117[&rate=5.763735542619719E-4]:2.418766548132E-1)[&rate=5.763735542619719E-4]:3.844394773357E-1,((9[&rate=5.763735542619719E-4]:4.806055944573E-1,(14[&rate=5.763735542619719E-4]:2.783608824133E-1,17[&rate=5.763735542619719E-4]:3.16717046797E-1)[&rate=5.763735542619719E-4]:2.10463890126E-1)[&rate=5.763735542619719E-4]:6.903366332074E-2,(30[&rate=5.763735542619719E-4]:4.252600796583E-1,4[&rate=5.763735542619719E-4]:2.526573399323E-1)[&rate=5.763735542619719E-4]:2.476668493526E-1)[&rate=5.763735542619719E-4]:6.571797026119E-2)[&rate=5.763735542619719E-4]:1.237259750993E-1)[&rate=5.763735542619719E-4]:3.657327037879E-1,(((148[&rate=5.763735542619719E-4]:3.5166100921E-1,143[&rate=5.763735542619719E-4]:3.489212831826E-1)[&rate=5.763735542619719E-4]:5.275831149646E-1,((106[&rate=5.763735542619719E-4]:6.88672877704E-1,((139[&rate=5.763735542619719E-4]:3.364781759365E-1,111[&rate=5.763735542619719E-4]:1.611357101831E-1)[&rate=5.763735542619719E-4]:3.484911055942E-1,104[&rate=5.763735542619719E-4]:4.931884596129E-1)[&rate=5.763735542619719E-4]:1.954844180911E-1)[&rate=5.763735542619719E-4]:4.327832856851E-2,116[&rate=5.763735542619719E-4]:6.716772336697E-1)[&rate=5.763735542619719E-4]:1.692107261211E-1)[&rate=5.763735542619719E-4]:8.876164068557E-2,((108[&rate=5.763735542619719E-4]:6.436524788429E-1,(114[&rate=5.763735542619719E-4]:4.388635506793E-1,(109[&rate=5.763735542619719E-4]:3.885895851508E-1,107[&rate=5.763735542619719E-4]:3.694115029591E-1)[&rate=5.763735542619719E-4]:1.29726020323E-1)[&rate=5.763735542619719E-4]:1.472546815882E-1)[&rate=5.763735542619719E-4]:2.44631563877E-1,((13[&rate=5.763735542619719E-4]:5.929948154377E-1,19[&rate=5.763735542619719E-4]:6.313509798214E-1)[&rate=5.763735542619719E-4]:1.239857692692E-1,115[&rate=5.763735542619719E-4]:6.347888038851E-1)[&rate=5.763735542619719E-4]:1.959609922594E-1)[&rate=5.763735542619719E-4]:9.889980433198E-2)[&rate=5.763735542619719E-4]:1.011937037101E-1)[&rate=5.763735542619719E-4]:2.556996560343E-1,(((((140[&rate=5.763735542619719E-4]:7.088632908347E-1,11[&rate=5.763735542619719E-4]:7.280413730265E-1)[&rate=5.763735542619719E-4]:1.897014357045E-1,((20[&rate=5.763735542619719E-4]:3.086629254153E-1,25[&rate=5.763735542619719E-4]:3.27841007607E-1)[&rate=5.763735542619719E-4]:3.540142056638E-1,23[&rate=5.763735542619719E-4]:6.708963091612E-1)[&rate=5.763735542619719E-4]:3.31778006419E-1)[&rate=5.763735542619719E-4]:1.844245281919E-1,102[&rate=5.763735542619719E-4]:3.641391226531E-2)[&rate=5.763735542619719E-4]:6.33453639449E-3,(24[&rate=5.763735542619719E-4]:9.638867490317E-1,(1[&rate=5.763735542619719E-4]:1.194566452596E-1,(28[&rate=5.763735542619719E-4]:7.144925173979E-1,21[&rate=5.763735542619719E-4]:6.898349831515E-1)[&rate=5.763735542619719E-4]:1.912654977246E-1)[&rate=5.763735542619719E-4]:6.36081859638E-2)[&rate=5.763735542619719E-4]:2.405055352445E-1)[&rate=5.763735542619719E-4]:1.672708668836E-1,((141[&rate=5.763735542619719E-4]:3.877011515801E-1,(145[&rate=5.763735542619719E-4]:3.466220397435E-1,144[&rate=5.763735542619719E-4]:3.411425876885E-1)[&rate=5.763735542619719E-4]:4.381883786425E-2)[&rate=5.763735542619719E-4]:1.981416285781E-1,142[&rate=5.763735542619719E-4]:5.885825061858E-1)[&rate=5.763735542619719E-4]:8.680121518235E-1)[&rate=5.763735542619719E-4]:8.474282275977E-2)[&rate=5.763735542619719E-4]:2.424105284785E-1)[&rate=5.763735542619719E-4]:6.62231274954E-1,101[&rate=5.763735542619719E-4]:1.193924489681E0)[&rate=5.763735542619719E-4]:2.057385129484E-1,((99[&rate=5.763735542619719E-4]:4.728008620725E-1,96[&rate=5.763735542619719E-4]:4.372817363897E-1)[&rate=5.763735542619719E-4]:5.041152008331E-2,98[&rate=5.763735542619719E-4]:5.013544586586E-1)[&rate=5.763735542619719E-4]:5.355968552311E-2)[&rate=5.763735542619719E-4]:1.297654369825E-1)[&rate=5.763735542619719E-4]:1.88854747031E-1)[&rate=5.763735542619719E-4]:1.077663267717E-1)[&rate=5.763735542619719E-4]:2.537674634858E-1,38[&rate=5.763735542619719E-4]:1.038346806977E0)[&rate=5.763735542619719E-4]:1.909264404564E-1)[&rate=5.763735542619719E-4]:1.698911102185E-1)[&rate=5.763735542619719E-4]:8.899017379174E-2,32[&rate=5.763735542619719E-4]:8.575780793763E-4)[&rate=5.763735542619719E-4]:5.945544765837E-2,(33[&rate=5.763735542619719E-4]:2.805103906972E-2,(34[&rate=5.763735542619719E-4]:1.92568486157E-2,(((((((12[&rate=5.763735542619719E-4]:3.027371627302E-1,5[&rate=5.763735542619719E-4]:2.643809983467E-1)[&rate=5.763735542619719E-4]:1.583490800334E-1,29[&rate=5.763735542619719E-4]:5.679355578322E-1)[&rate=5.763735542619719E-4]:3.115494687395E-1,103[&rate=5.763735542619719E-4]:6.466083142429E-1)[&rate=5.763735542619719E-4]:1.547297382692E0,(52[&rate=5.763735542619719E-4]:2.773225910871E-1,((133[&rate=5.763735542619719E-4]:3.311213982152E-1,137[&rate=5.763735542619719E-4]:3.722172886263E-1)[&rate=5.763735542619719E-4]:1.175777795576E-1,134[&rate=5.763735542619719E-4]:4.185621914717E-1)[&rate=5.763735542619719E-4]:6.02506188971E-1)[&rate=5.763735542619719E-4]:2.522893712865E-1)[&rate=5.763735542619719E-4]:1.033166059085E-1,((((((81[&rate=5.763735542619719E-4]:3.194959620245E-2,80[&rate=5.763735542619719E-4]:3.194959620245E-2)[&rate=5.763735542619719E-4]:1.801766681097E-1,71[&rate=5.763735542619719E-4]:1.929481821204E-1)[&rate=5.763735542619719E-4]:1.18960236007E-1,((82[&rate=5.763735542619719E-4]:1.424698381076E-1,79[&rate=5.763735542619719E-4]:1.342506600255E-1)[&rate=5.763735542619719E-4]:9.308046715639E-2,(72[&rate=5.763735542619719E-4]:1.99400648557E-2,78[&rate=5.763735542619719E-4]:4.185787307501E-2)[&rate=5.763735542619719E-4]:1.854732541069E-1)[&rate=5.763735542619719E-4]:1.119745512195E-1)[&rate=5.763735542619719E-4]:6.013440297762E-2,(73[&rate=5.763735542619719E-4]:4.128493999099E-1,77[&rate=5.763735542619719E-4]:4.073699478552E-1)[&rate=5.763735542619719E-4]:2.768657187996E-2)[&rate=5.763735542619719E-4]:2.411180329769E-1,(75[&rate=5.763735542619719E-4]:3.14534136494E-1,(70[&rate=5.763735542619719E-4]:1.590455679405E-1,(74[&rate=5.763735542619719E-4]:1.469558952359E-1,76[&rate=5.763735542619719E-4]:1.469558952359E-1)[&rate=5.763735542619719E-4]:5.044583708802E-2)[&rate=5.763735542619719E-4]:1.171324041701E-1)[&rate=5.763735542619719E-4]:3.671198682728E-1)[&rate=5.763735542619719E-4]:6.293907918451E-1,53[&rate=5.763735542619719E-4]:5.645817379998E-1)[&rate=5.763735542619719E-4]:6.015010897087E-2)[&rate=5.763735542619719E-4]:2.361911073035E-1,125[&rate=5.763735542619719E-4]:6.50540440613E-1)[&rate=5.763735542619719E-4]:2.126625441921E-1,(68[&rate=5.763735542619719E-4]:5.806634876398E-1,(((59[&rate=5.763735542619719E-4]:2.72731600414E-1,58[&rate=5.763735542619719E-4]:2.918572834741E-1)[&rate=5.763735542619719E-4]:8.551124037836E-2,(((55[&rate=5.763735542619719E-4]:2.181919431021E-1,56[&rate=5.763735542619719E-4]:2.181919431021E-1)[&rate=5.763735542619719E-4]:5.924037803732E-2,37[&rate=5.763735542619719E-4]:3.238804085712E-1)[&rate=5.763735542619719E-4]:6.94931513013E-2,54[&rate=5.763735542619719E-4]:3.168708276321E-1)[&rate=5.763735542619719E-4]:3.12064704005E-3)[&rate=5.763735542619719E-4]:9.657409487762E-2,57[&rate=5.763735542619719E-4]:4.575491761071E-1)[&rate=5.763735542619719E-4]:1.750268798387E-1)[&rate=5.763735542619719E-4]:1.158728304986E-1)[&rate=5.763735542619719E-4]:7.334548668797E-1)[&rate=5.763735542619719E-4]:2.523254661839E-2)[&rate=5.763735542619719E-4]:3.774143872274E-2);
tree STATE_9450000 [&joint=-20987.322136957322,lnP=-20987.322136957322] = [&R] (33[&rate=5.550245769083041E-4]:5.788157964784E-2,(((34[&rate=5.550245769083041E-4]:1.003645480495E-2,(((((134[&rate=5.550245769083041E-4]:3.52377129877E-1,(133[&rate=5.550245769083041E-4]:2.120259721082E-1,137[&rate=5.550245769083041E-4]:2.531218625192E-1)[&rate=5.550245769083041E-4]:1.704881440699E-1)[&rate=5.550245769083041E-4]:1.21781372814E0,(((((81[&rate=5.550245769083041E-4]:3.1038252921E-1,80[&rate=5.550245769083041E-4]:3.1038252921E-1)[&rate=5.550245769083041E-4]:1.9955415101E-1,(((((82[&rate=5.550245769083041E-4]:2.161392204592E-1,71[&rate=5.550245769083041E-4]:1.805227821031E-1)[&rate=5.550245769083041E-4]:4.361986420852E-2,79[&rate=5.550245769083041E-4]:2.515399065856E-1)[&rate=5.550245769083041E-4]:2.599590978106E-2,(78[&rate=5.550245769083041E-4]:5.491169781176E-2,72[&rate=5.550245769083041E-4]:3.299388959245E-2)[&rate=5.550245769083041E-4]:2.226241185549E-1)[&rate=5.550245769083041E-4]:5.785169592645E-2,73[&rate=5.550245769083041E-4]:3.764834027039E-1)[&rate=5.550245769083041E-4]:4.019022416079E-2,77[&rate=5.550245769083041E-4]:4.1119417481E-1)[&rate=5.550245769083041E-4]:1.425781218484E-1)[&rate=5.550245769083041E-4]:3.031717140648E-1,((70[&rate=5.550245769083041E-4]:4.765395760913E-1,(74[&rate=5.550245769083041E-4]:4.49975151333E-1,76[&rate=5.550245769083041E-4]:4.49975151333E-1)[&rate=5.550245769083041E-4]:6.492058914179E-2)[&rate=5.550245769083041E-4]:3.972317146101E-2,75[&rate=5.550245769083041E-4]:5.546189119358E-1)[&rate=5.550245769083041E-4]:3.078045508422E-1)[&rate=5.550245769083041E-4]:4.933748425292E-1,53[&rate=5.550245769083041E-4]:6.09335246695E-1)[&rate=5.550245769083041E-4]:6.362089352084E-2,(52[&rate=5.550245769083041E-4]:4.541784553218E-1,(((12[&rate=5.550245769083041E-4]:2.547398875318E-1,5[&rate=5.550245769083041E-4]:2.163837231483E-1)[&rate=5.550245769083041E-4]:4.444700877728E-1,29[&rate=5.550245769083041E-4]:8.060592903731E-1)[&rate=5.550245769083041E-4]:3.357320969665E-1,103[&rate=5.550245769083041E-4]:9.089146750108E-1)[&rate=5.550245769083041E-4]:1.209557514872E0)[&rate=5.550245769083041E-4]:2.269744062054E-1)[&rate=5.550245769083041E-4]:1.452922071344E-1)[&rate=5.550245769083041E-4]:1.011999735578E-1,125[&rate=5.550245769083041E-4]:7.090658072468E-1)[&rate=5.550245769083041E-4]:4.823349056149E-1,(68[&rate=5.550245769083041E-4]:4.977955966404E-1,(57[&rate=5.550245769083041E-4]:5.039679225358E-1,((37[&rate=5.550245769083041E-4]:3.598805592774E-1,(58[&rate=5.550245769083041E-4]:2.281189090049E-1,(59[&rate=5.550245769083041E-4]:1.655474625077E-1,54[&rate=5.550245769083041E-4]:1.272960963875E-1)[&rate=5.550245769083041E-4]:4.344576343705E-2)[&rate=5.550245769083041E-4]:1.126359672124E-1)[&rate=5.550245769083041E-4]:1.309945461047E-1,(55[&rate=5.550245769083041E-4]:3.78517996882E-1,56[&rate=5.550245769083041E-4]:3.78517996882E-1)[&rate=5.550245769083041E-4]:6.590902106824E-2)[&rate=5.550245769083041E-4]:4.861194283674E-2)[&rate=5.550245769083041E-4]:4.574024241075E-2)[&rate=5.550245769083041E-4]:5.269384495545E-1)[&rate=5.550245769083041E-4]:3.292417696844E-1,(((((45[&rate=5.550245769083041E-4]:7.297074811572E-1,(51[&rate=5.550245769083041E-4]:6.563545904657E-1,((43[&rate=5.550245769083041E-4]:4.921925067122E-1,(((42[&rate=5.550245769083041E-4]:1.902187317592E-1,48[&rate=5.550245769083041E-4]:2.284700978794E-1)[&rate=5.550245769083041E-4]:4.244195730237E-2,41[&rate=5.550245769083041E-4]:2.271962081873E-1)[&rate=5.550245769083041E-4]:1.224074867539E-1,46[&rate=5.550245769083041E-4]:4.042485036842E-1)[&rate=5.550245769083041E-4]:8.794400302798E-2)[&rate=5.550245769083041E-4]:1.265757864485E-1,((44[&rate=5.550245769083041E-4]:2.86173475404E-1,47[&rate=5.550245769083041E-4]:2.916379562783E-1)[&rate=5.550245769083041E-4]:3.222003249265E-1,(50[&rate=5.550245769083041E-4]:5.501624336227E-1,49[&rate=5.550245769083041E-4]:5.501624336227E-1)[&rate=5.550245769083041E-4]:3.088896233636E-2)[&rate=5.550245769083041E-4]:4.930011955915E-3)[&rate=5.550245769083041E-4]:6.490870167643E-2)[&rate=5.550245769083041E-4]:5.422720763142E-2)[&rate=5.550245769083041E-4]:2.850164610219E-1,(((((129[&rate=5.550245769083041E-4]:1.834413056302E-1,132[&rate=5.550245769083041E-4]:1.861810316576E-1)[&rate=5.550245769083041E-4]:1.229921568317E-1,(130[&rate=5.550245769083041E-4]:2.662959036183E-1,131[&rate=5.550245769083041E-4]:2.690356296457E-1)[&rate=5.550245769083041E-4]:4.013755884362E-2)[&rate=5.550245769083041E-4]:2.598543825402E-1,(118[&rate=5.550245769083041E-4]:6.020894772854E-1,69[&rate=5.550245769083041E-4]:6.130483813951E-1)[&rate=5.550245769083041E-4]:1.011846690866E-1)[&rate=5.550245769083041E-4]:7.299742031444E-1,(((62[&rate=5.550245769083041E-4]:4.219908452988E-1,64[&rate=5.550245769083041E-4]:3.808949548878E-1)[&rate=5.550245769083041E-4]:2.026731995929E-1,(60[&rate=5.550245769083041E-4]:3.900851474557E-1,65[&rate=5.550245769083041E-4]:3.900851474557E-1)[&rate=5.550245769083041E-4]:4.279807551821E-2)[&rate=5.550245769083041E-4]:2.808083574395E-1,(63[&rate=5.550245769083041E-4]:4.429590094879E-2,61[&rate=5.550245769083041E-4]:8.539179135983E-2)[&rate=5.550245769083041E-4]:8.200806109714E-1)[&rate=5.550245769083041E-4]:5.277759471853E-1)[&rate=5.550245769083041E-4]:8.670601946559E-2,128[&rate=5.550245769083041E-4]:1.380228341585E0)[&rate=5.550245769083041E-4]:4.078918128857E-1)[&rate=5.550245769083041E-4]:9.293203146024E-2,(121[&rate=5.550245769083041E-4]:1.841598877713E0,127[&rate=5.550245769083041E-4]:2.282694768124E0)[&rate=5.550245769083041E-4]:6.367135821898E-1)[&rate=5.550245769083041E-4]:5.805571877624E-2,(35[&rate=5.550245769083041E-4]:5.363845268382E-3,36[&rate=5.550245769083041E-4]:5.193918773414E-2)[&rate=5.550245769083041E-4]:4.049769361509E-1)[&rate=5.550245769083041E-4]:2.615829581067E-1,((((40[&rate=5.550245769083041E-4]:5.770391143551E-1,(((((3[&rate=5.550245769083041E-4]:7.127357173835E-1,(((92[&rate=5.550245769083041E-4]:9.949242167571E-2,(91[&rate=5.550245769083041E-4]:8.174519974329E-3,90[&rate=5.550245769083041E-4]:8.174519974329E-3)[&rate=5.550245769083041E-4]:9.131790170138E-2)[&rate=5.550245769083041E-4]:6.228610664421E-2,((85[&rate=5.550245769083041E-4]:9.351355178381E-2,(83[&rate=5.550245769083041E-4]:7.778510099651E-2,86[&rate=5.550245769083041E-4]:7.778510099651E-2)[&rate=5.550245769083041E-4]:1.572845078731E-2)[&rate=5.550245769083041E-4]:1.447189046702E-2,(93[&rate=5.550245769083041E-4]:1.646201337074E-2,84[&rate=5.550245769083041E-4]:2.763383233723E-3)[&rate=5.550245769083041E-4]:1.052220590171E-1)[&rate=5.550245769083041E-4]:4.009445593207E-2)[&rate=5.550245769083041E-4]:1.853855692627E-1,((88[&rate=5.550245769083041E-4]:2.232743105036E-1,89[&rate=5.550245769083041E-4]:2.369729406406E-1)[&rate=5.550245769083041E-4]:4.256324785563E-2,87[&rate=5.550245769083041E-4]:2.658375583593E-1)[&rate=5.550245769083041E-4]:6.762790908633E-2)[&rate=5.550245769083041E-4]:9.18996277335E-1)[&rate=5.550245769083041E-4]:8.255628011463E-3,(18[&rate=5.550245769083041E-4]:7.051529710047E-1,((10[&rate=5.550245769083041E-4]:3.849653085278E-1,15[&rate=5.550245769083041E-4]:4.233214729113E-1)[&rate=5.550245769083041E-4]:7.612386615968E-2,6[&rate=5.550245769083041E-4]:4.446508185232E-1)[&rate=5.550245769083041E-4]:1.974884538515E-1)[&rate=5.550245769083041E-4]:1.309068675408E-1)[&rate=5.550245769083041E-4]:6.375501475799E-1,(((102[&rate=5.550245769083041E-4]:2.25198225072E-1,(((1[&rate=5.550245769083041E-4]:1.355664640552E-1,(28[&rate=5.550245769083041E-4]:8.855803855338E-1,21[&rate=5.550245769083041E-4]:8.609228512874E-1)[&rate=5.550245769083041E-4]:3.628744838437E-2)[&rate=5.550245769083041E-4]:5.061641352588E-2,24[&rate=5.550245769083041E-4]:9.670047953893E-1)[&rate=5.550245769083041E-4]:2.63885468757E-1,((11[&rate=5.550245769083041E-4]:5.910660317068E-1,140[&rate=5.550245769083041E-4]:5.71887949515E-1)[&rate=5.550245769083041E-4]:1.788959147507E-1,(23[&rate=5.550245769083041E-4]:8.358796792421E-1,(25[&rate=5.550245769083041E-4]:3.510511438947E-1,20[&rate=5.550245769083041E-4]:3.31873061703E-1)[&rate=5.550245769083041E-4]:4.957874394571E-1)[&rate=5.550245769083041E-4]:1.901377406461E-2)[&rate=5.550245769083041E-4]:3.650379067299E-1)[&rate=5.550245769083041E-4]:1.559517965421E-1)[&rate=5.550245769083041E-4]:6.450281675327E-2,(((((30[&rate=5.550245769083041E-4]:1.882595442336E-1,4[&rate=5.550245769083041E-4]:1.565680450757E-2)[&rate=5.550245769083041E-4]:6.22114713627E-1,112[&rate=5.550245769083041E-4]:6.953057647097E-1)[&rate=5.550245769083041E-4]:1.165642701612E-1,9[&rate=5.550245769083041E-4]:8.036508567888E-1)[&rate=5.550245769083041E-4]:2.26473815785E-2,((113[&rate=5.550245769083041E-4]:6.845470252497E-1,(110[&rate=5.550245769083041E-4]:4.948911808848E-1,(105[&rate=5.550245769083041E-4]:3.933658540437E-1,117[&rate=5.550245769083041E-4]:4.235028403451E-1)[&rate=5.550245769083041E-4]:7.960751862203E-2)[&rate=5.550245769083041E-4]:1.841763923101E-1)[&rate=5.550245769083041E-4]:1.141888773934E-1,(14[&rate=5.550245769083041E-4]:2.398505910139E-1,17[&rate=5.550245769083041E-4]:2.782067553976E-1)[&rate=5.550245769083041E-4]:5.588853116292E-1)[&rate=5.550245769083041E-4]:3.578151380628E-2)[&rate=5.550245769083041E-4]:3.956796024184E-1,(((115[&rate=5.550245769083041E-4]:3.055111458626E-1,(13[&rate=5.550245769083041E-4]:1.894773224687E-1,19[&rate=5.550245769083041E-4]:2.278334868524E-1)[&rate=5.550245769083041E-4]:1.982256042158E-1)[&rate=5.550245769083041E-4]:4.460302885908E-1,((107[&rate=5.550245769083041E-4]:3.281135172539E-1,(114[&rate=5.550245769083041E-4]:1.826976549182E-1,109[&rate=5.550245769083041E-4]:2.621497097127E-1)[&rate=5.550245769083041E-4]:8.514188973293E-2)[&rate=5.550245769083041E-4]:1.913890439888E-1,108[&rate=5.550245769083041E-4]:5.167628352153E-1)[&rate=5.550245769083041E-4]:2.923128458135E-1)[&rate=5.550245769083041E-4]:2.907682219803E-1,((148[&rate=5.550245769083041E-4]:1.7602050048E-1,143[&rate=5.550245769083041E-4]:1.732807744526E-1)[&rate=5.550245769083041E-4]:5.435489540939E-1,(116[&rate=5.550245769083041E-4]:6.244649977774E-1,((139[&rate=5.550245769083041E-4]:5.037682119912E-1,(111[&rate=5.550245769083041E-4]:4.703095042344E-2,106[&rate=5.550245769083041E-4]:3.059259425907E-2)[&rate=5.550245769083041E-4]:2.813947958144E-1)[&rate=5.550245769083041E-4]:2.370479919004E-1,104[&rate=5.550245769083041E-4]:5.490353819739E-1)[&rate=5.550245769083041E-4]:1.357035884063E-1)[&rate=5.550245769083041E-4]:5.674829241287E-2)[&rate=5.550245769083041E-4]:3.610963662435E-1)[&rate=5.550245769083041E-4]:1.056955816122E-1)[&rate=5.550245769083041E-4]:1.33476625697E-1)[&rate=5.550245769083041E-4]:2.33619072022E-2,(((145[&rate=5.550245769083041E-4]:2.885443241216E-2,141[&rate=5.550245769083041E-4]:2.611470638458E-2)[&rate=5.550245769083041E-4]:3.882662225117E-2,144[&rate=5.550245769083041E-4]:6.220160260839E-2)[&rate=5.550245769083041E-4]:3.260684915221E-2,142[&rate=5.550245769083041E-4]:1.002879038155E-1)[&rate=5.550245769083041E-4]:1.459350387678E0)[&rate=5.550245769083041E-4]:4.82182699747E-2)[&rate=5.550245769083041E-4]:4.569162360951E-1,101[&rate=5.550245769083041E-4]:8.127180030424E-1)[&rate=5.550245769083041E-4]:7.171606635634E-1,16[&rate=5.550245769083041E-4]:2.642207433729E0)[&rate=5.550245769083041E-4]:2.032460674312E-2)[&rate=5.550245769083041E-4]:1.213159580456E-2,((97[&rate=5.550245769083041E-4]:1.887009525201E-1,146[&rate=5.550245769083041E-4]:3.799577831212E-1)[&rate=5.550245769083041E-4]:2.766669526341E-1,(147[&rate=5.550245769083041E-4]:5.62906227623E-1,(((26[&rate=5.550245769083041E-4]:8.028095784128E-1,(7[&rate=5.550245769083041E-4]:1.871165653688E-1,8[&rate=5.550245769083041E-4]:1.871165653688E-1)[&rate=5.550245769083041E-4]:5.088436979755E-1)[&rate=5.550245769083041E-4]:1.089188493013E-1,((22[&rate=5.550245769083041E-4]:3.385710806743E-1,27[&rate=5.550245769083041E-4]:3.550094368387E-1)[&rate=5.550245769083041E-4]:5.45423989785E-1,(2[&rate=5.550245769083041E-4]:4.639745626778E-1,31[&rate=5.550245769083041E-4]:6.913718229518E-1)[&rate=5.550245769083041E-4]:2.474177680556E-1)[&rate=5.550245769083041E-4]:1.677445314502E-2)[&rate=5.550245769083041E-4]:1.579538563864E0,39[&rate=5.550245769083041E-4]:3.509795449125E-1)[&rate=5.550245769083041E-4]:1.545496335302E-1)[&rate=5.550245769083041E-4]:3.087697807773E-2)[&rate=5.550245769083041E-4]:5.276455363923E-2)[&rate=5.550245769083041E-4]:2.46346245357E-1,(((100[&rate=5.550245769083041E-4]:2.658355624222E-1,94[&rate=5.550245769083041E-4]:2.658355624222E-1)[&rate=5.550245769083041E-4]:9.749926065866E-2,95[&rate=5.550245769083041E-4]:4.480342766329E-1)[&rate=5.550245769083041E-4]:3.13352123478E-1,(99[&rate=5.550245769083041E-4]:7.655641653234E-1,(98[&rate=5.550245769083041E-4]:6.499188731225E-1,96[&rate=5.550245769083041E-4]:6.362576709369E-1)[&rate=5.550245769083041E-4]:9.37873687036E-2)[&rate=5.550245769083041E-4]:6.751196536012E-3)[&rate=5.550245769083041E-4]:2.134748177009E-1)[&rate=5.550245769083041E-4]:2.001930024537E-1,38[&rate=5.550245769083041E-4]:9.674039470413E-1)[&rate=5.550245769083041E-4]:3.068852390001E-1)[&rate=5.550245769083041E-4]:1.343314385811E-1)[&rate=5.550245769083041E-4]:6.679497532802E-2)[&rate=5.550245769083041E-4]:1.819121328001E-2,32[&rate=5.550245769083041E-4]:6.309859865876E-3)[&rate=5.550245769083041E-4]:1.374771964606E-2,((((122[&rate=5.550245769083041E-4]:3.255314545607E-1,124[&rate=5.550245769083041E-4]:3.227992141236E-1)[&rate=5.550245769083041E-4]:3.253609113009E-2,123[&rate=5.550245769083041E-4]:3.580675456908E-1)[&rate=5.550245769083041E-4]:3.874723796372E-1,67[&rate=5.550245769083041E-4]:2.442673749873E-1)[&rate=5.550245769083041E-4]:2.150863256306E-1,(((((138[&rate=5.550245769083041E-4]:2.23197821383E-1,136[&rate=5.550245769083041E-4]:9.169097206783E-2)[&rate=5.550245769083041E-4]:5.191683132968E-1,135[&rate=5.550245769083041E-4]:5.423661346798E-1)[&rate=5.550245769083041E-4]:1.042919176963E0,(119[&rate=5.550245769083041E-4]:1.899964413557E0,120[&rate=5.550245769083041E-4]:1.804074002598E0)[&rate=5.550245769083041E-4]:3.326610356517E-2)[&rate=5.550245769083041E-4]:5.779944354743E-2,126[&rate=5.550245769083041E-4]:1.205327438026E0)[&rate=5.550245769083041E-4]:2.644700238152E-1,66[&rate=5.550245769083041E-4]:2.22623272156E-1)[&rate=5.550245769083041E-4]:2.367304284619E-1)[&rate=5.550245769083041E-4]:4.456353857431E-1)[&rate=5.550245769083041E-4]:3.234454808119E-2);
tree STATE_9540000 [&joint=-20979.19212490712,lnP=-20979.19212490712] = [&R] ((((((((((97[&rate=5.883255380323339E-4]:5.10967616239E-1,39[&rate=5.883255380323339E-4]:5.820058676052E-1)[&rate=5.883255380323339E-4]:1.252508403471E-1,((147[&rate=5.883255380323339E-4]:4.585930739224E-1,(((((10[&rate=5.883255380323339E-4]:3.40996740032E-1,15[&rate=5.883255380323339E-4]:3.793529044155E-1)[&rate=5.883255380323339E-4]:6.543274381657E-1,((18[&rate=5.883255380323339E-4]:4.255416171902E-1,3[&rate=5.883255380323339E-4]:3.104731240396E-1)[&rate=5.883255380323339E-4]:3.07379718461E-1,6[&rate=5.883255380323339E-4]:6.69907637021E-1)[&rate=5.883255380323339E-4]:3.089781850124E-1)[&rate=5.883255380323339E-4]:1.968634785479E-1,((87[&rate=5.883255380323339E-4]:2.336243753428E-1,(89[&rate=5.883255380323339E-4]:6.916561146847E-2,88[&rate=5.883255380323339E-4]:5.546698133145E-2)[&rate=5.883255380323339E-4]:1.781573940113E-1)[&rate=5.883255380323339E-4]:2.389233975314E-2,(((((85[&rate=5.883255380323339E-4]:4.851067955795E-3,83[&rate=5.883255380323339E-4]:4.851067955795E-3)[&rate=5.883255380323339E-4]:3.093293715962E-3,86[&rate=5.883255380323339E-4]:7.944361671757E-3)[&rate=5.883255380323339E-4]:2.286213313521E-2,93[&rate=5.883255380323339E-4]:4.450512494398E-2)[&rate=5.883255380323339E-4]:2.061810725859E-2,84[&rate=5.883255380323339E-4]:5.142460206555E-2)[&rate=5.883255380323339E-4]:2.543694410034E-2,(92[&rate=5.883255380323339E-4]:4.385866616887E-2,(91[&rate=5.883255380323339E-4]:2.896493870618E-2,90[&rate=5.883255380323339E-4]:2.896493870618E-2)[&rate=5.883255380323339E-4]:1.489372746269E-2)[&rate=5.883255380323339E-4]:4.670151013403E-2)[&rate=5.883255380323339E-4]:1.8065516893E-1)[&rate=5.883255380323339E-4]:1.405903818362E0)[&rate=5.883255380323339E-4]:3.051460505047E-1,((((145[&rate=5.883255380323339E-4]:6.240630036867E-1,141[&rate=5.883255380323339E-4]:6.213232776591E-1)[&rate=5.883255380323339E-4]:5.430885391219E-2,144[&rate=5.883255380323339E-4]:6.72892405544E-1)[&rate=5.883255380323339E-4]:1.552375073128E-1,142[&rate=5.883255380323339E-4]:8.336093649117E-1)[&rate=5.883255380323339E-4]:7.873789252842E-1,(((102[&rate=5.883255380323339E-4]:2.106978530881E-1,((140[&rate=5.883255380323339E-4]:5.900912647278E-1,11[&rate=5.883255380323339E-4]:6.092693469195E-1)[&rate=5.883255380323339E-4]:9.511735445533E-2,((25[&rate=5.883255380323339E-4]:3.691208526864E-1,20[&rate=5.883255380323339E-4]:3.499427704947E-1)[&rate=5.883255380323339E-4]:2.627322345022E-1,23[&rate=5.883255380323339E-4]:6.20894183079E-1)[&rate=5.883255380323339E-4]:1.684240251451E-1)[&rate=5.883255380323339E-4]:5.720645763707E-1)[&rate=5.883255380323339E-4]:1.593652930994E-2,(24[&rate=5.883255380323339E-4]:9.71402141178E-1,((21[&rate=5.883255380323339E-4]:4.892303377582E-1,28[&rate=5.883255380323339E-4]:5.138878720047E-1)[&rate=5.883255380323339E-4]:4.250130800274E-1,1[&rate=5.883255380323339E-4]:1.525995821691E-1)[&rate=5.883255380323339E-4]:3.798064120068E-2)[&rate=5.883255380323339E-4]:4.168760768364E-1)[&rate=5.883255380323339E-4]:9.350296668026E-2,((((30[&rate=5.883255380323339E-4]:3.141402390172E-1,4[&rate=5.883255380323339E-4]:1.415374992912E-1)[&rate=5.883255380323339E-4]:4.82956573675E-1,(112[&rate=5.883255380323339E-4]:6.183604020489E-1,(117[&rate=5.883255380323339E-4]:5.722377853992E-1,9[&rate=5.883255380323339E-4]:5.612788812896E-1)[&rate=5.883255380323339E-4]:4.886234267725E-2)[&rate=5.883255380323339E-4]:6.366791749251E-2)[&rate=5.883255380323339E-4]:6.112906580557E-2,((14[&rate=5.883255380323339E-4]:3.258456328287E-1,17[&rate=5.883255380323339E-4]:3.642017972124E-1)[&rate=5.883255380323339E-4]:3.28295333088E-1,((110[&rate=5.883255380323339E-4]:6.016036923873E-1,105[&rate=5.883255380323339E-4]:5.796858841682E-1)[&rate=5.883255380323339E-4]:2.600484763093E-2,113[&rate=5.883255380323339E-4]:6.33087992073E-1)[&rate=5.883255380323339E-4]:2.105297384367E-2)[&rate=5.883255380323339E-4]:8.901641943035E-2)[&rate=5.883255380323339E-4]:2.854887306313E-1,((116[&rate=5.883255380323339E-4]:6.750644828838E-1,((13[&rate=5.883255380323339E-4]:5.44441924536E-1,19[&rate=5.883255380323339E-4]:5.827980889197E-1)[&rate=5.883255380323339E-4]:1.414140641937E-1,((108[&rate=5.883255380323339E-4]:3.538266549891E-1,((114[&rate=5.883255380323339E-4]:1.879825966886E-1,107[&rate=5.883255380323339E-4]:2.482565692913E-1)[&rate=5.883255380323339E-4]:4.235583926374E-3,109[&rate=5.883255380323339E-4]:2.716702354094E-1)[&rate=5.883255380323339E-4]:1.040742277987E-1)[&rate=5.883255380323339E-4]:1.913207276228E-1,115[&rate=5.883255380323339E-4]:4.876131360365E-1)[&rate=5.883255380323339E-4]:1.160510718714E-1)[&rate=5.883255380323339E-4]:7.140027497595E-2)[&rate=5.883255380323339E-4]:1.283471883933E-1,((148[&rate=5.883255380323339E-4]:1.601523242174E-1,143[&rate=5.883255380323339E-4]:1.574125981901E-1)[&rate=5.883255380323339E-4]:6.247171669106E-1,(139[&rate=5.883255380323339E-4]:6.418857865959E-1,((106[&rate=5.883255380323339E-4]:1.447182901407E-1,104[&rate=5.883255380323339E-4]:1.447182901407E-1)[&rate=5.883255380323339E-4]:1.089136464266E-1,111[&rate=5.883255380323339E-4]:2.700702927317E-1)[&rate=5.883255380323339E-4]:1.964730281108E-1)[&rate=5.883255380323339E-4]:3.566823346689E-1)[&rate=5.883255380323339E-4]:5.689834453276E-2)[&rate=5.883255380323339E-4]:1.430426638793E-1)[&rate=5.883255380323339E-4]:3.654638358396E-1)[&rate=5.883255380323339E-4]:5.427559865178E-2)[&rate=5.883255380323339E-4]:5.716733486281E-2)[&rate=5.883255380323339E-4]:1.631010375348E-1,101[&rate=5.883255380323339E-4]:5.892018680727E-1)[&rate=5.883255380323339E-4]:7.851783156631E-1)[&rate=5.883255380323339E-4]:2.911716644297E-1,(146[&rate=5.883255380323339E-4]:7.997074582314E-1,((2[&rate=5.883255380323339E-4]:1.020252269087E0,(((22[&rate=5.883255380323339E-4]:2.701822504644E-1,27[&rate=5.883255380323339E-4]:2.866206066288E-1)[&rate=5.883255380323339E-4]:4.803281995726E-1,31[&rate=5.883255380323339E-4]:8.053049705851E-1)[&rate=5.883255380323339E-4]:1.247450217242E-1,(26[&rate=5.883255380323339E-4]:5.848483909058E-1,(7[&rate=5.883255380323339E-4]:2.548537281528E-1,8[&rate=5.883255380323339E-4]:2.548537281528E-1)[&rate=5.883255380323339E-4]:2.231453476844E-1)[&rate=5.883255380323339E-4]:3.013659849652E-1)[&rate=5.883255380323339E-4]:3.175995370512E-1)[&rate=5.883255380323339E-4]:1.489818221523E0,98[&rate=5.883255380323339E-4]:6.817599883262E-1)[&rate=5.883255380323339E-4]:1.261441912166E-1)[&rate=5.883255380323339E-4]:1.289881017522E-2)[&rate=5.883255380323339E-4]:1.486901878063E-2)[&rate=5.883255380323339E-4]:4.310727581307E-2,16[&rate=5.883255380323339E-4]:2.835856909883E0)[&rate=5.883255380323339E-4]:2.790066070991E-2,40[&rate=5.883255380323339E-4]:7.782646444753E-1)[&rate=5.883255380323339E-4]:2.5949683577E-2,(((100[&rate=5.883255380323339E-4]:6.86219704959E-2,94[&rate=5.883255380323339E-4]:6.86219704959E-2)[&rate=5.883255380323339E-4]:3.341911576775E-1,95[&rate=5.883255380323339E-4]:4.875125817255E-1)[&rate=5.883255380323339E-4]:3.017064264628E-1,(96[&rate=5.883255380323339E-4]:6.424238235434E-1,99[&rate=5.883255380323339E-4]:6.779429492263E-1)[&rate=5.883255380323339E-4]:1.222050207105E-1)[&rate=5.883255380323339E-4]:1.54339582159E-1)[&rate=5.883255380323339E-4]:8.852747180061E-2,38[&rate=5.883255380323339E-4]:8.244357889239E-1)[&rate=5.883255380323339E-4]:1.912486277471E-1,(((36[&rate=5.883255380323339E-4]:1.188509421889E-1,(121[&rate=5.883255380323339E-4]:2.155755303048E0,127[&rate=5.883255380323339E-4]:2.596851193459E0)[&rate=5.883255380323339E-4]:4.2547693935E-2)[&rate=5.883255380323339E-4]:3.098099106327E-2,35[&rate=5.883255380323339E-4]:1.032565907864E-1)[&rate=5.883255380323339E-4]:1.933142059235E-1,(((((69[&rate=5.883255380323339E-4]:5.689452491253E-1,118[&rate=5.883255380323339E-4]:5.579863450156E-1)[&rate=5.883255380323339E-4]:9.51943483127E-2,(129[&rate=5.883255380323339E-4]:3.028240934982E-1,(132[&rate=5.883255380323339E-4]:2.495473604544E-1,(131[&rate=5.883255380323339E-4]:1.130288036126E-1,130[&rate=5.883255380323339E-4]:1.102890775852E-1)[&rate=5.883255380323339E-4]:1.365185568418E-1)[&rate=5.883255380323339E-4]:5.601645907111E-2)[&rate=5.883255380323339E-4]:2.133702984603E-1)[&rate=5.883255380323339E-4]:7.114429924586E-1,128[&rate=5.883255380323339E-4]:1.22489765839E0)[&rate=5.883255380323339E-4]:3.372005902734E-1,(((65[&rate=5.883255380323339E-4]:1.63052405906E-1,64[&rate=5.883255380323339E-4]:3.137373374127E-1)[&rate=5.883255380323339E-4]:5.522724440352E-2,(60[&rate=5.883255380323339E-4]:9.771516929557E-2,62[&rate=5.883255380323339E-4]:2.894959912133E-1)[&rate=5.883255380323339E-4]:1.205644810139E-1)[&rate=5.883255380323339E-4]:1.499685478319E-1,(63[&rate=5.883255380323339E-4]:5.714846508605E-2,61[&rate=5.883255380323339E-4]:9.824435549709E-2)[&rate=5.883255380323339E-4]:4.617846645621E-1)[&rate=5.883255380323339E-4]:1.141795256001E0)[&rate=5.883255380323339E-4]:2.086457793732E-1,((((46[&rate=5.883255380323339E-4]:4.828818550514E-1,(48[&rate=5.883255380323339E-4]:3.193776158629E-1,(41[&rate=5.883255380323339E-4]:2.123705506177E-1,42[&rate=5.883255380323339E-4]:2.178350314919E-1)[&rate=5.883255380323339E-4]:6.32912182508E-2)[&rate=5.883255380323339E-4]:1.525752774399E-1)[&rate=5.883255380323339E-4]:1.332097593185E-2,43[&rate=5.883255380323339E-4]:4.962028309832E-1)[&rate=5.883255380323339E-4]:2.869602077627E-1,((44[&rate=5.883255380323339E-4]:2.592102679468E-1,(51[&rate=5.883255380323339E-4]:2.129545231428E-1,47[&rate=5.883255380323339E-4]:2.402769275143E-1)[&rate=5.883255380323339E-4]:2.439782130683E-2)[&rate=5.883255380323339E-4]:4.524453771093E-1,(49[&rate=5.883255380323339E-4]:4.640496018666E-1,50[&rate=5.883255380323339E-4]:4.640496018666E-1)[&rate=5.883255380323339E-4]:2.202836388181E-1)[&rate=5.883255380323339E-4]:6.604291281551E-2)[&rate=5.883255380323339E-4]:8.136827463091E-2,45[&rate=5.883255380323339E-4]:8.563345920655E-1)[&rate=5.883255380323339E-4]:1.410132236795E-1)[&rate=5.883255380323339E-4]:5.459389196124E-2)[&rate=5.883255380323339E-4]:1.167481734456E-1)[&rate=5.883255380323339E-4]:2.257776465943E-1,(((((124[&rate=5.883255380323339E-4]:9.543342809821E-2,123[&rate=5.883255380323339E-4]:9.816566853534E-2)[&rate=5.883255380323339E-4]:1.249138556103E-1,122[&rate=5.883255380323339E-4]:2.230795241456E-1)[&rate=5.883255380323339E-4]:4.676243439464E-1,67[&rate=5.883255380323339E-4]:1.894313177514E-1)[&rate=5.883255380323339E-4]:1.12865813938E-1,(126[&rate=5.883255380323339E-4]:1.505964973364E0,((119[&rate=5.883255380323339E-4]:1.737376133962E0,((138[&rate=5.883255380323339E-4]:2.680785023223E-1,136[&rate=5.883255380323339E-4]:1.365716530071E-1)[&rate=5.883255380323339E-4]:3.667532567618E-1,135[&rate=5.883255380323339E-4]:4.348317590841E-1)[&rate=5.883255380323339E-4]:9.545991693983E-1)[&rate=5.883255380323339E-4]:4.631437915648E-1,(66[&rate=5.883255380323339E-4]:1.733352065937E-2,120[&rate=5.883255380323339E-4]:1.954319822029E0)[&rate=5.883255380323339E-4]:1.503096925385E-1)[&rate=5.883255380323339E-4]:9.114757048141E-2)[&rate=5.883255380323339E-4]:4.350634801007E-2)[&rate=5.883255380323339E-4]:2.76356188931E-1,((((((((81[&rate=5.883255380323339E-4]:1.549414776877E-2,80[&rate=5.883255380323339E-4]:1.549414776877E-2)[&rate=5.883255380323339E-4]:4.697061836145E-1,((79[&rate=5.883255380323339E-4]:1.853129256844E-1,(82[&rate=5.883255380323339E-4]:1.711194878396E-1,(78[&rate=5.883255380323339E-4]:3.230740027251E-2,72[&rate=5.883255380323339E-4]:1.03895920532E-2)[&rate=5.883255380323339E-4]:1.30592909485E-1)[&rate=5.883255380323339E-4]:2.241261592694E-2)[&rate=5.883255380323339E-4]:2.242457069287E-1,77[&rate=5.883255380323339E-4]:4.451750709692E-1)[&rate=5.883255380323339E-4]:8.386087685241E-2)[&rate=5.883255380323339E-4]:6.857403784511E-3,73[&rate=5.883255380323339E-4]:5.413728036609E-1)[&rate=5.883255380323339E-4]:1.848423335832E-2,71[&rate=5.883255380323339E-4]:4.913638863344E-1)[&rate=5.883255380323339E-4]:1.776421562341E-1,(((76[&rate=5.883255380323339E-4]:2.929110668272E-1,74[&rate=5.883255380323339E-4]:2.929110668272E-1)[&rate=5.883255380323339E-4]:1.750012231013E-1,70[&rate=5.883255380323339E-4]:4.29556125545E-1)[&rate=5.883255380323339E-4]:9.467249944901E-2,75[&rate=5.883255380323339E-4]:5.625847893775E-1)[&rate=5.883255380323339E-4]:1.749144038758E-1)[&rate=5.883255380323339E-4]:7.187543634509E-1,((53[&rate=5.883255380323339E-4]:5.36500545473E-1,(52[&rate=5.883255380323339E-4]:2.748015372507E-1,(((12[&rate=5.883255380323339E-4]:1.75329887046E-1,5[&rate=5.883255380323339E-4]:1.369737226625E-1)[&rate=5.883255380323339E-4]:3.816982869158E-1,29[&rate=5.883255380323339E-4]:6.638774890304E-1)[&rate=5.883255380323339E-4]:2.542087120096E-1,103[&rate=5.883255380323339E-4]:6.852094887112E-1)[&rate=5.883255380323339E-4]:1.2538857831E0)[&rate=5.883255380323339E-4]:2.698957295337E-1)[&rate=5.883255380323339E-4]:8.639391018108E-2,(134[&rate=5.883255380323339E-4]:7.256765874801E-1,(137[&rate=5.883255380323339E-4]:6.691743152301E-1,133[&rate=5.883255380323339E-4]:6.280784248191E-1)[&rate=5.883255380323339E-4]:1.277351489622E-1)[&rate=5.883255380323339E-4]:6.49160378841E-1)[&rate=5.883255380323339E-4]:8.689604243796E-2)[&rate=5.883255380323339E-4]:3.354393539224E-1,125[&rate=5.883255380323339E-4]:8.348473383532E-1)[&rate=5.883255380323339E-4]:2.554062578084E-1,(68[&rate=5.883255380323339E-4]:4.375897375122E-1,((((58[&rate=5.883255380323339E-4]:3.48824426989E-1,(54[&rate=5.883255380323339E-4]:9.562318604148E-3,37[&rate=5.883255380323339E-4]:8.606505084459E-2)[&rate=5.883255380323339E-4]:2.818850592045E-1)[&rate=5.883255380323339E-4]:1.831258843021E-2,(55[&rate=5.883255380323339E-4]:3.110636731207E-1,56[&rate=5.883255380323339E-4]:3.110636731207E-1)[&rate=5.883255380323339E-4]:2.875093792676E-2)[&rate=5.883255380323339E-4]:2.372130764619E-2,59[&rate=5.883255380323339E-4]:3.717326400053E-1)[&rate=5.883255380323339E-4]:2.381766546804E-2,57[&rate=5.883255380323339E-4]:3.982825459105E-1)[&rate=5.883255380323339E-4]:9.121975990778E-2)[&rate=5.883255380323339E-4]:4.859971919827E-1)[&rate=5.883255380323339E-4]:2.027870288977E-1)[&rate=5.883255380323339E-4]:6.044329612948E-2)[&rate=5.883255380323339E-4]:2.597012587637E-1,(34[&rate=5.883255380323339E-4]:2.304218715842E-2,33[&rate=5.883255380323339E-4]:6.603830994051E-3)[&rate=5.883255380323339E-4]:1.274198972495E-2)[&rate=5.883255380323339E-4]:5.229960175809E-3,32[&rate=5.883255380323339E-4]:1.909632884009E-2);
tree STATE_9630000 [&joint=-20957.757747938515,lnP=-20957.757747938515] = [&R] (((((((122[&rate=6.058985663973792E-4]:3.47896143829E-1,(123[&rate=6.058985663973792E-4]:1.748541080618E-2,124[&rate=6.058985663973792E-4]:1.475317036906E-2)[&rate=6.058985663973792E-4]:3.304107330228E-1)[&rate=6.058985663973792E-4]:5.871530140267E-1,67[&rate=6.058985663973792E-4]:4.33776607515E-1)[&rate=6.058985663973792E-4]:1.282714073816E-1,(((120[&rate=6.058985663973792E-4]:1.588217628083E0,119[&rate=6.058985663973792E-4]:1.684108039041E0)[&rate=6.058985663973792E-4]:9.313340702793E-2,(135[&rate=6.058985663973792E-4]:3.622839116541E-1,(138[&rate=6.058985663973792E-4]:2.645734805421E-1,136[&rate=6.058985663973792E-4]:1.330666312269E-1)[&rate=6.058985663973792E-4]:2.977104311121E-1)[&rate=6.058985663973792E-4]:1.067012328936E0)[&rate=6.058985663973792E-4]:1.131683598758E-1,126[&rate=6.058985663973792E-4]:1.104707283301E0)[&rate=6.058985663973792E-4]:7.045149212802E-1)[&rate=6.058985663973792E-4]:3.455728530932E-2,66[&rate=6.058985663973792E-4]:5.96605300206E-1)[&rate=6.058985663973792E-4]:1.562684031353E-1,((((((((77[&rate=6.058985663973792E-4]:3.638424909851E-1,71[&rate=6.058985663973792E-4]:3.00828792355E-1)[&rate=6.058985663973792E-4]:6.010130073448E-2,((81[&rate=6.058985663973792E-4]:1.927347256659E-1,80[&rate=6.058985663973792E-4]:1.927347256659E-1)[&rate=6.058985663973792E-4]:1.724978279447E-1,((((78[&rate=6.058985663973792E-4]:4.689037532833E-2,72[&rate=6.058985663973792E-4]:2.497256710902E-2)[&rate=6.058985663973792E-4]:1.514198748081E-1,79[&rate=6.058985663973792E-4]:1.983102501364E-1)[&rate=6.058985663973792E-4]:5.859069488958E-3,82[&rate=6.058985663973792E-4]:2.123884977074E-1)[&rate=6.058985663973792E-4]:9.027223423601E-2,73[&rate=6.058985663973792E-4]:3.355374442722E-1)[&rate=6.058985663973792E-4]:7.901017783154E-2)[&rate=6.058985663973792E-4]:1.487562167056E-2)[&rate=6.058985663973792E-4]:1.829031038349E-1,(((74[&rate=6.058985663973792E-4]:3.318651551429E-1,76[&rate=6.058985663973792E-4]:3.318651551429E-1)[&rate=6.058985663973792E-4]:8.720389601493E-3,70[&rate=6.058985663973792E-4]:3.02229380361E-1)[&rate=6.058985663973792E-4]:1.529651107526E-1,75[&rate=6.058985663973792E-4]:4.93550655497E-1)[&rate=6.058985663973792E-4]:1.187756921122E-1)[&rate=6.058985663973792E-4]:8.162394327834E-1,52[&rate=6.058985663973792E-4]:6.902994430919E-1)[&rate=6.058985663973792E-4]:4.747676579643E-2,(53[&rate=6.058985663973792E-4]:4.591627277444E-1,((((12[&rate=6.058985663973792E-4]:2.89292631205E-1,5[&rate=6.058985663973792E-4]:2.509364668215E-1)[&rate=6.058985663973792E-4]:2.241368926959E-1,29[&rate=6.058985663973792E-4]:6.202788389695E-1)[&rate=6.058985663973792E-4]:1.521587642369E-1,103[&rate=6.058985663973792E-4]:5.395608908775E-1)[&rate=6.058985663973792E-4]:1.399904375339E0,((137[&rate=6.058985663973792E-4]:2.05720091414E-1,134[&rate=6.058985663973792E-4]:1.344872147018E-1)[&rate=6.058985663973792E-4]:3.135120554482E-1,133[&rate=6.058985663973792E-4]:4.781362564512E-1)[&rate=6.058985663973792E-4]:5.709180508613E-1)[&rate=6.058985663973792E-4]:1.921879174001E-1)[&rate=6.058985663973792E-4]:2.704167598325E-1)[&rate=6.058985663973792E-4]:1.662514330075E-1,125[&rate=6.058985663973792E-4]:6.854484069232E-1)[&rate=6.058985663973792E-4]:5.973667575549E-1,(68[&rate=6.058985663973792E-4]:5.387436569128E-1,(((58[&rate=6.058985663973792E-4]:3.874279148532E-1,(56[&rate=6.058985663973792E-4]:2.271739928693E-1,55[&rate=6.058985663973792E-4]:2.271739928693E-1)[&rate=6.058985663973792E-4]:1.329315176122E-1)[&rate=6.058985663973792E-4]:1.40132525362E-2,(57[&rate=6.058985663973792E-4]:2.940168723582E-1,(37[&rate=6.058985663973792E-4]:1.502113536889E-1,54[&rate=6.058985663973792E-4]:7.370862144842E-2)[&rate=6.058985663973792E-4]:1.793246443525E-1)[&rate=6.058985663973792E-4]:9.103085240816E-2)[&rate=6.058985663973792E-4]:1.068152799509E-2,59[&rate=6.058985663973792E-4]:3.929970123244E-1)[&rate=6.058985663973792E-4]:1.949269724574E-1)[&rate=6.058985663973792E-4]:5.774048408986E-1)[&rate=6.058985663973792E-4]:1.289743739585E-1,((38[&rate=6.058985663973792E-4]:8.953429801906E-1,((((100[&rate=6.058985663973792E-4]:2.500788399819E-1,94[&rate=6.058985663973792E-4]:2.500788399819E-1)[&rate=6.058985663973792E-4]:1.03593907145E-1,95[&rate=6.058985663973792E-4]:4.38372200679E-1)[&rate=6.058985663973792E-4]:2.190209510047E-1,((96[&rate=6.058985663973792E-4]:4.802487842178E-1,99[&rate=6.058985663973792E-4]:5.157679099006E-1)[&rate=6.058985663973792E-4]:1.050969138848E-1,98[&rate=6.058985663973792E-4]:5.990069002882E-1)[&rate=6.058985663973792E-4]:4.745728964677E-2)[&rate=6.058985663973792E-4]:1.845111932587E-1,((((146[&rate=6.058985663973792E-4]:6.460565527075E-1,97[&rate=6.058985663973792E-4]:4.547997221064E-1)[&rate=6.058985663973792E-4]:5.210964131551E-3,(((((102[&rate=6.058985663973792E-4]:9.55791855105E-3,(24[&rate=6.058985663973792E-4]:9.230082920172E-1,(1[&rate=6.058985663973792E-4]:8.133995582186E-2,(21[&rate=6.058985663973792E-4]:6.927283071122E-1,28[&rate=6.058985663973792E-4]:7.173858413587E-1)[&rate=6.058985663973792E-4]:1.502554843261E-1)[&rate=6.058985663973792E-4]:6.08464183871E-2)[&rate=6.058985663973792E-4]:2.481934621502E-1)[&rate=6.058985663973792E-4]:1.490453669311E-1,((23[&rate=6.058985663973792E-4]:6.397586076498E-1,(20[&rate=6.058985663973792E-4]:4.920849881686E-1,25[&rate=6.058985663973792E-4]:5.112630703604E-1)[&rate=6.058985663973792E-4]:1.394544413991E-1)[&rate=6.058985663973792E-4]:2.062561737785E-1,(140[&rate=6.058985663973792E-4]:6.22301227189E-1,11[&rate=6.058985663973792E-4]:6.414793093807E-1)[&rate=6.058985663973792E-4]:1.196039651984E-1)[&rate=6.058985663973792E-4]:4.632734355605E-1)[&rate=6.058985663973792E-4]:1.064706703485E-1,(((145[&rate=6.058985663973792E-4]:1.327793882129E-1,(141[&rate=6.058985663973792E-4]:9.616816043903E-2,144[&rate=6.058985663973792E-4]:9.342843441167E-2)[&rate=6.058985663973792E-4]:3.387150174628E-2)[&rate=6.058985663973792E-4]:1.766480902548E-2,142[&rate=6.058985663973792E-4]:1.504441972384E-1)[&rate=6.058985663973792E-4]:1.279332887772E0,((((30[&rate=6.058985663973792E-4]:2.367904337344E-1,4[&rate=6.058985663973792E-4]:6.418769400843E-2)[&rate=6.058985663973792E-4]:3.579325607565E-1,((117[&rate=6.058985663973792E-4]:2.451196335814E-1,9[&rate=6.058985663973792E-4]:2.341607294718E-1)[&rate=6.058985663973792E-4]:1.005061033582E-1,112[&rate=6.058985663973792E-4]:3.428860109121E-1)[&rate=6.058985663973792E-4]:1.367684904281E-1)[&rate=6.058985663973792E-4]:2.060239758514E-1,(((113[&rate=6.058985663973792E-4]:4.553421089259E-1,105[&rate=6.058985663973792E-4]:4.279448486521E-1)[&rate=6.058985663973792E-4]:2.862051580765E-3,110[&rate=6.058985663973792E-4]:4.52724708452E-1)[&rate=6.058985663973792E-4]:1.907182942112E-1,(14[&rate=6.058985663973792E-4]:3.750699177536E-1,17[&rate=6.058985663973792E-4]:4.134260821372E-1)[&rate=6.058985663973792E-4]:2.738525369644E-1)[&rate=6.058985663973792E-4]:3.675602247366E-2)[&rate=6.058985663973792E-4]:2.980082017244E-1,(((13[&rate=6.058985663973792E-4]:5.176555335929E-1,19[&rate=6.058985663973792E-4]:5.560116979766E-1)[&rate=6.058985663973792E-4]:1.455093340717E-1,((107[&rate=6.058985663973792E-4]:4.44612375282E-1,(108[&rate=6.058985663973792E-4]:4.218311780518E-1,(114[&rate=6.058985663973792E-4]:1.947708600532E-1,109[&rate=6.058985663973792E-4]:2.742229148477E-1)[&rate=6.058985663973792E-4]:1.695260714232E-1)[&rate=6.058985663973792E-4]:2.004147120282E-2)[&rate=6.058985663973792E-4]:1.749439762364E-1,115[&rate=6.058985663973792E-4]:5.592823789156E-1)[&rate=6.058985663973792E-4]:2.169070792716E-2)[&rate=6.058985663973792E-4]:7.500660349028E-2,(116[&rate=6.058985663973792E-4]:6.487308257646E-1,(((111[&rate=6.058985663973792E-4]:5.006038512284E-1,139[&rate=6.058985663973792E-4]:6.759463169818E-1)[&rate=6.058985663973792E-4]:9.607171450245E-2,(106[&rate=6.058985663973792E-4]:1.590843288337E-1,104[&rate=6.058985663973792E-4]:1.590843288337E-1)[&rate=6.058985663973792E-4]:4.211528807327E-1)[&rate=6.058985663973792E-4]:6.704954380466E-2,(148[&rate=6.058985663973792E-4]:2.545291623988E-1,143[&rate=6.058985663973792E-4]:2.517894363715E-1)[&rate=6.058985663973792E-4]:3.708397827532E-1)[&rate=6.058985663973792E-4]:6.171804499625E-2)[&rate=6.058985663973792E-4]:7.248864568403E-3)[&rate=6.058985663973792E-4]:2.455152077611E-1)[&rate=6.058985663973792E-4]:2.734876663685E-1)[&rate=6.058985663973792E-4]:8.187221328572E-2)[&rate=6.058985663973792E-4]:8.383568613284E-2,((18[&rate=6.058985663973792E-4]:7.860243530186E-1,((10[&rate=6.058985663973792E-4]:5.056840949382E-1,15[&rate=6.058985663973792E-4]:5.440402593216E-1)[&rate=6.058985663973792E-4]:1.008546664196E-1,6[&rate=6.058985663973792E-4]:5.901004051934E-1)[&rate=6.058985663973792E-4]:1.329102491951E-1)[&rate=6.058985663973792E-4]:4.121418198731E-2,(((89[&rate=6.058985663973792E-4]:1.434087016476E-1,88[&rate=6.058985663973792E-4]:1.297100715106E-1)[&rate=6.058985663973792E-4]:2.356339582398E-1,(87[&rate=6.058985663973792E-4]:2.584658295814E-1,((92[&rate=6.058985663973792E-4]:1.104278384569E-1,(91[&rate=6.058985663973792E-4]:7.189996009843E-2,90[&rate=6.058985663973792E-4]:7.189996009843E-2)[&rate=6.058985663973792E-4]:3.852787835842E-2)[&rate=6.058985663973792E-4]:9.330754364077E-2,((83[&rate=6.058985663973792E-4]:1.038389815835E-1,86[&rate=6.058985663973792E-4]:1.038389815835E-1)[&rate=6.058985663973792E-4]:4.066588118999E-2,(93[&rate=6.058985663973792E-4]:1.417929755627E-1,(85[&rate=6.058985663973792E-4]:9.869575499603E-2,84[&rate=6.058985663973792E-4]:9.869575499603E-2)[&rate=6.058985663973792E-4]:2.939859042966E-2)[&rate=6.058985663973792E-4]:1.641051734781E-2)[&rate=6.058985663973792E-4]:4.553188918711E-2)[&rate=6.058985663973792E-4]:6.842907762078E-2)[&rate=6.058985663973792E-4]:1.068782001691E-1)[&rate=6.058985663973792E-4]:6.546798896825E-1,3[&rate=6.058985663973792E-4]:4.802978920358E-1)[&rate=6.058985663973792E-4]:2.318721498195E-1)[&rate=6.058985663973792E-4]:6.339998740807E-1)[&rate=6.058985663973792E-4]:8.59361419897E-1,101[&rate=6.058985663973792E-4]:1.202791609805E0)[&rate=6.058985663973792E-4]:3.014214867924E-1)[&rate=6.058985663973792E-4]:2.15310797141E-2,((147[&rate=6.058985663973792E-4]:5.691354437722E-1,(39[&rate=6.058985663973792E-4]:4.603562470091E-1,16[&rate=6.058985663973792E-4]:2.545849173126E0)[&rate=6.058985663973792E-4]:5.140214758282E-2)[&rate=6.058985663973792E-4]:8.069967059225E-3,((31[&rate=6.058985663973792E-4]:7.925429809307E-1,((26[&rate=6.058985663973792E-4]:6.251808967634E-1,(7[&rate=6.058985663973792E-4]:1.08496872379E-1,8[&rate=6.058985663973792E-4]:1.08496872379E-1)[&rate=6.058985663973792E-4]:4.098347093159E-1)[&rate=6.058985663973792E-4]:9.858005711454E-2,(22[&rate=6.058985663973792E-4]:3.978174066095E-1,27[&rate=6.058985663973792E-4]:4.142557627738E-1)[&rate=6.058985663973792E-4]:3.149846431588E-1)[&rate=6.058985663973792E-4]:2.494641061435E-2)[&rate=6.058985663973792E-4]:3.742975315239E-1,2[&rate=6.058985663973792E-4]:9.394432521804E-1)[&rate=6.058985663973792E-4]:1.5371109123E0)[&rate=6.058985663973792E-4]:3.275165566706E-2)[&rate=6.058985663973792E-4]:1.091995796743E-1,40[&rate=6.058985663973792E-4]:6.617795969925E-1)[&rate=6.058985663973792E-4]:4.078048565486E-2)[&rate=6.058985663973792E-4]:2.610889084724E-1)[&rate=6.058985663973792E-4]:3.194919740917E-1,((36[&rate=6.058985663973792E-4]:4.022857464746E-2,121[&rate=6.058985663973792E-4]:2.119680629442E0)[&rate=6.058985663973792E-4]:3.542319390098E-1,((((128[&rate=6.058985663973792E-4]:1.221470430619E0,((((60[&rate=6.058985663973792E-4]:1.316346508369E-1,(64[&rate=6.058985663973792E-4]:2.540316527945E-1,62[&rate=6.058985663973792E-4]:2.951275432056E-1)[&rate=6.058985663973792E-4]:2.828792954911E-2)[&rate=6.058985663973792E-4]:1.914220554502E-1,65[&rate=6.058985663973792E-4]:3.230567062872E-1)[&rate=6.058985663973792E-4]:1.238835292512E-1,(63[&rate=6.058985663973792E-4]:3.193203729689E-2,61[&rate=6.058985663973792E-4]:7.302792770793E-2)[&rate=6.058985663973792E-4]:5.656931297482E-1)[&rate=6.058985663973792E-4]:6.970371864399E-1,((69[&rate=6.058985663973792E-4]:5.516032398132E-1,(129[&rate=6.058985663973792E-4]:1.010869814284E-1,((130[&rate=6.058985663973792E-4]:3.594204374509E-2,131[&rate=6.058985663973792E-4]:3.868176977245E-2)[&rate=6.058985663973792E-4]:1.803731755739E-2,132[&rate=6.058985663973792E-4]:5.671908732984E-2)[&rate=6.058985663973792E-4]:4.710762012592E-2)[&rate=6.058985663973792E-4]:3.025710529053E-1)[&rate=6.058985663973792E-4]:1.976297641886E-2,118[&rate=6.058985663973792E-4]:5.604073121224E-1)[&rate=6.058985663973792E-4]:7.753509317736E-1)[&rate=6.058985663973792E-4]:2.543821411971E-2)[&rate=6.058985663973792E-4]:2.719698168323E-2,127[&rate=6.058985663973792E-4]:2.287023576685E0)[&rate=6.058985663973792E-4]:3.230837750124E-1,35[&rate=6.058985663973792E-4]:4.29840640264E-2)[&rate=6.058985663973792E-4]:2.42629950732E-1,(45[&rate=6.058985663973792E-4]:7.041131967645E-1,((((42[&rate=6.058985663973792E-4]:1.608072102683E-1,(48[&rate=6.058985663973792E-4]:1.455849896234E-1,41[&rate=6.058985663973792E-4]:1.01869142629E-1)[&rate=6.058985663973792E-4]:5.34735867651E-2)[&rate=6.058985663973792E-4]:2.466103763411E-1,(43[&rate=6.058985663973792E-4]:4.487993209407E-1,46[&rate=6.058985663973792E-4]:4.487993209407E-1)[&rate=6.058985663973792E-4]:7.798593537519E-3)[&rate=6.058985663973792E-4]:1.927112815395E-1,((44[&rate=6.058985663973792E-4]:5.252987319013E-1,47[&rate=6.058985663973792E-4]:5.307632127756E-1)[&rate=6.058985663973792E-4]:1.137538144517E-1,51[&rate=6.058985663973792E-4]:6.171946228558E-1)[&rate=6.058985663973792E-4]:4.792168790392E-3)[&rate=6.058985663973792E-4]:3.27656098688E-2,(49[&rate=6.058985663973792E-4]:5.697822038439E-1,50[&rate=6.058985663973792E-4]:5.697822038439E-1)[&rate=6.058985663973792E-4]:7.950571679686E-2)[&rate=6.058985663973792E-4]:3.023511218941E-2)[&rate=6.058985663973792E-4]:3.368717289902E-1)[&rate=6.058985663973792E-4]:6.227115643318E-2)[&rate=6.058985663973792E-4]:2.645843365754E-1)[&rate=6.058985663973792E-4]:8.493272623077E-2)[&rate=6.058985663973792E-4]:5.547146934358E-2)[&rate=6.058985663973792E-4]:1.581684310089E-1,32[&rate=6.058985663973792E-4]:2.611062750096E-2)[&rate=6.058985663973792E-4]:5.528974529601E-2,(34[&rate=6.058985663973792E-4]:7.233328750778E-2,33[&rate=6.058985663973792E-4]:5.589493134341E-2)[&rate=6.058985663973792E-4]:3.098489350827E-2);
tree STATE_9720000 [&joint=-20981.114388766906,lnP=-20981.114388766906] = [&R] (33[&rate=5.760446605433435E-4]:1.702299793653E-1,(((34[&rate=5.760446605433435E-4]:2.143683900481E-2,(((((53[&rate=5.760446605433435E-4]:6.042359437312E-1,((((77[&rate=5.760446605433435E-4]:3.609714880514E-1,(((78[&rate=5.760446605433435E-4]:1.343318682646E-1,72[&rate=5.760446605433435E-4]:1.124140600453E-1)[&rate=5.760446605433435E-4]:3.691988468894E-2,82[&rate=5.760446605433435E-4]:1.794709310356E-1)[&rate=5.760446605433435E-4]:8.569244355944E-2,79[&rate=5.760446605433435E-4]:2.56944196513E-1)[&rate=5.760446605433435E-4]:6.841085318229E-2)[&rate=5.760446605433435E-4]:9.033933849589E-2,(73[&rate=5.760446605433435E-4]:4.161313234394E-1,71[&rate=5.760446605433435E-4]:3.476381727545E-1)[&rate=5.760446605433435E-4]:4.065895516264E-2)[&rate=5.760446605433435E-4]:2.548704483455E-2,(81[&rate=5.760446605433435E-4]:1.982149816275E-1,80[&rate=5.760446605433435E-4]:1.982149816275E-1)[&rate=5.760446605433435E-4]:2.347472733159E-1)[&rate=5.760446605433435E-4]:1.325479356941E-1,(75[&rate=5.760446605433435E-4]:4.221644765155E-1,(70[&rate=5.760446605433435E-4]:3.44399824326E-1,(76[&rate=5.760446605433435E-4]:2.791258887612E-1,74[&rate=5.760446605433435E-4]:2.791258887612E-1)[&rate=5.760446605433435E-4]:1.036300999484E-1)[&rate=5.760446605433435E-4]:3.9408487806E-2)[&rate=5.760446605433435E-4]:1.926607826152E-1)[&rate=5.760446605433435E-4]:7.358737432126E-1)[&rate=5.760446605433435E-4]:2.987800110204E-1,((52[&rate=5.760446605433435E-4]:7.144783218252E-1,(((12[&rate=5.760446605433435E-4]:1.693469659108E-1,5[&rate=5.760446605433435E-4]:1.309908015273E-1)[&rate=5.760446605433435E-4]:1.926192770031E-1,29[&rate=5.760446605433435E-4]:4.688155579824E-1)[&rate=5.760446605433435E-4]:1.97235128624E-1,103[&rate=5.760446605433435E-4]:4.331739742776E-1)[&rate=5.760446605433435E-4]:1.945598082109E0)[&rate=5.760446605433435E-4]:1.654089239232E-1,((134[&rate=5.760446605433435E-4]:3.466234276093E-1,137[&rate=5.760446605433435E-4]:4.178563043215E-1)[&rate=5.760446605433435E-4]:8.343877759527E-2,133[&rate=5.760446605433435E-4]:4.601991915057E-1)[&rate=5.760446605433435E-4]:1.1935708299E0)[&rate=5.760446605433435E-4]:3.132543031455E-2)[&rate=5.760446605433435E-4]:4.09208865013E-1,125[&rate=5.760446605433435E-4]:1.101842306103E0)[&rate=5.760446605433435E-4]:2.434831734481E-1,(68[&rate=5.760446605433435E-4]:5.615658108601E-1,((((57[&rate=5.760446605433435E-4]:3.303060293985E-1,(37[&rate=5.760446605433435E-4]:2.010072168874E-1,58[&rate=5.760446605433435E-4]:1.818815338273E-1)[&rate=5.760446605433435E-4]:1.648179381943E-1)[&rate=5.760446605433435E-4]:7.960468708042E-2,(55[&rate=5.760446605433435E-4]:3.442242441404E-1,56[&rate=5.760446605433435E-4]:3.442242441404E-1)[&rate=5.760446605433435E-4]:5.475751058984E-2)[&rate=5.760446605433435E-4]:1.162947610669E-2,54[&rate=5.760446605433435E-4]:3.805565860283E-1)[&rate=5.760446605433435E-4]:3.892300405827E-2,59[&rate=5.760446605433435E-4]:4.577309562068E-1)[&rate=5.760446605433435E-4]:1.530151825222E-1)[&rate=5.760446605433435E-4]:6.170930020247E-1)[&rate=5.760446605433435E-4]:1.690910273551E-1,((38[&rate=5.760446605433435E-4]:9.641882061976E-1,((((2[&rate=5.760446605433435E-4]:7.659193687255E-1,((22[&rate=5.760446605433435E-4]:3.252774970914E-1,27[&rate=5.760446605433435E-4]:3.417158532558E-1)[&rate=5.760446605433435E-4]:3.576493786438E-1,((26[&rate=5.760446605433435E-4]:6.075044224477E-1,(7[&rate=5.760446605433435E-4]:1.323535779048E-1,8[&rate=5.760446605433435E-4]:1.323535779048E-1)[&rate=5.760446605433435E-4]:3.683015294743E-1)[&rate=5.760446605433435E-4]:3.375585910408E-2,31[&rate=5.760446605433435E-4]:6.850958979902E-1)[&rate=5.760446605433435E-4]:5.262549829317E-2)[&rate=5.760446605433435E-4]:2.555952327162E-1)[&rate=5.760446605433435E-4]:1.588369573768E0,(97[&rate=5.760446605433435E-4]:3.132933573755E-1,(((((((141[&rate=5.760446605433435E-4]:2.663385377721E-1,145[&rate=5.760446605433435E-4]:2.690782637997E-1)[&rate=5.760446605433435E-4]:4.830282917639E-2,144[&rate=5.760446605433435E-4]:3.119016409212E-1)[&rate=5.760446605433435E-4]:3.056511046209E-1,142[&rate=5.760446605433435E-4]:6.23032197597E-1)[&rate=5.760446605433435E-4]:6.600068219552E-1,(102[&rate=5.760446605433435E-4]:1.035849010203E-2,(((25[&rate=5.760446605433435E-4]:5.84354441554E-1,(23[&rate=5.760446605433435E-4]:5.460328076557E-1,20[&rate=5.760446605433435E-4]:5.378136295736E-1)[&rate=5.760446605433435E-4]:2.736272978864E-2)[&rate=5.760446605433435E-4]:1.620409303966E-1,(140[&rate=5.760446605433435E-4]:5.24809325609E-1,11[&rate=5.760446605433435E-4]:5.439874078008E-1)[&rate=5.760446605433435E-4]:1.065175531909E-1)[&rate=5.760446605433435E-4]:4.106834434244E-1,(24[&rate=5.760446605433435E-4]:1.054190626587E0,(1[&rate=5.760446605433435E-4]:8.116991084674E-2,(28[&rate=5.760446605433435E-4]:8.193913960104E-1,21[&rate=5.760446605433435E-4]:7.947338617639E-1)[&rate=5.760446605433435E-4]:4.807988469928E-2)[&rate=5.760446605433435E-4]:1.921987979325E-1)[&rate=5.760446605433435E-4]:1.028881887875E-1)[&rate=5.760446605433435E-4]:1.492351034342E-2)[&rate=5.760446605433435E-4]:2.61051869844E-2)[&rate=5.760446605433435E-4]:2.527370291959E-2,(((117[&rate=5.760446605433435E-4]:7.357567893229E-1,((105[&rate=5.760446605433435E-4]:5.305639958978E-1,110[&rate=5.760446605433435E-4]:5.524818041169E-1)[&rate=5.760446605433435E-4]:1.008041867548E-1,(113[&rate=5.760446605433435E-4]:6.451391252131E-1,(14[&rate=5.760446605433435E-4]:5.343455171183E-1,17[&rate=5.760446605433435E-4]:5.72701681502E-1)[&rate=5.760446605433435E-4]:1.107936080948E-1)[&rate=5.760446605433435E-4]:1.36263177133E-2)[&rate=5.760446605433435E-4]:7.425162036889E-2)[&rate=5.760446605433435E-4]:2.204515044369E-2,(9[&rate=5.760446605433435E-4]:5.495639740063E-1,(112[&rate=5.760446605433435E-4]:5.401450223335E-1,(30[&rate=5.760446605433435E-4]:1.786117683561E-1,4[&rate=5.760446605433435E-4]:6.009028630094E-3)[&rate=5.760446605433435E-4]:4.766017471282E-1)[&rate=5.760446605433435E-4]:1.763812975488E-2)[&rate=5.760446605433435E-4]:1.972790616506E-1)[&rate=5.760446605433435E-4]:2.308177819359E-1,(116[&rate=5.760446605433435E-4]:7.670537708682E-1,(((148[&rate=5.760446605433435E-4]:3.92147684402E-1,143[&rate=5.760446605433435E-4]:3.894079583746E-1)[&rate=5.760446605433435E-4]:2.945527474561E-1,(104[&rate=5.760446605433435E-4]:5.710549853424E-1,((106[&rate=5.760446605433435E-4]:3.685800507898E-1,111[&rate=5.760446605433435E-4]:3.850184069542E-1)[&rate=5.760446605433435E-4]:8.968686015346E-2,139[&rate=5.760446605433435E-4]:6.50047732861E-1)[&rate=5.760446605433435E-4]:1.127880743991E-1)[&rate=5.760446605433435E-4]:1.375632547347E-1)[&rate=5.760446605433435E-4]:7.775292313986E-2,((115[&rate=5.760446605433435E-4]:6.223851033021E-1,(13[&rate=5.760446605433435E-4]:3.211556224854E-1,19[&rate=5.760446605433435E-4]:3.595117868691E-1)[&rate=5.760446605433435E-4]:3.834212616385E-1)[&rate=5.760446605433435E-4]:1.504043899243E-3,(107[&rate=5.760446605433435E-4]:5.491777609361E-1,(108[&rate=5.760446605433435E-4]:4.751381351912E-1,(114[&rate=5.760446605433435E-4]:9.250480384066E-2,109[&rate=5.760446605433435E-4]:1.719568586352E-1)[&rate=5.760446605433435E-4]:3.250990847751E-1)[&rate=5.760446605433435E-4]:7.129989971758E-2)[&rate=5.760446605433435E-4]:1.34985358868E-1)[&rate=5.760446605433435E-4]:1.022080434129E-1)[&rate=5.760446605433435E-4]:4.095658025391E-2)[&rate=5.760446605433435E-4]:1.366344439849E-1)[&rate=5.760446605433435E-4]:1.498299870707E-1)[&rate=5.760446605433435E-4]:1.137831661437E-1,(((6[&rate=5.760446605433435E-4]:5.285269010433E-1,18[&rate=5.760446605433435E-4]:5.915405996735E-1)[&rate=5.760446605433435E-4]:1.768776819305E-1,(10[&rate=5.760446605433435E-4]:4.411995514683E-1,15[&rate=5.760446605433435E-4]:4.795557158518E-1)[&rate=5.760446605433435E-4]:2.806433876699E-1)[&rate=5.760446605433435E-4]:2.125401390071E-1,(3[&rate=5.760446605433435E-4]:4.756254029937E-1,((89[&rate=5.760446605433435E-4]:6.509398282313E-2,88[&rate=5.760446605433435E-4]:5.139535268612E-2)[&rate=5.760446605433435E-4]:2.401535819008E-1,((87[&rate=5.760446605433435E-4]:2.36502880272E-1,((84[&rate=5.760446605433435E-4]:3.18096415726E-2,93[&rate=5.760446605433435E-4]:4.550827170961E-2)[&rate=5.760446605433435E-4]:1.059871384574E-1,(92[&rate=5.760446605433435E-4]:8.579318269913E-2,(91[&rate=5.760446605433435E-4]:2.768689172995E-2,90[&rate=5.760446605433435E-4]:2.768689172995E-2)[&rate=5.760446605433435E-4]:5.810629096919E-2)[&rate=5.760446605433435E-4]:6.57022274679E-2)[&rate=5.760446605433435E-4]:9.870610024193E-2)[&rate=5.760446605433435E-4]:3.925130887768E-2,(86[&rate=5.760446605433435E-4]:3.320363306522E-2,(85[&rate=5.760446605433435E-4]:2.136054044934E-2,83[&rate=5.760446605433435E-4]:2.136054044934E-2)[&rate=5.760446605433435E-4]:1.184309261588E-2)[&rate=5.760446605433435E-4]:2.425505560844E-1)[&rate=5.760446605433435E-4]:1.579474543731E-2)[&rate=5.760446605433435E-4]:7.238024958039E-1)[&rate=5.760446605433435E-4]:3.902645244668E-1)[&rate=5.760446605433435E-4]:3.068908926619E-1)[&rate=5.760446605433435E-4]:7.256168974071E-1,101[&rate=5.760446605433435E-4]:8.956579915019E-1)[&rate=5.760446605433435E-4]:4.618377762336E-1)[&rate=5.760446605433435E-4]:1.323153092266E-2)[&rate=5.760446605433435E-4]:2.691006624946E-1,((147[&rate=5.760446605433435E-4]:6.997731484127E-1,(39[&rate=5.760446605433435E-4]:6.376671773016E-1,40[&rate=5.760446605433435E-4]:6.376671773016E-1)[&rate=5.760446605433435E-4]:4.728921930735E-3)[&rate=5.760446605433435E-4]:1.182221544941E-2,146[&rate=5.760446605433435E-4]:7.744368939167E-1)[&rate=5.760446605433435E-4]:1.244548747717E-2)[&rate=5.760446605433435E-4]:7.925265763921E-2,((((100[&rate=5.760446605433435E-4]:4.296787287013E-1,94[&rate=5.760446605433435E-4]:4.296787287013E-1)[&rate=5.760446605433435E-4]:1.281591780984E-1,95[&rate=5.760446605433435E-4]:6.425373603517E-1)[&rate=5.760446605433435E-4]:7.022764319773E-2,(98[&rate=5.760446605433435E-4]:6.712986272082E-1,(99[&rate=5.760446605433435E-4]:5.705286427632E-1,96[&rate=5.760446605433435E-4]:5.350095170803E-1)[&rate=5.760446605433435E-4]:1.226279079423E-1)[&rate=5.760446605433435E-4]:3.053741459249E-2)[&rate=5.760446605433435E-4]:9.528565447198E-2,16[&rate=5.760446605433435E-4]:2.754199321844E0)[&rate=5.760446605433435E-4]:7.721006407174E-2)[&rate=5.760446605433435E-4]:2.865777573285E-1)[&rate=5.760446605433435E-4]:2.956445755732E-1,(((51[&rate=5.760446605433435E-4]:6.161411190105E-1,((49[&rate=5.760446605433435E-4]:4.902113824697E-1,50[&rate=5.760446605433435E-4]:4.902113824697E-1)[&rate=5.760446605433435E-4]:1.12711385163E-1,((46[&rate=5.760446605433435E-4]:5.137577686047E-1,((42[&rate=5.760446605433435E-4]:1.435740921383E-1,48[&rate=5.760446605433435E-4]:1.818254582585E-1)[&rate=5.760446605433435E-4]:5.917548461972E-2,41[&rate=5.760446605433435E-4]:1.972850958838E-1)[&rate=5.760446605433435E-4]:2.61827863978E-1)[&rate=5.760446605433435E-4]:3.425736935801E-2,43[&rate=5.760446605433435E-4]:5.480151379627E-1)[&rate=5.760446605433435E-4]:8.76945149157E-2)[&rate=5.760446605433435E-4]:7.753870503546E-3)[&rate=5.760446605433435E-4]:1.870320311566E-1,((44[&rate=5.760446605433435E-4]:4.039663590711E-1,47[&rate=5.760446605433435E-4]:4.094308399454E-1)[&rate=5.760446605433435E-4]:2.846657621996E-1,45[&rate=5.760446605433435E-4]:6.858998808336E-1)[&rate=5.760446605433435E-4]:1.363989523936E-1)[&rate=5.760446605433435E-4]:3.098177034385E-1,((((127[&rate=5.760446605433435E-4]:2.466528833795E0,121[&rate=5.760446605433435E-4]:2.025432943385E0)[&rate=5.760446605433435E-4]:5.338935413581E-2,((128[&rate=5.760446605433435E-4]:1.294806318787E0,((65[&rate=5.760446605433435E-4]:2.487600513606E-1,(64[&rate=5.760446605433435E-4]:2.467417710447E-1,(62[&rate=5.760446605433435E-4]:2.53710794754E-1,60[&rate=5.760446605433435E-4]:6.192997283627E-2)[&rate=5.760446605433435E-4]:3.412686670176E-2)[&rate=5.760446605433435E-4]:1.527032118226E-1)[&rate=5.760446605433435E-4]:4.236821672393E-1,(63[&rate=5.760446605433435E-4]:2.439189880135E-1,61[&rate=5.760446605433435E-4]:2.850148784245E-1)[&rate=5.760446605433435E-4]:5.792081620932E-1)[&rate=5.760446605433435E-4]:5.70309305667E-1)[&rate=5.760446605433435E-4]:7.050475189531E-2,(69[&rate=5.760446605433435E-4]:7.364813097204E-1,((131[&rate=5.760446605433435E-4]:2.417896354572E-1,((129[&rate=5.760446605433435E-4]:2.50770779225E-2,132[&rate=5.760446605433435E-4]:2.781680394985E-2)[&rate=5.760446605433435E-4]:1.000266718211E-1,130[&rate=5.760446605433435E-4]:1.251037497436E-1)[&rate=5.760446605433435E-4]:1.139461596862E-1)[&rate=5.760446605433435E-4]:3.071109621144E-1,118[&rate=5.760446605433435E-4]:6.831471729141E-1)[&rate=5.760446605433435E-4]:4.237523269662E-2)[&rate=5.760446605433435E-4]:7.795146924692E-1)[&rate=5.760446605433435E-4]:1.162509528651E-1)[&rate=5.760446605433435E-4]:2.406846484058E-3,36[&rate=5.760446605433435E-4]:1.777089209892E-3)[&rate=5.760446605433435E-4]:1.53803230011E-1,35[&rate=5.760446605433435E-4]:1.090049767551E-1)[&rate=5.760446605433435E-4]:2.677406489142E-1)[&rate=5.760446605433435E-4]:2.80721709586E-1)[&rate=5.760446605433435E-4]:1.425618672122E-1)[&rate=5.760446605433435E-4]:8.44213351674E-2)[&rate=5.760446605433435E-4]:9.820567649515E-2,((((((138[&rate=5.760446605433435E-4]:4.607112714695E-1,136[&rate=5.760446605433435E-4]:3.292044221543E-1)[&rate=5.760446605433435E-4]:3.079513454921E-1,(120[&rate=5.760446605433435E-4]:7.827430140768E-1,135[&rate=5.760446605433435E-4]:5.306882195563E-1)[&rate=5.760446605433435E-4]:3.797439740536E-2)[&rate=5.760446605433435E-4]:6.407911620476E-1,126[&rate=5.760446605433435E-4]:7.716964618449E-1)[&rate=5.760446605433435E-4]:1.859315392598E-1,119[&rate=5.760446605433435E-4]:1.743330523748E0)[&rate=5.760446605433435E-4]:6.035123131995E-1,66[&rate=5.760446605433435E-4]:3.139661246191E-1)[&rate=5.760446605433435E-4]:2.619614036343E-1,(((124[&rate=5.760446605433435E-4]:2.189412288172E-1,123[&rate=5.760446605433435E-4]:2.216734692543E-1)[&rate=5.760446605433435E-4]:5.762879697524E-2,122[&rate=5.760446605433435E-4]:2.793022662295E-1)[&rate=5.760446605433435E-4]:5.529924007102E-1,67[&rate=5.760446605433435E-4]:3.310221165991E-1)[&rate=5.760446605433435E-4]:2.449054116543E-1)[&rate=5.760446605433435E-4]:4.067286858766E-1)[&rate=5.760446605433435E-4]:3.143301927066E-2,32[&rate=5.760446605433435E-4]:1.291577265515E-1)[&rate=5.760446605433435E-4]:3.55928007591E-2);
tree STATE_9810000 [&joint=-20975.651920703087,lnP=-20975.651920703087] = [&R] (33[&rate=6.10940884598489E-4]:1.302605609737E-1,(((((120[&rate=6.10940884598489E-4]:8.852295400921E-1,119[&rate=6.10940884598489E-4]:9.811199510509E-1)[&rate=6.10940884598489E-4]:1.25418198132E0,(((138[&rate=6.10940884598489E-4]:2.580897103952E-1,136[&rate=6.10940884598489E-4]:1.2658286108E-1)[&rate=6.10940884598489E-4]:6.374118067302E-1,135[&rate=6.10940884598489E-4]:6.955015171253E-1)[&rate=6.10940884598489E-4]:8.283493881339E-1,126[&rate=6.10940884598489E-4]:1.086093588095E0)[&rate=6.10940884598489E-4]:3.635058216324E-1)[&rate=6.10940884598489E-4]:3.409281749565E-1,(66[&rate=6.10940884598489E-4]:5.250566733682E-1,(((123[&rate=6.10940884598489E-4]:2.461606935375E-2,124[&rate=6.10940884598489E-4]:2.188382891663E-2)[&rate=6.10940884598489E-4]:4.236106292532E-1,122[&rate=6.10940884598489E-4]:4.482266986069E-1)[&rate=6.10940884598489E-4]:2.501276837409E-1,67[&rate=6.10940884598489E-4]:1.970818320072E-1)[&rate=6.10940884598489E-4]:3.27974841361E-1)[&rate=6.10940884598489E-4]:1.829672163063E-2)[&rate=6.10940884598489E-4]:1.275409565954E-1,(((121[&rate=6.10940884598489E-4]:2.313313894912E0,((127[&rate=6.10940884598489E-4]:2.536474210038E0,36[&rate=6.10940884598489E-4]:1.59262648327E-2)[&rate=6.10940884598489E-4]:3.550238289281E-2,35[&rate=6.10940884598489E-4]:4.853305259752E-3)[&rate=6.10940884598489E-4]:1.82433192392E-1)[&rate=6.10940884598489E-4]:2.552242170548E-2,(((128[&rate=6.10940884598489E-4]:1.25445348656E0,(((62[&rate=6.10940884598489E-4]:3.007568871409E-1,(64[&rate=6.10940884598489E-4]:1.871634319109E-1,60[&rate=6.10940884598489E-4]:3.647850040416E-2)[&rate=6.10940884598489E-4]:7.249756481899E-2)[&rate=6.10940884598489E-4]:2.015891560798E-1,65[&rate=6.10940884598489E-4]:3.105652213029E-1)[&rate=6.10940884598489E-4]:2.809345712968E-1,(63[&rate=6.10940884598489E-4]:1.491174605179E-2,61[&rate=6.10940884598489E-4]:5.600763646283E-2)[&rate=6.10940884598489E-4]:7.272729780546E-1)[&rate=6.10940884598489E-4]:6.108988994398E-1)[&rate=6.10940884598489E-4]:1.608717627172E-1,((118[&rate=6.10940884598489E-4]:8.056303841894E-1,69[&rate=6.10940884598489E-4]:8.165892882991E-1)[&rate=6.10940884598489E-4]:1.388326358824E-2,(131[&rate=6.10940884598489E-4]:2.566546345238E-1,((129[&rate=6.10940884598489E-4]:5.677331685021E-2,132[&rate=6.10940884598489E-4]:5.951304287756E-2)[&rate=6.10940884598489E-4]:1.2156462291E-1,130[&rate=6.10940884598489E-4]:1.783379397602E-1)[&rate=6.10940884598489E-4]:7.557696873632E-2)[&rate=6.10940884598489E-4]:4.286124379113E-1)[&rate=6.10940884598489E-4]:7.355376288967E-1)[&rate=6.10940884598489E-4]:2.711558922769E-1,(45[&rate=6.10940884598489E-4]:7.655109048551E-1,(((43[&rate=6.10940884598489E-4]:4.177921490346E-1,((41[&rate=6.10940884598489E-4]:2.096989841655E-1,48[&rate=6.10940884598489E-4]:2.5341483116E-1)[&rate=6.10940884598489E-4]:1.434328453222E-2,42[&rate=6.10940884598489E-4]:2.29506749572E-1)[&rate=6.10940884598489E-4]:1.391050715939E-1)[&rate=6.10940884598489E-4]:5.508326148265E-2,46[&rate=6.10940884598489E-4]:4.728754105173E-1)[&rate=6.10940884598489E-4]:1.862142824775E-1,((47[&rate=6.10940884598489E-4]:4.115902996649E-1,(44[&rate=6.10940884598489E-4]:2.766987743102E-1,51[&rate=6.10940884598489E-4]:2.54840850813E-1)[&rate=6.10940884598489E-4]:1.294270444805E-1)[&rate=6.10940884598489E-4]:7.653533395541E-2,(49[&rate=6.10940884598489E-4]:3.017602054577E-1,50[&rate=6.10940884598489E-4]:3.017602054577E-1)[&rate=6.10940884598489E-4]:1.535785429169E-1)[&rate=6.10940884598489E-4]:1.709640593745E-1)[&rate=6.10940884598489E-4]:1.146179331716E-1)[&rate=6.10940884598489E-4]:1.475740244076E-1)[&rate=6.10940884598489E-4]:5.509490109082E-2)[&rate=6.10940884598489E-4]:3.76349229543E-1,(38[&rate=6.10940884598489E-4]:9.495827918261E-1,(((((96[&rate=6.10940884598489E-4]:5.98167998976E-1,99[&rate=6.10940884598489E-4]:6.336871246588E-1)[&rate=6.10940884598489E-4]:4.064899763363E-2,((100[&rate=6.10940884598489E-4]:1.640338078626E-1,94[&rate=6.10940884598489E-4]:1.640338078626E-1)[&rate=6.10940884598489E-4]:7.842129794566E-2,95[&rate=6.10940884598489E-4]:3.271545593603E-1)[&rate=6.10940884598489E-4]:3.362526011837E-1)[&rate=6.10940884598489E-4]:1.949934567877E-2,98[&rate=6.10940884598489E-4]:6.71977544474E-1)[&rate=6.10940884598489E-4]:3.050401864345E-2,40[&rate=6.10940884598489E-4]:5.740662625712E-1)[&rate=6.10940884598489E-4]:4.965266024654E-2,((((((((144[&rate=6.10940884598489E-4]:1.735068768133E-1,141[&rate=6.10940884598489E-4]:1.762466028406E-1)[&rate=6.10940884598489E-4]:4.595279935763E-3,145[&rate=6.10940884598489E-4]:1.83581608804E-1)[&rate=6.10940884598489E-4]:3.881835853289E-1,142[&rate=6.10940884598489E-4]:5.717651941329E-1)[&rate=6.10940884598489E-4]:7.062475148344E-1,(((24[&rate=6.10940884598489E-4]:9.188567692782E-1,(1[&rate=6.10940884598489E-4]:7.949977664405E-2,(28[&rate=6.10940884598489E-4]:8.10311119382E-1,21[&rate=6.10940884598489E-4]:7.856535851355E-1)[&rate=6.10940884598489E-4]:5.549002712504E-2)[&rate=6.10940884598489E-4]:5.853507482596E-2)[&rate=6.10940884598489E-4]:2.229699991441E-1,((140[&rate=6.10940884598489E-4]:4.734153427389E-1,11[&rate=6.10940884598489E-4]:4.925934249306E-1)[&rate=6.10940884598489E-4]:1.885406435353E-1,((20[&rate=6.10940884598489E-4]:2.003118055558E-1,25[&rate=6.10940884598489E-4]:2.194898877475E-1)[&rate=6.10940884598489E-4]:4.152313867445E-1,23[&rate=6.10940884598489E-4]:6.237623703823E-1)[&rate=6.10940884598489E-4]:1.423032049328E-1)[&rate=6.10940884598489E-4]:3.648022889976E-1)[&rate=6.10940884598489E-4]:4.113471251826E-2,102[&rate=6.10940884598489E-4]:2.131764532423E-2)[&rate=6.10940884598489E-4]:1.011972117719E-2)[&rate=6.10940884598489E-4]:1.779179375779E-1,((((110[&rate=6.10940884598489E-4]:5.950847684206E-1,105[&rate=6.10940884598489E-4]:5.731669602016E-1)[&rate=6.10940884598489E-4]:3.025786960268E-2,(14[&rate=6.10940884598489E-4]:2.727669654595E-1,17[&rate=6.10940884598489E-4]:3.111231298432E-1)[&rate=6.10940884598489E-4]:3.580551246185E-1)[&rate=6.10940884598489E-4]:4.491143330286E-2,(113[&rate=6.10940884598489E-4]:6.549010630209E-1,((112[&rate=6.10940884598489E-4]:5.776673649234E-1,((30[&rate=6.10940884598489E-4]:2.017083657858E-1,4[&rate=6.10940884598489E-4]:2.910562605981E-2)[&rate=6.10940884598489E-4]:4.737280956772E-1,117[&rate=6.10940884598489E-4]:5.631076943398E-1)[&rate=6.10940884598489E-4]:1.729939661123E-2)[&rate=6.10940884598489E-4]:4.279125387897E-2,9[&rate=6.10940884598489E-4]:6.122394407203E-1)[&rate=6.10940884598489E-4]:3.444244421855E-2)[&rate=6.10940884598489E-4]:2.083246035998E-2)[&rate=6.10940884598489E-4]:3.646374850376E-1,(((((111[&rate=6.10940884598489E-4]:1.986342974844E-1,139[&rate=6.10940884598489E-4]:3.739767632378E-1)[&rate=6.10940884598489E-4]:3.239010906976E-1,(106[&rate=6.10940884598489E-4]:3.189532027013E-1,104[&rate=6.10940884598489E-4]:3.189532027013E-1)[&rate=6.10940884598489E-4]:1.871438293163E-1)[&rate=6.10940884598489E-4]:2.852197571978E-2,(148[&rate=6.10940884598489E-4]:3.314208754528E-1,143[&rate=6.10940884598489E-4]:3.286811494255E-1)[&rate=6.10940884598489E-4]:1.812803240655E-1)[&rate=6.10940884598489E-4]:2.094122201593E-1,116[&rate=6.10940884598489E-4]:6.837572552939E-1)[&rate=6.10940884598489E-4]:6.890257662857E-2,((((114[&rate=6.10940884598489E-4]:1.527182336516E-1,109[&rate=6.10940884598489E-4]:2.321702884461E-1)[&rate=6.10940884598489E-4]:2.712653018282E-1,(108[&rate=6.10940884598489E-4]:1.245765972529E-1,107[&rate=6.10940884598489E-4]:1.273163232803E-1)[&rate=6.10940884598489E-4]:3.569411848023E-1)[&rate=6.10940884598489E-4]:3.321628947268E-2,115[&rate=6.10940884598489E-4]:4.571998249525E-1)[&rate=6.10940884598489E-4]:1.24102415812E-1,(13[&rate=6.10940884598489E-4]:4.715255580034E-1,19[&rate=6.10940884598489E-4]:5.098817223871E-1)[&rate=6.10940884598489E-4]:1.91968463583E-1)[&rate=6.10940884598489E-4]:1.71357591158E-1)[&rate=6.10940884598489E-4]:2.055193956741E-1)[&rate=6.10940884598489E-4]:2.429568984004E-1)[&rate=6.10940884598489E-4]:1.6026124749E-1,((((((92[&rate=6.10940884598489E-4]:5.511268055361E-2,(91[&rate=6.10940884598489E-4]:1.718603348839E-2,90[&rate=6.10940884598489E-4]:1.718603348839E-2)[&rate=6.10940884598489E-4]:3.792664706523E-2)[&rate=6.10940884598489E-4]:1.170680423192E-1,((93[&rate=6.10940884598489E-4]:7.873509758311E-2,(86[&rate=6.10940884598489E-4]:4.16843706731E-2,84[&rate=6.10940884598489E-4]:4.16843706731E-2)[&rate=6.10940884598489E-4]:2.3352096773E-2)[&rate=6.10940884598489E-4]:1.181154193455E-2,85[&rate=6.10940884598489E-4]:7.684800938065E-2)[&rate=6.10940884598489E-4]:8.163408335516E-2)[&rate=6.10940884598489E-4]:2.888848868815E-2,87[&rate=6.10940884598489E-4]:1.87370581424E-1)[&rate=6.10940884598489E-4]:6.450649259249E-2,((89[&rate=6.10940884598489E-4]:7.900225195978E-2,88[&rate=6.10940884598489E-4]:6.530362182277E-2)[&rate=6.10940884598489E-4]:6.105658256998E-2,83[&rate=6.10940884598489E-4]:1.263602043928E-1)[&rate=6.10940884598489E-4]:1.255168696237E-1)[&rate=6.10940884598489E-4]:7.615695249727E-1,3[&rate=6.10940884598489E-4]:4.73720571592E-1)[&rate=6.10940884598489E-4]:1.723553257629E-1,((10[&rate=6.10940884598489E-4]:1.487951046007E-1,15[&rate=6.10940884598489E-4]:1.871512689841E-1)[&rate=6.10940884598489E-4]:4.398535141485E-1,(18[&rate=6.10940884598489E-4]:5.823212047411E-1,6[&rate=6.10940884598489E-4]:5.193075061109E-1)[&rate=6.10940884598489E-4]:5.290275647385E-2)[&rate=6.10940884598489E-4]:1.259204292906E-1)[&rate=6.10940884598489E-4]:7.208009281871E-1)[&rate=6.10940884598489E-4]:2.885989102193E-1,101[&rate=6.10940884598489E-4]:6.527360097337E-1)[&rate=6.10940884598489E-4]:9.083877577426E-1,(((((39[&rate=6.10940884598489E-4]:3.722402585299E-1,147[&rate=6.10940884598489E-4]:4.296173077102E-1)[&rate=6.10940884598489E-4]:1.864167041211E-2,(2[&rate=6.10940884598489E-4]:6.922892513393E-1,((26[&rate=6.10940884598489E-4]:6.200356273767E-1,(7[&rate=6.10940884598489E-4]:2.093073000524E-1,8[&rate=6.10940884598489E-4]:2.093073000524E-1)[&rate=6.10940884598489E-4]:3.038790122558E-1)[&rate=6.10940884598489E-4]:1.101075159225E-1,(31[&rate=6.10940884598489E-4]:6.686706135213E-1,(22[&rate=6.10940884598489E-4]:1.004505699845E-1,27[&rate=6.10940884598489E-4]:1.168889261488E-1)[&rate=6.10940884598489E-4]:5.134255229888E-1)[&rate=6.10940884598489E-4]:1.053081462163E-1)[&rate=6.10940884598489E-4]:1.457077518757E-1)[&rate=6.10940884598489E-4]:1.655318480432E0)[&rate=6.10940884598489E-4]:1.083453084591E-1,97[&rate=6.10940884598489E-4]:4.281889860349E-1)[&rate=6.10940884598489E-4]:2.748353870895E-2,146[&rate=6.10940884598489E-4]:6.46929355345E-1)[&rate=6.10940884598489E-4]:4.975632790551E-3,16[&rate=6.10940884598489E-4]:2.617179335018E0)[&rate=6.10940884598489E-4]:5.627319958199E-2)[&rate=6.10940884598489E-4]:3.575931433511E-2)[&rate=6.10940884598489E-4]:3.941698799375E-1)[&rate=6.10940884598489E-4]:2.419408035895E-1)[&rate=6.10940884598489E-4]:8.173620269404E-2)[&rate=6.10940884598489E-4]:3.121352939699E-1,((32[&rate=6.10940884598489E-4]:2.592864345101E-2,((((53[&rate=6.10940884598489E-4]:8.278355448934E-1,((134[&rate=6.10940884598489E-4]:3.309423238546E-1,137[&rate=6.10940884598489E-4]:4.021752005668E-1)[&rate=6.10940884598489E-4]:1.004678023895E-2,133[&rate=6.10940884598489E-4]:3.711260903947E-1)[&rate=6.10940884598489E-4]:1.238788951467E0)[&rate=6.10940884598489E-4]:1.023087324664E-1,(((((12[&rate=6.10940884598489E-4]:1.507332708387E-1,5[&rate=6.10940884598489E-4]:1.123771064553E-1)[&rate=6.10940884598489E-4]:3.989459160736E-1,29[&rate=6.10940884598489E-4]:6.565285019809E-1)[&rate=6.10940884598489E-4]:4.190221731789E-1,103[&rate=6.10940884598489E-4]:8.42673962831E-1)[&rate=6.10940884598489E-4]:1.36817520685E0,52[&rate=6.10940884598489E-4]:5.465554351201E-1)[&rate=6.10940884598489E-4]:3.661179261081E-1,(((73[&rate=6.10940884598489E-4]:6.486018549257E-1,((81[&rate=6.10940884598489E-4]:2.262460498005E-1,80[&rate=6.10940884598489E-4]:2.262460498005E-1)[&rate=6.10940884598489E-4]:2.548619634575E-1,(82[&rate=6.10940884598489E-4]:2.819061370499E-1,((79[&rate=6.10940884598489E-4]:2.767414955974E-2,71[&rate=6.10940884598489E-4]:2.768892857092E-4)[&rate=6.10940884598489E-4]:2.089443029285E-1,(78[&rate=6.10940884598489E-4]:2.93190250087E-2,72[&rate=6.10940884598489E-4]:7.401216789385E-3)[&rate=6.10940884598489E-4]:2.072994274795E-1)[&rate=6.10940884598489E-4]:3.706850647955E-2)[&rate=6.10940884598489E-4]:2.156402323725E-1)[&rate=6.10940884598489E-4]:1.181787731746E-1)[&rate=6.10940884598489E-4]:4.755071926929E-2,77[&rate=6.10940884598489E-4]:6.906731221403E-1)[&rate=6.10940884598489E-4]:3.673734700818E-1,((74[&rate=6.10940884598489E-4]:5.776070853702E-1,(76[&rate=6.10940884598489E-4]:4.431585593732E-1,75[&rate=6.10940884598489E-4]:4.431585593732E-1)[&rate=6.10940884598489E-4]:1.34448525997E-1)[&rate=6.10940884598489E-4]:1.525995634495E-1,70[&rate=6.10940884598489E-4]:6.918504844362E-1)[&rate=6.10940884598489E-4]:3.333193954572E-1)[&rate=6.10940884598489E-4]:5.874136542521E-1)[&rate=6.10940884598489E-4]:2.566763744305E-2)[&rate=6.10940884598489E-4]:4.389703864633E-1,125[&rate=6.10940884598489E-4]:1.158732150162E0)[&rate=6.10940884598489E-4]:4.020595516544E-2,(68[&rate=6.10940884598489E-4]:4.283948487828E-1,(((59[&rate=6.10940884598489E-4]:1.646701628532E-1,((55[&rate=6.10940884598489E-4]:9.360992922382E-2,56[&rate=6.10940884598489E-4]:9.360992922382E-2)[&rate=6.10940884598489E-4]:5.948453549048E-2,(37[&rate=6.10940884598489E-4]:1.499427130694E-1,54[&rate=6.10940884598489E-4]:7.3439980829E-2)[&rate=6.10940884598489E-4]:4.959983907669E-2)[&rate=6.10940884598489E-4]:3.378976827284E-3)[&rate=6.10940884598489E-4]:6.49984244735E-2,58[&rate=6.10940884598489E-4]:2.487942703868E-1)[&rate=6.10940884598489E-4]:6.554134580832E-2,57[&rate=6.10940884598489E-4]:2.979421735721E-1)[&rate=6.10940884598489E-4]:1.823652435168E-1)[&rate=6.10940884598489E-4]:6.038765898778E-1)[&rate=6.10940884598489E-4]:4.263093494119E-1)[&rate=6.10940884598489E-4]:2.596442419491E-2,34[&rate=6.10940884598489E-4]:7.381087586501E-2)[&rate=6.10940884598489E-4]:4.620507106901E-2)[&rate=6.10940884598489E-4]:2.668297020403E-2);
tree STATE_9900000 [&joint=-20985.917615528375,lnP=-20985.917615528375] = [&R] (((33[&rate=5.521924596271877E-4]:5.221597318136E-2,(32[&rate=5.521924596271877E-4]:1.335042863079E-3,(((((124[&rate=5.521924596271877E-4]:3.608869821906E-1,122[&rate=5.521924596271877E-4]:3.636192226277E-1)[&rate=5.521924596271877E-4]:2.854118453207E-2,123[&rate=5.521924596271877E-4]:3.921604071598E-1)[&rate=5.521924596271877E-4]:3.762420777933E-1,67[&rate=5.521924596271877E-4]:2.671299346124E-1)[&rate=5.521924596271877E-4]:4.348537666659E-2,66[&rate=5.521924596271877E-4]:3.10615311279E-1)[&rate=5.521924596271877E-4]:1.59042916415E-2,(((((138[&rate=5.521924596271877E-4]:2.441660546859E-1,136[&rate=5.521924596271877E-4]:1.126592053707E-1)[&rate=5.521924596271877E-4]:6.735447395985E-1,135[&rate=5.521924596271877E-4]:7.177107942844E-1)[&rate=5.521924596271877E-4]:5.919429868048E-1,126[&rate=5.521924596271877E-4]:8.718964639248E-1)[&rate=5.521924596271877E-4]:5.561988627204E-1,119[&rate=5.521924596271877E-4]:2.213797849289E0)[&rate=5.521924596271877E-4]:3.876932356979E-2,120[&rate=5.521924596271877E-4]:2.1566767619E0)[&rate=5.521924596271877E-4]:1.068291423905E-1)[&rate=5.521924596271877E-4]:5.597469467917E-1)[&rate=5.521924596271877E-4]:4.540147826356E-2)[&rate=5.521924596271877E-4]:3.694533187975E-2,((((((((71[&rate=5.521924596271877E-4]:8.805155566237E-2,82[&rate=5.521924596271877E-4]:1.236679940185E-1)[&rate=5.521924596271877E-4]:9.688640797713E-2,((72[&rate=5.521924596271877E-4]:1.716789305585E-3,78[&rate=5.521924596271877E-4]:2.36345975249E-2)[&rate=5.521924596271877E-4]:1.368653637894E-1,79[&rate=5.521924596271877E-4]:1.604999613143E-1)[&rate=5.521924596271877E-4]:5.183526259921E-2)[&rate=5.521924596271877E-4]:2.711811377743E-2,(73[&rate=5.521924596271877E-4]:2.76830268363E-1,77[&rate=5.521924596271877E-4]:2.713508163083E-1)[&rate=5.521924596271877E-4]:3.718959738766E-3)[&rate=5.521924596271877E-4]:7.541932716661E-2,(81[&rate=5.521924596271877E-4]:3.64792102438E-2,80[&rate=5.521924596271877E-4]:3.64792102438E-2)[&rate=5.521924596271877E-4]:2.701742765315E-1)[&rate=5.521924596271877E-4]:7.254748397452E-1,((76[&rate=5.521924596271877E-4]:5.980829511994E-1,(70[&rate=5.521924596271877E-4]:4.126437673821E-1,74[&rate=5.521924596271877E-4]:4.509999317656E-1)[&rate=5.521924596271877E-4]:1.470830194339E-1)[&rate=5.521924596271877E-4]:1.714660825868E-1,75[&rate=5.521924596271877E-4]:7.695490337862E-1)[&rate=5.521924596271877E-4]:3.118943612274E-1)[&rate=5.521924596271877E-4]:4.377697367631E-1,(((134[&rate=5.521924596271877E-4]:6.664078582088E-1,133[&rate=5.521924596271877E-4]:6.9654484451E-1)[&rate=5.521924596271877E-4]:1.002298963678E-1,137[&rate=5.521924596271877E-4]:8.378706312889E-1)[&rate=5.521924596271877E-4]:7.411131544372E-1,(53[&rate=5.521924596271877E-4]:6.985021667445E-1,(52[&rate=5.521924596271877E-4]:6.035883513475E-1,(((12[&rate=5.521924596271877E-4]:1.367337444006E-1,5[&rate=5.521924596271877E-4]:9.837758001714E-2)[&rate=5.521924596271877E-4]:3.526034318191E-1,29[&rate=5.521924596271877E-4]:5.961864912883E-1)[&rate=5.521924596271877E-4]:1.18556687941E-1,103[&rate=5.521924596271877E-4]:4.818664669005E-1)[&rate=5.521924596271877E-4]:1.786015619008E0)[&rate=5.521924596271877E-4]:1.031105367084E-1)[&rate=5.521924596271877E-4]:5.730623160228E-2)[&rate=5.521924596271877E-4]:1.694167481772E-2)[&rate=5.521924596271877E-4]:3.705686255726E-1,125[&rate=5.521924596271877E-4]:9.32936185076E-1)[&rate=5.521924596271877E-4]:5.672275252135E-1,(68[&rate=5.521924596271877E-4]:7.625291301757E-1,(((55[&rate=5.521924596271877E-4]:5.675774282679E-1,((37[&rate=5.521924596271877E-4]:2.263112019247E-1,58[&rate=5.521924596271877E-4]:2.071855188646E-1)[&rate=5.521924596271877E-4]:6.973683553771E-2,(57[&rate=5.521924596271877E-4]:2.257814294189E-1,54[&rate=5.521924596271877E-4]:1.847978228616E-1)[&rate=5.521924596271877E-4]:3.474748236036E-2)[&rate=5.521924596271877E-4]:3.179774782374E-1)[&rate=5.521924596271877E-4]:2.974368688444E-2,56[&rate=5.521924596271877E-4]:5.973211151524E-1)[&rate=5.521924596271877E-4]:6.155851126243E-2,59[&rate=5.521924596271877E-4]:6.670763477264E-1)[&rate=5.521924596271877E-4]:1.446331103182E-1)[&rate=5.521924596271877E-4]:5.709679134471E-1)[&rate=5.521924596271877E-4]:1.828369540051E-1)[&rate=5.521924596271877E-4]:9.898166065667E-3,(34[&rate=5.521924596271877E-4]:3.833762292158E-2,(((36[&rate=5.521924596271877E-4]:2.477345495953E-1,35[&rate=5.521924596271877E-4]:2.011592071295E-1)[&rate=5.521924596271877E-4]:1.531223297336E-1,(((128[&rate=5.521924596271877E-4]:1.383344845149E0,((69[&rate=5.521924596271877E-4]:7.326262907986E-1,(118[&rate=5.521924596271877E-4]:7.037979004345E-1,((130[&rate=5.521924596271877E-4]:1.110098779284E-1,131[&rate=5.521924596271877E-4]:1.137496039558E-1)[&rate=5.521924596271877E-4]:1.397614217853E-1,(129[&rate=5.521924596271877E-4]:1.988152882575E-1,132[&rate=5.521924596271877E-4]:2.015550142849E-1)[&rate=5.521924596271877E-4]:5.195601145619E-2)[&rate=5.521924596271877E-4]:3.160402993508E-1)[&rate=5.521924596271877E-4]:1.786948625448E-2)[&rate=5.521924596271877E-4]:7.40098802691E-1,(((60[&rate=5.521924596271877E-4]:1.050639808066E-1,(64[&rate=5.521924596271877E-4]:1.619011036203E-1,62[&rate=5.521924596271877E-4]:2.029969940313E-1)[&rate=5.521924596271877E-4]:9.384780869296E-2)[&rate=5.521924596271877E-4]:2.513486681111E-1,65[&rate=5.521924596271877E-4]:3.564126489177E-1)[&rate=5.521924596271877E-4]:2.419805571006E-1,(63[&rate=5.521924596271877E-4]:1.636210249142E-1,61[&rate=5.521924596271877E-4]:2.047169153252E-1)[&rate=5.521924596271877E-4]:5.854571126109E-1)[&rate=5.521924596271877E-4]:6.715921614439E-1)[&rate=5.521924596271877E-4]:6.130468316598E-2)[&rate=5.521924596271877E-4]:3.671214666821E-1,(44[&rate=5.521924596271877E-4]:6.59788484252E-1,((((42[&rate=5.521924596271877E-4]:3.42819721839E-1,(41[&rate=5.521924596271877E-4]:3.058049192153E-1,48[&rate=5.521924596271877E-4]:3.495207662097E-1)[&rate=5.521924596271877E-4]:3.15503217495E-2)[&rate=5.521924596271877E-4]:1.496381198612E-1,(46[&rate=5.521924596271877E-4]:4.928336741927E-1,43[&rate=5.521924596271877E-4]:4.928336741927E-1)[&rate=5.521924596271877E-4]:4.880449537621E-2)[&rate=5.521924596271877E-4]:7.366562817065E-2,(47[&rate=5.521924596271877E-4]:2.497359092737E-1,51[&rate=5.521924596271877E-4]:2.224135049022E-1)[&rate=5.521924596271877E-4]:3.655678884659E-1)[&rate=5.521924596271877E-4]:1.627663947571E-2,(45[&rate=5.521924596271877E-4]:6.22801681872E-1,(49[&rate=5.521924596271877E-4]:4.401117862325E-1,50[&rate=5.521924596271877E-4]:4.401117862325E-1)[&rate=5.521924596271877E-4]:1.580997317052E-1)[&rate=5.521924596271877E-4]:5.820340318849E-4)[&rate=5.521924596271877E-4]:3.367252791091E-2)[&rate=5.521924596271877E-4]:3.200138557246E-1)[&rate=5.521924596271877E-4]:8.493482218469E-2,(121[&rate=5.521924596271877E-4]:2.156032857827E0,127[&rate=5.521924596271877E-4]:2.597128748238E0)[&rate=5.521924596271877E-4]:2.766285501609E-1)[&rate=5.521924596271877E-4]:4.764752613525E-2)[&rate=5.521924596271877E-4]:4.777125465001E-1,(((94[&rate=5.521924596271877E-4]:6.282470580523E-1,(40[&rate=5.521924596271877E-4]:5.514105111585E-1,((((16[&rate=5.521924596271877E-4]:2.577924700656E0,39[&rate=5.521924596271877E-4]:4.924317745389E-1)[&rate=5.521924596271877E-4]:2.7822436692E-2,97[&rate=5.521924596271877E-4]:4.492159598647E-1)[&rate=5.521924596271877E-4]:8.446395460608E-3,((((((((110[&rate=5.521924596271877E-4]:4.782935359179E-1,105[&rate=5.521924596271877E-4]:4.563757276988E-1)[&rate=5.521924596271877E-4]:1.797443521871E-1,(((112[&rate=5.521924596271877E-4]:5.834679218676E-1,113[&rate=5.521924596271877E-4]:5.834679218676E-1)[&rate=5.521924596271877E-4]:6.716628372781E-3,((14[&rate=5.521924596271877E-4]:4.413390362869E-1,(30[&rate=5.521924596271877E-4]:3.488173782134E-1,4[&rate=5.521924596271877E-4]:1.762146384874E-1)[&rate=5.521924596271877E-4]:2.075901512244E-1)[&rate=5.521924596271877E-4]:1.184979019324E-1,9[&rate=5.521924596271877E-4]:5.516177601372E-1)[&rate=5.521924596271877E-4]:3.034761202107E-2)[&rate=5.521924596271877E-4]:2.070225649948E-2,117[&rate=5.521924596271877E-4]:6.136265327674E-1)[&rate=5.521924596271877E-4]:5.263053341981E-2)[&rate=5.521924596271877E-4]:5.373450575603E-1,(((148[&rate=5.521924596271877E-4]:1.948224699225E-1,143[&rate=5.521924596271877E-4]:1.920827438951E-1)[&rate=5.521924596271877E-4]:3.390385217301E-1,((((139[&rate=5.521924596271877E-4]:6.059283185078E-1,111[&rate=5.521924596271877E-4]:4.305858527544E-1)[&rate=5.521924596271877E-4]:1.555079132513E-2,106[&rate=5.521924596271877E-4]:4.296982879152E-1)[&rate=5.521924596271877E-4]:1.270501895928E-2,104[&rate=5.521924596271877E-4]:4.424033068745E-1)[&rate=5.521924596271877E-4]:1.102507925492E-1,116[&rate=5.521924596271877E-4]:4.923801268209E-1)[&rate=5.521924596271877E-4]:3.124700448015E-3)[&rate=5.521924596271877E-4]:1.639565495912E-1,(((107[&rate=5.521924596271877E-4]:2.437094072913E-1,108[&rate=5.521924596271877E-4]:2.40969681264E-1)[&rate=5.521924596271877E-4]:2.585689359396E-1,(109[&rate=5.521924596271877E-4]:4.571350029352E-1,114[&rate=5.521924596271877E-4]:3.776829481407E-1)[&rate=5.521924596271877E-4]:6.432142248747E-2)[&rate=5.521924596271877E-4]:1.191205132601E-1,(115[&rate=5.521924596271877E-4]:5.172426624345E-1,(19[&rate=5.521924596271877E-4]:4.092353288567E-1,13[&rate=5.521924596271877E-4]:3.70879164473E-1)[&rate=5.521924596271877E-4]:2.285552787834E-1)[&rate=5.521924596271877E-4]:4.388222145377E-2)[&rate=5.521924596271877E-4]:9.833649297185E-2)[&rate=5.521924596271877E-4]:4.59209240038E-1)[&rate=5.521924596271877E-4]:6.267392267473E-2,((24[&rate=5.521924596271877E-4]:8.703818892717E-1,(((17[&rate=5.521924596271877E-4]:4.539360448747E-1,21[&rate=5.521924596271877E-4]:4.840730311761E-1)[&rate=5.521924596271877E-4]:3.971392090234E-2,28[&rate=5.521924596271877E-4]:5.484444863249E-1)[&rate=5.521924596271877E-4]:2.724556264953E-1,1[&rate=5.521924596271877E-4]:3.459874295727E-2)[&rate=5.521924596271877E-4]:5.496122850621E-2)[&rate=5.521924596271877E-4]:3.467687133829E-1,(102[&rate=5.521924596271877E-4]:3.618036818844E-2,((23[&rate=5.521924596271877E-4]:5.561079731521E-1,(20[&rate=5.521924596271877E-4]:4.396656405661E-1,25[&rate=5.521924596271877E-4]:4.588437227578E-1)[&rate=5.521924596271877E-4]:1.082231545039E-1)[&rate=5.521924596271877E-4]:5.911715765155E-2,(140[&rate=5.521924596271877E-4]:4.352009497072E-1,11[&rate=5.521924596271877E-4]:4.543790318989E-1)[&rate=5.521924596271877E-4]:7.591459205553E-2)[&rate=5.521924596271877E-4]:5.716401688915E-1)[&rate=5.521924596271877E-4]:1.932639884981E-2)[&rate=5.521924596271877E-4]:1.340569506169E-1)[&rate=5.521924596271877E-4]:1.351756037867E-1,(((145[&rate=5.521924596271877E-4]:4.399066934269E-1,144[&rate=5.521924596271877E-4]:4.34427241372E-1)[&rate=5.521924596271877E-4]:1.029254184901E-1,141[&rate=5.521924596271877E-4]:5.400923858894E-1)[&rate=5.521924596271877E-4]:1.078968184522E-1,142[&rate=5.521924596271877E-4]:6.507289303692E-1)[&rate=5.521924596271877E-4]:9.205857335384E-1)[&rate=5.521924596271877E-4]:3.383835283825E-1,((3[&rate=5.521924596271877E-4]:5.569962161597E-1,(6[&rate=5.521924596271877E-4]:5.584569264721E-1,(18[&rate=5.521924596271877E-4]:5.782660617578E-1,(10[&rate=5.521924596271877E-4]:4.293858578929E-1,15[&rate=5.521924596271877E-4]:4.677420222763E-1)[&rate=5.521924596271877E-4]:1.023048613992E-1)[&rate=5.521924596271877E-4]:4.320456334439E-2)[&rate=5.521924596271877E-4]:5.059408420805E-2)[&rate=5.521924596271877E-4]:4.672633226141E-1,((89[&rate=5.521924596271877E-4]:4.436090571577E-2,88[&rate=5.521924596271877E-4]:3.066227557875E-2)[&rate=5.521924596271877E-4]:3.058913832552E-1,(((92[&rate=5.521924596271877E-4]:1.696752263687E-1,(91[&rate=5.521924596271877E-4]:3.97924917622E-2,90[&rate=5.521924596271877E-4]:3.97924917622E-2)[&rate=5.521924596271877E-4]:1.298827346065E-1)[&rate=5.521924596271877E-4]:5.52954267708E-2,(85[&rate=5.521924596271877E-4]:1.579237994517E-1,((84[&rate=5.521924596271877E-4]:1.033533707731E-1,93[&rate=5.521924596271877E-4]:1.170520009101E-1)[&rate=5.521924596271877E-4]:4.674598950593E-2,(83[&rate=5.521924596271877E-4]:1.311597720248E-1,86[&rate=5.521924596271877E-4]:1.311597720248E-1)[&rate=5.521924596271877E-4]:1.893958825415E-2)[&rate=5.521924596271877E-4]:7.82443917267E-3)[&rate=5.521924596271877E-4]:5.334822355082E-2)[&rate=5.521924596271877E-4]:1.590059765001E-2,87[&rate=5.521924596271877E-4]:2.271726206525E-1)[&rate=5.521924596271877E-4]:1.093810381814E-1)[&rate=5.521924596271877E-4]:1.227431907337E0)[&rate=5.521924596271877E-4]:6.361235850231E-1)[&rate=5.521924596271877E-4]:6.188972166717E-1,101[&rate=5.521924596271877E-4]:1.276540614441E0)[&rate=5.521924596271877E-4]:1.818062255569E-1,147[&rate=5.521924596271877E-4]:5.425597301845E-1)[&rate=5.521924596271877E-4]:4.351792568733E-2)[&rate=5.521924596271877E-4]:1.513101119929E-2,(146[&rate=5.521924596271877E-4]:6.478136564237E-1,(2[&rate=5.521924596271877E-4]:5.643564320999E-1,((22[&rate=5.521924596271877E-4]:7.14939420588E-2,27[&rate=5.521924596271877E-4]:8.793229822317E-2)[&rate=5.521924596271877E-4]:5.016899900201E-1,((26[&rate=5.521924596271877E-4]:5.420623778434E-1,(7[&rate=5.521924596271877E-4]:1.991548246157E-1,8[&rate=5.521924596271877E-4]:1.991548246157E-1)[&rate=5.521924596271877E-4]:2.360582381592E-1)[&rate=5.521924596271877E-4]:3.531972972718E-2,31[&rate=5.521924596271877E-4]:6.212177240089E-1)[&rate=5.521924596271877E-4]:6.760728618001E-3)[&rate=5.521924596271877E-4]:1.63775239747E-1)[&rate=5.521924596271877E-4]:1.919964447918E0)[&rate=5.521924596271877E-4]:1.623654070208E-2)[&rate=5.521924596271877E-4]:7.578893267707E-3)[&rate=5.521924596271877E-4]:2.219173815081E-2)[&rate=5.521924596271877E-4]:1.101360202366E-2,((96[&rate=5.521924596271877E-4]:3.718452571095E-1,99[&rate=5.521924596271877E-4]:4.073643827923E-1)[&rate=5.521924596271877E-4]:2.917332176937E-1,((100[&rate=5.521924596271877E-4]:9.484233240406E-2,95[&rate=5.521924596271877E-4]:1.795417859561E-1)[&rate=5.521924596271877E-4]:4.88246613953E-1,98[&rate=5.521924596271877E-4]:6.568594381604E-1)[&rate=5.521924596271877E-4]:2.038023882841E-2)[&rate=5.521924596271877E-4]:3.57914748905E-2)[&rate=5.521924596271877E-4]:3.229731945994E-1,38[&rate=5.521924596271877E-4]:8.392830350033E-1)[&rate=5.521924596271877E-4]:5.950764948753E-1)[&rate=5.521924596271877E-4]:6.935723818851E-2)[&rate=5.521924596271877E-4]:7.716020436956E-2);
tree STATE_9990000 [&joint=-20975.05073982503,lnP=-20975.05073982503] = [&R] (((((((35[&rate=5.173650156694177E-4]:1.0718261114E-1,((121[&rate=5.173650156694177E-4]:1.78429403973E0,127[&rate=5.173650156694177E-4]:2.225389930141E0)[&rate=5.173650156694177E-4]:3.169297947247E-1,36[&rate=5.173650156694177E-4]:2.177177966048E-2)[&rate=5.173650156694177E-4]:1.319861739453E-1)[&rate=5.173650156694177E-4]:3.195879502193E-2,((128[&rate=5.173650156694177E-4]:1.038404080914E0,((((60[&rate=5.173650156694177E-4]:1.593430332936E-1,64[&rate=5.173650156694177E-4]:3.100279648003E-1)[&rate=5.173650156694177E-4]:3.161992762003E-2,62[&rate=5.173650156694177E-4]:3.827437828313E-1)[&rate=5.173650156694177E-4]:3.092863706319E-3,65[&rate=5.173650156694177E-4]:1.940558246199E-1)[&rate=5.173650156694177E-4]:2.858450534157E-1,(63[&rate=5.173650156694177E-4]:1.457544903355E-1,61[&rate=5.173650156694177E-4]:1.868503807465E-1)[&rate=5.173650156694177E-4]:4.848313192068E-1)[&rate=5.173650156694177E-4]:5.06448408358E-1)[&rate=5.173650156694177E-4]:4.010001162885E-1,((((131[&rate=5.173650156694177E-4]:2.036180995155E-1,130[&rate=5.173650156694177E-4]:2.008783734882E-1)[&rate=5.173650156694177E-4]:3.262051715262E-2,(132[&rate=5.173650156694177E-4]:1.031758442169E-1,129[&rate=5.173650156694177E-4]:1.004361181896E-1)[&rate=5.173650156694177E-4]:1.330627724512E-1)[&rate=5.173650156694177E-4]:9.322771598729E-1,118[&rate=5.173650156694177E-4]:1.302762351884E0)[&rate=5.173650156694177E-4]:3.91187248992E-2,69[&rate=5.173650156694177E-4]:1.352839980892E0)[&rate=5.173650156694177E-4]:2.37249147817E-1)[&rate=5.173650156694177E-4]:2.28504332247E-1)[&rate=5.173650156694177E-4]:2.487264716485E-2,(45[&rate=5.173650156694177E-4]:7.438754428565E-1,((((49[&rate=5.173650156694177E-4]:3.765815280841E-1,50[&rate=5.173650156694177E-4]:3.765815280841E-1)[&rate=5.173650156694177E-4]:2.842405755059E-1,(44[&rate=5.173650156694177E-4]:4.098092151779E-1,47[&rate=5.173650156694177E-4]:4.152736960522E-1)[&rate=5.173650156694177E-4]:2.783352927836E-1)[&rate=5.173650156694177E-4]:7.307114773098E-3,(((41[&rate=5.173650156694177E-4]:3.203153149538E-1,48[&rate=5.173650156694177E-4]:3.640311619482E-1)[&rate=5.173650156694177E-4]:2.829139851399E-3,42[&rate=5.173650156694177E-4]:3.286089356794E-1)[&rate=5.173650156694177E-4]:1.99480948907E-2,(46[&rate=5.173650156694177E-4]:3.910902358E-1,43[&rate=5.173650156694177E-4]:3.910902358E-1)[&rate=5.173650156694177E-4]:6.647122638839E-3)[&rate=5.173650156694177E-4]:3.031787451701E-1)[&rate=5.173650156694177E-4]:4.473082949344E-2,51[&rate=5.173650156694177E-4]:7.183245287309E-1)[&rate=5.173650156694177E-4]:6.425231065533E-3)[&rate=5.173650156694177E-4]:1.755095214666E-1)[&rate=5.173650156694177E-4]:3.735552628791E-1,((((39[&rate=5.173650156694177E-4]:6.019389033481E-1,16[&rate=5.173650156694177E-4]:2.687431829465E0)[&rate=5.173650156694177E-4]:4.059199615963E-2,146[&rate=5.173650156694177E-4]:7.627494787426E-1)[&rate=5.173650156694177E-4]:5.597775478316E-2,((((98[&rate=5.173650156694177E-4]:6.704189873892E-1,97[&rate=5.173650156694177E-4]:4.709654354767E-1)[&rate=5.173650156694177E-4]:4.492475127694E-2,(95[&rate=5.173650156694177E-4]:5.334551669858E-1,(100[&rate=5.173650156694177E-4]:3.321019952209E-1,94[&rate=5.173650156694177E-4]:3.321019952209E-1)[&rate=5.173650156694177E-4]:1.166537182129E-1)[&rate=5.173650156694177E-4]:1.928175334291E-1)[&rate=5.173650156694177E-4]:4.721223491848E-2,(99[&rate=5.173650156694177E-4]:5.749147334073E-1,96[&rate=5.173650156694177E-4]:5.393956077244E-1)[&rate=5.173650156694177E-4]:2.094991636746E-1)[&rate=5.173650156694177E-4]:1.455698123184E-2,(((2[&rate=5.173650156694177E-4]:9.839331649083E-1,(((22[&rate=5.173650156694177E-4]:4.850922093077E-1,27[&rate=5.173650156694177E-4]:5.015305654721E-1)[&rate=5.173650156694177E-4]:2.321156937778E-1,31[&rate=5.173650156694177E-4]:7.720024236336E-1)[&rate=5.173650156694177E-4]:2.735330239836E-1,((7[&rate=5.173650156694177E-4]:4.769072698876E-1,8[&rate=5.173650156694177E-4]:4.769072698876E-1)[&rate=5.173650156694177E-4]:2.878453113202E-1,26[&rate=5.173650156694177E-4]:8.716018962764E-1)[&rate=5.173650156694177E-4]:1.300979349024E-1)[&rate=5.173650156694177E-4]:1.657949775652E-1)[&rate=5.173650156694177E-4]:1.575072087367E0,((((((10[&rate=5.173650156694177E-4]:5.956771410605E-1,15[&rate=5.173650156694177E-4]:6.34033305444E-1)[&rate=5.173650156694177E-4]:1.078464536164E-1,6[&rate=5.173650156694177E-4]:6.870852385126E-1)[&rate=5.173650156694177E-4]:2.490207004434E-1,(3[&rate=5.173650156694177E-4]:5.991989130481E-1,18[&rate=5.173650156694177E-4]:7.142674061987E-1)[&rate=5.173650156694177E-4]:2.848522313874E-1)[&rate=5.173650156694177E-4]:7.929847078936E-1,((((((105[&rate=5.173650156694177E-4]:7.39754550491E-1,110[&rate=5.173650156694177E-4]:7.616723587101E-1)[&rate=5.173650156694177E-4]:2.799405157773E-2,113[&rate=5.173650156694177E-4]:7.951458623426E-1)[&rate=5.173650156694177E-4]:1.806963450649E-1,((112[&rate=5.173650156694177E-4]:6.451979528427E-1,(14[&rate=5.173650156694177E-4]:4.482809242607E-1,(30[&rate=5.173650156694177E-4]:2.139791548436E-1,4[&rate=5.173650156694177E-4]:4.137641511762E-2)[&rate=5.173650156694177E-4]:3.493702625679E-1)[&rate=5.173650156694177E-4]:1.96917028582E-1)[&rate=5.173650156694177E-4]:2.095530435207E-1,(117[&rate=5.173650156694177E-4]:7.169462734813E-1,9[&rate=5.173650156694177E-4]:7.059873693716E-1)[&rate=5.173650156694177E-4]:1.405444489098E-1)[&rate=5.173650156694177E-4]:1.210912110439E-1)[&rate=5.173650156694177E-4]:1.431734464448E-1,(((115[&rate=5.173650156694177E-4]:6.516549373684E-1,(19[&rate=5.173650156694177E-4]:5.828580273081E-1,13[&rate=5.173650156694177E-4]:5.445018629244E-1)[&rate=5.173650156694177E-4]:1.893448552658E-1)[&rate=5.173650156694177E-4]:1.064915015308E-2,((107[&rate=5.173650156694177E-4]:3.991255318003E-1,108[&rate=5.173650156694177E-4]:3.96385805773E-1)[&rate=5.173650156694177E-4]:1.153923299203E-1,(114[&rate=5.173650156694177E-4]:2.858667788432E-1,109[&rate=5.173650156694177E-4]:3.653188336377E-1)[&rate=5.173650156694177E-4]:1.683771102746E-1)[&rate=5.173650156694177E-4]:2.080601984037E-1)[&rate=5.173650156694177E-4]:2.386857400088E-1,((148[&rate=5.173650156694177E-4]:3.706125348955E-1,143[&rate=5.173650156694177E-4]:3.678728088681E-1)[&rate=5.173650156694177E-4]:4.672082240764E-1,((104[&rate=5.173650156694177E-4]:5.634573072429E-1,(139[&rate=5.173650156694177E-4]:5.853253955051E-1,(111[&rate=5.173650156694177E-4]:1.068728088797E-1,106[&rate=5.173650156694177E-4]:9.04344527153E-2)[&rate=5.173650156694177E-4]:3.03110120872E-1)[&rate=5.173650156694177E-4]:1.699127336556E-1)[&rate=5.173650156694177E-4]:1.898882683356E-1,116[&rate=5.173650156694177E-4]:6.930716029757E-1)[&rate=5.173650156694177E-4]:1.063929916125E-1)[&rate=5.173650156694177E-4]:1.015252329421E-1)[&rate=5.173650156694177E-4]:1.358340455E-1)[&rate=5.173650156694177E-4]:3.185380144367E-1,((((141[&rate=5.173650156694177E-4]:2.189967462912E-2,145[&rate=5.173650156694177E-4]:2.46394006567E-2)[&rate=5.173650156694177E-4]:9.053089698245E-2,144[&rate=5.173650156694177E-4]:1.096908455842E-1)[&rate=5.173650156694177E-4]:1.512660578772E-1,142[&rate=5.173650156694177E-4]:2.664363555163E-1)[&rate=5.173650156694177E-4]:1.33729362277E0,((102[&rate=5.173650156694177E-4]:2.442032845061E-1,((24[&rate=5.173650156694177E-4]:8.610067338772E-1,17[&rate=5.173650156694177E-4]:8.116916653841E-1)[&rate=5.173650156694177E-4]:1.714566461682E-1,(1[&rate=5.173650156694177E-4]:4.527931038388E-2,(28[&rate=5.173650156694177E-4]:8.16497012289E-1,21[&rate=5.173650156694177E-4]:7.918394780426E-1)[&rate=5.173650156694177E-4]:1.508366795779E-2)[&rate=5.173650156694177E-4]:2.063621518533E-1)[&rate=5.173650156694177E-4]:3.733837400771E-1)[&rate=5.173650156694177E-4]:7.656941877018E-2,((11[&rate=5.173650156694177E-4]:7.472059963028E-1,140[&rate=5.173650156694177E-4]:7.280279141111E-1)[&rate=5.173650156694177E-4]:2.231298319678E-1,(23[&rate=5.173650156694177E-4]:9.987631135488E-1,(20[&rate=5.173650156694177E-4]:6.677381258178E-1,25[&rate=5.173650156694177E-4]:6.869162080095E-1)[&rate=5.173650156694177E-4]:3.22805809649E-1)[&rate=5.173650156694177E-4]:5.65042215711E-2)[&rate=5.173650156694177E-4]:4.161902996631E-1)[&rate=5.173650156694177E-4]:3.63819325442E-2)[&rate=5.173650156694177E-4]:6.426429728932E-3)[&rate=5.173650156694177E-4]:2.374400169518E-1,((89[&rate=5.173650156694177E-4]:1.246377289372E-1,88[&rate=5.173650156694177E-4]:1.109390988002E-1)[&rate=5.173650156694177E-4]:1.006067114825E0,((((83[&rate=5.173650156694177E-4]:2.765888729435E-2,86[&rate=5.173650156694177E-4]:2.765888729435E-2)[&rate=5.173650156694177E-4]:1.2846581673E-1,((84[&rate=5.173650156694177E-4]:2.410109980651E-2,93[&rate=5.173650156694177E-4]:3.779972994353E-2)[&rate=5.173650156694177E-4]:1.057965678134E-1,85[&rate=5.173650156694177E-4]:1.298976676199E-1)[&rate=5.173650156694177E-4]:2.622703640449E-2)[&rate=5.173650156694177E-4]:1.19535306333E-2,(92[&rate=5.173650156694177E-4]:6.372490660857E-2,(91[&rate=5.173650156694177E-4]:1.291209902438E-2,90[&rate=5.173650156694177E-4]:1.291209902438E-2)[&rate=5.173650156694177E-4]:5.081280758419E-2)[&rate=5.173650156694177E-4]:1.180519581861E-1)[&rate=5.173650156694177E-4]:8.299491475284E-2,87[&rate=5.173650156694177E-4]:2.510731494105E-1)[&rate=5.173650156694177E-4]:8.659330642145E-1)[&rate=5.173650156694177E-4]:1.021001170246E0)[&rate=5.173650156694177E-4]:7.875449585519E-2)[&rate=5.173650156694177E-4]:6.230728701686E-1,101[&rate=5.173650156694177E-4]:1.29736899647E0)[&rate=5.173650156694177E-4]:2.0189965918E-1,147[&rate=5.173650156694177E-4]:5.834815458367E-1)[&rate=5.173650156694177E-4]:7.617495278903E-2)[&rate=5.173650156694177E-4]:3.347928329119E-2,40[&rate=5.173650156694177E-4]:6.357587327366E-1)[&rate=5.173650156694177E-4]:1.293892153356E-2)[&rate=5.173650156694177E-4]:4.981100002068E-2)[&rate=5.173650156694177E-4]:7.867469614966E-2,38[&rate=5.173650156694177E-4]:7.088773395115E-1)[&rate=5.173650156694177E-4]:4.310574232099E-1)[&rate=5.173650156694177E-4]:1.676513846176E-1,(((((133[&rate=5.173650156694177E-4]:7.07597548448E-1,(134[&rate=5.173650156694177E-4]:3.6693091765E-1,137[&rate=5.173650156694177E-4]:4.381637943622E-1)[&rate=5.173650156694177E-4]:3.105296444968E-1)[&rate=5.173650156694177E-4]:6.387996805702E-1,(52[&rate=5.173650156694177E-4]:5.348366026433E-1,(((12[&rate=5.173650156694177E-4]:2.453922956743E-1,5[&rate=5.173650156694177E-4]:2.070361312908E-1)[&rate=5.173650156694177E-4]:3.648265848022E-1,29[&rate=5.173650156694177E-4]:7.170681955451E-1)[&rate=5.173650156694177E-4]:3.4162886576E-1,103[&rate=5.173650156694177E-4]:8.258203489763E-1)[&rate=5.173650156694177E-4]:1.373309988228E0)[&rate=5.173650156694177E-4]:3.7677850718E-2)[&rate=5.173650156694177E-4]:1.178546972117E-1,(53[&rate=5.173650156694177E-4]:5.778520042343E-1,(((77[&rate=5.173650156694177E-4]:6.478539864737E-1,((81[&rate=5.173650156694177E-4]:7.559969496965E-2,80[&rate=5.173650156694177E-4]:7.559969496965E-2)[&rate=5.173650156694177E-4]:4.922439442623E-1,73[&rate=5.173650156694177E-4]:6.17158707725E-1)[&rate=5.173650156694177E-4]:3.617473080335E-2)[&rate=5.173650156694177E-4]:4.509602067838E-2,(82[&rate=5.173650156694177E-4]:3.720794749262E-1,((78[&rate=5.173650156694177E-4]:9.504078216351E-2,72[&rate=5.173650156694177E-4]:7.31229739442E-2)[&rate=5.173650156694177E-4]:2.660958293002E-1,(71[&rate=5.173650156694177E-4]:2.657539788855E-1,79[&rate=5.173650156694177E-4]:2.931512391595E-1)[&rate=5.173650156694177E-4]:6.798537230417E-2)[&rate=5.173650156694177E-4]:2.723685380497E-3)[&rate=5.173650156694177E-4]:2.934732719518E-1)[&rate=5.173650156694177E-4]:4.137905623201E-2,(((70[&rate=5.173650156694177E-4]:2.960695495567E-1,76[&rate=5.173650156694177E-4]:3.344257139401E-1)[&rate=5.173650156694177E-4]:1.303363286013E-3,74[&rate=5.173650156694177E-4]:3.357290772261E-1)[&rate=5.173650156694177E-4]:3.554928255219E-1,75[&rate=5.173650156694177E-4]:6.91221902748E-1)[&rate=5.173650156694177E-4]:4.858661269077E-2)[&rate=5.173650156694177E-4]:5.845065474077E-1)[&rate=5.173650156694177E-4]:1.043204250273E-1)[&rate=5.173650156694177E-4]:1.862210835548E-1,125[&rate=5.173650156694177E-4]:6.580109991552E-1)[&rate=5.173650156694177E-4]:3.523595818786E-1,(68[&rate=5.173650156694177E-4]:6.015625160083E-1,(((55[&rate=5.173650156694177E-4]:1.971012657532E-1,56[&rate=5.173650156694177E-4]:1.971012657532E-1)[&rate=5.173650156694177E-4]:7.329397055949E-2,(((59[&rate=5.173650156694177E-4]:1.096615750092E-1,37[&rate=5.173650156694177E-4]:1.479129411294E-1)[&rate=5.173650156694177E-4]:8.427139065433E-2,58[&rate=5.173650156694177E-4]:2.130586487236E-1)[&rate=5.173650156694177E-4]:6.766920414354E-2,54[&rate=5.173650156694177E-4]:2.233508036868E-1)[&rate=5.173650156694177E-4]:1.698978781721E-2)[&rate=5.173650156694177E-4]:3.752955912132E-2,57[&rate=5.173650156694177E-4]:3.188537571827E-1)[&rate=5.173650156694177E-4]:3.346213271316E-1)[&rate=5.173650156694177E-4]:2.421413983588E-1)[&rate=5.173650156694177E-4]:4.092374242287E-1)[&rate=5.173650156694177E-4]:6.904364142168E-2,((((126[&rate=5.173650156694177E-4]:1.196183242737E0,((138[&rate=5.173650156694177E-4]:1.76233360527E-1,136[&rate=5.173650156694177E-4]:4.472651121181E-2)[&rate=5.173650156694177E-4]:3.429905313488E-1,135[&rate=5.173650156694177E-4]:3.192238918758E-1)[&rate=5.173650156694177E-4]:1.314716668026E0)[&rate=5.173650156694177E-4]:3.311254978192E-2,(120[&rate=5.173650156694177E-4]:1.639392591042E0,119[&rate=5.173650156694177E-4]:1.735283002001E0)[&rate=5.173650156694177E-4]:2.797153131621E-1)[&rate=5.173650156694177E-4]:3.325767653346E-1,66[&rate=5.173650156694177E-4]:3.146983681688E-1)[&rate=5.173650156694177E-4]:1.214218074959E-1,((122[&rate=5.173650156694177E-4]:2.213537576337E-1,(124[&rate=5.173650156694177E-4]:1.172023042958E-1,123[&rate=5.173650156694177E-4]:1.199345447329E-1)[&rate=5.173650156694177E-4]:1.014192129008E-1)[&rate=5.173650156694177E-4]:4.951807931297E-1,67[&rate=5.173650156694177E-4]:2.152620004227E-1)[&rate=5.173650156694177E-4]:2.20858175242E-1)[&rate=5.173650156694177E-4]:3.381441665805E-1)[&rate=5.173650156694177E-4]:1.397243819828E-1,(33[&rate=5.173650156694177E-4]:2.175406319497E-2,(34[&rate=5.173650156694177E-4]:2.600267157494E-2,32[&rate=5.173650156694177E-4]:4.08486335585E-3)[&rate=5.173650156694177E-4]:1.21897477844E-2)[&rate=5.173650156694177E-4]:1.278260623856E-2);
tree STATE_10080000 [&joint=-20988.984308242318,lnP=-20988.984308242318] = [&R] ((32[&rate=5.67176487482042E-4]:4.271262257944E-4,(34[&rate=5.67176487482042E-4]:1.1082426402E-3,(((((127[&rate=5.67176487482042E-4]:2.429044725762E0,121[&rate=5.67176487482042E-4]:1.987948835351E0)[&rate=5.67176487482042E-4]:2.047605830343E-1,(36[&rate=5.67176487482042E-4]:4.673792250522E-2,35[&rate=5.67176487482042E-4]:1.625800394609E-4)[&rate=5.67176487482042E-4]:6.651944108605E-2)[&rate=5.67176487482042E-4]:4.646557447073E-1,(((((132[&rate=5.67176487482042E-4]:2.995818669985E-1,((130[&rate=5.67176487482042E-4]:2.009158857977E-1,131[&rate=5.67176487482042E-4]:2.036556118251E-1)[&rate=5.67176487482042E-4]:8.521278650561E-2,129[&rate=5.67176487482042E-4]:2.861286723033E-1)[&rate=5.67176487482042E-4]:1.071346866782E-2)[&rate=5.67176487482042E-4]:3.244423264039E-1,118[&rate=5.67176487482042E-4]:7.58270768745E-1)[&rate=5.67176487482042E-4]:4.357501410125E-2,69[&rate=5.67176487482042E-4]:8.128046869559E-1)[&rate=5.67176487482042E-4]:1.278726218331E0,(128[&rate=5.67176487482042E-4]:1.782007376932E0,((62[&rate=5.67176487482042E-4]:4.600338622336E-1,((65[&rate=5.67176487482042E-4]:2.215063457007E-1,60[&rate=5.67176487482042E-4]:2.215063457007E-1)[&rate=5.67176487482042E-4]:5.255479241046E-3,64[&rate=5.67176487482042E-4]:3.774467564484E-1)[&rate=5.67176487482042E-4]:4.149121537419E-2)[&rate=5.67176487482042E-4]:8.3123110846E-1,(63[&rate=5.67176487482042E-4]:4.502251205753E-1,61[&rate=5.67176487482042E-4]:4.913210109864E-1)[&rate=5.67176487482042E-4]:7.999439597073E-1)[&rate=5.67176487482042E-4]:6.304684336357E-1)[&rate=5.67176487482042E-4]:1.588385968483E-1)[&rate=5.67176487482042E-4]:4.481024365007E-3,((((46[&rate=5.67176487482042E-4]:6.567146183965E-1,43[&rate=5.67176487482042E-4]:6.567146183965E-1)[&rate=5.67176487482042E-4]:4.28209601249E-2,((48[&rate=5.67176487482042E-4]:3.547048025723E-1,42[&rate=5.67176487482042E-4]:3.16453436452E-1)[&rate=5.67176487482042E-4]:2.815015783581E-1,41[&rate=5.67176487482042E-4]:5.924905339359E-1)[&rate=5.67176487482042E-4]:5.24002358425E-2)[&rate=5.67176487482042E-4]:6.205321869181E-2,(((50[&rate=5.67176487482042E-4]:3.393176850286E-1,49[&rate=5.67176487482042E-4]:3.393176850286E-1)[&rate=5.67176487482042E-4]:2.103578683182E-1,44[&rate=5.67176487482042E-4]:5.769979577183E-1)[&rate=5.67176487482042E-4]:1.172812370329E-2,(51[&rate=5.67176487482042E-4]:3.992886039447E-1,47[&rate=5.67176487482042E-4]:4.266110083162E-1)[&rate=5.67176487482042E-4]:1.675795539797E-1)[&rate=5.67176487482042E-4]:1.673982349173E-1)[&rate=5.67176487482042E-4]:1.847289333781E-1,45[&rate=5.67176487482042E-4]:9.381210092799E-1)[&rate=5.67176487482042E-4]:2.338097765741E-1)[&rate=5.67176487482042E-4]:1.147778909751E-1)[&rate=5.67176487482042E-4]:6.643505584302E-2,(((((31[&rate=5.67176487482042E-4]:6.717225100495E-1,(22[&rate=5.67176487482042E-4]:3.291954345666E-1,27[&rate=5.67176487482042E-4]:3.456337907309E-1)[&rate=5.67176487482042E-4]:2.877325549349E-1)[&rate=5.67176487482042E-4]:1.45101615599E-2,2[&rate=5.67176487482042E-4]:4.588354113354E-1)[&rate=5.67176487482042E-4]:3.304954818618E-1,(26[&rate=5.67176487482042E-4]:4.871343818737E-1,(7[&rate=5.67176487482042E-4]:9.274533927042E-2,8[&rate=5.67176487482042E-4]:9.274533927042E-2)[&rate=5.67176487482042E-4]:2.875397275348E-1)[&rate=5.67176487482042E-4]:4.857581551591E-1)[&rate=5.67176487482042E-4]:1.762515593225E0,(((147[&rate=5.67176487482042E-4]:5.68825572572E-1,((((((145[&rate=5.67176487482042E-4]:3.957982811863E-1,144[&rate=5.67176487482042E-4]:3.903188291314E-1)[&rate=5.67176487482042E-4]:1.811491077856E-2,141[&rate=5.67176487482042E-4]:4.111734659373E-1)[&rate=5.67176487482042E-4]:1.488638713381E-1,142[&rate=5.67176487482042E-4]:5.627770633031E-1)[&rate=5.67176487482042E-4]:1.089466379992E0,((((117[&rate=5.67176487482042E-4]:1.014384099883E0,((112[&rate=5.67176487482042E-4]:6.760847621335E-1,(14[&rate=5.67176487482042E-4]:5.845062405724E-1,(30[&rate=5.67176487482042E-4]:4.961741092398E-1,4[&rate=5.67176487482042E-4]:3.235713695138E-1)[&rate=5.67176487482042E-4]:2.034006244834E-1)[&rate=5.67176487482042E-4]:9.157852156112E-2)[&rate=5.67176487482042E-4]:8.210874055739E-3,9[&rate=5.67176487482042E-4]:6.760764581072E-1)[&rate=5.67176487482042E-4]:3.273487376662E-1)[&rate=5.67176487482042E-4]:5.888241386886E-2,((105[&rate=5.67176487482042E-4]:5.213069390847E-1,113[&rate=5.67176487482042E-4]:5.487041993585E-1)[&rate=5.67176487482042E-4]:1.761187296478E-2,110[&rate=5.67176487482042E-4]:5.608366202686E-1)[&rate=5.67176487482042E-4]:5.04210715401E-1)[&rate=5.67176487482042E-4]:2.595302158424E-1,((((148[&rate=5.67176487482042E-4]:3.415407815069E-1,143[&rate=5.67176487482042E-4]:3.388010554795E-1)[&rate=5.67176487482042E-4]:4.31816565807E-1,(104[&rate=5.67176487482042E-4]:5.853494199456E-1,((111[&rate=5.67176487482042E-4]:1.690117595586E-1,106[&rate=5.67176487482042E-4]:1.525734033942E-1)[&rate=5.67176487482042E-4]:2.435388179583E-1,139[&rate=5.67176487482042E-4]:5.878930432703E-1)[&rate=5.67176487482042E-4]:1.89237198593E-1)[&rate=5.67176487482042E-4]:2.099257355875E-1)[&rate=5.67176487482042E-4]:5.49491615985E-2,116[&rate=5.67176487482042E-4]:7.899503445287E-1)[&rate=5.67176487482042E-4]:2.020556166074E-1,(115[&rate=5.67176487482042E-4]:8.057960737207E-1,((19[&rate=5.67176487482042E-4]:6.411116908085E-1,13[&rate=5.67176487482042E-4]:6.027555264248E-1)[&rate=5.67176487482042E-4]:2.600844931168E-1,(108[&rate=5.67176487482042E-4]:6.879875008808E-1,(109[&rate=5.67176487482042E-4]:4.41729980933E-1,(114[&rate=5.67176487482042E-4]:2.946041877757E-1,107[&rate=5.67176487482042E-4]:3.548781603785E-1)[&rate=5.67176487482042E-4]:6.767373836277E-2)[&rate=5.67176487482042E-4]:2.681753281669E-1)[&rate=5.67176487482042E-4]:1.501949844144E-1)[&rate=5.67176487482042E-4]:2.514783500093E-2)[&rate=5.67176487482042E-4]:1.862098874154E-1)[&rate=5.67176487482042E-4]:2.558592616086E-1)[&rate=5.67176487482042E-4]:6.268465344116E-2,((((20[&rate=5.67176487482042E-4]:2.803123963916E-1,25[&rate=5.67176487482042E-4]:2.994904785833E-1)[&rate=5.67176487482042E-4]:1.620064905496E-1,23[&rate=5.67176487482042E-4]:4.505380650233E-1)[&rate=5.67176487482042E-4]:2.081201034161E-1,(11[&rate=5.67176487482042E-4]:3.913704340574E-1,140[&rate=5.67176487482042E-4]:3.721923518656E-1)[&rate=5.67176487482042E-4]:1.823562275328E-1)[&rate=5.67176487482042E-4]:5.407631544167E-1,(((((21[&rate=5.67176487482042E-4]:3.601046691091E-1,17[&rate=5.67176487482042E-4]:3.299676828077E-1)[&rate=5.67176487482042E-4]:2.682109053167E-1,28[&rate=5.67176487482042E-4]:6.529731086722E-1)[&rate=5.67176487482042E-4]:3.253672441151E-1,1[&rate=5.67176487482042E-4]:1.920389829243E-1)[&rate=5.67176487482042E-4]:7.97224415518E-2,24[&rate=5.67176487482042E-4]:1.052583342284E0)[&rate=5.67176487482042E-4]:1.490186384707E-1,102[&rate=5.67176487482042E-4]:3.995814513866E-2)[&rate=5.67176487482042E-4]:8.77824621078E-3)[&rate=5.67176487482042E-4]:2.700326629188E-1)[&rate=5.67176487482042E-4]:8.68990465608E-2)[&rate=5.67176487482042E-4]:4.3537332333E-1,((6[&rate=5.67176487482042E-4]:8.702046773078E-1,((10[&rate=5.67176487482042E-4]:6.320817076622E-1,15[&rate=5.67176487482042E-4]:6.704378720457E-1)[&rate=5.67176487482042E-4]:1.73938461554E-1,18[&rate=5.67176487482042E-4]:8.52595511682E-1)[&rate=5.67176487482042E-4]:8.062286425599E-2)[&rate=5.67176487482042E-4]:1.172383385016E-1,(((((92[&rate=5.67176487482042E-4]:3.569571807539E-2,(91[&rate=5.67176487482042E-4]:7.356009713305E-3,90[&rate=5.67176487482042E-4]:7.356009713305E-3)[&rate=5.67176487482042E-4]:2.833970836209E-2)[&rate=5.67176487482042E-4]:9.091035997427E-2,87[&rate=5.67176487482042E-4]:1.129074479126E-1)[&rate=5.67176487482042E-4]:2.381966663076E-2,(((85[&rate=5.67176487482042E-4]:7.124220047466E-2,86[&rate=5.67176487482042E-4]:7.124220047466E-2)[&rate=5.67176487482042E-4]:1.669591965146E-3,93[&rate=5.67176487482042E-4]:8.661042257682E-2)[&rate=5.67176487482042E-4]:2.487464705505E-2,(83[&rate=5.67176487482042E-4]:5.195130921281E-2,84[&rate=5.67176487482042E-4]:5.195130921281E-2)[&rate=5.67176487482042E-4]:4.583513028204E-2)[&rate=5.67176487482042E-4]:3.894067504856E-2)[&rate=5.67176487482042E-4]:8.69335672125E-2,(89[&rate=5.67176487482042E-4]:1.560056438126E-1,88[&rate=5.67176487482042E-4]:1.423070136756E-1)[&rate=5.67176487482042E-4]:8.135366808033E-2)[&rate=5.67176487482042E-4]:9.655493166413E-1,3[&rate=5.67176487482042E-4]:6.49483971E-1)[&rate=5.67176487482042E-4]:2.859042502889E-1)[&rate=5.67176487482042E-4]:9.029134768427E-1)[&rate=5.67176487482042E-4]:4.752970329243E-1,101[&rate=5.67176487482042E-4]:1.310859005028E0)[&rate=5.67176487482042E-4]:1.737536773571E-1)[&rate=5.67176487482042E-4]:5.55406710988E-2,(((100[&rate=5.67176487482042E-4]:3.641972668529E-1,94[&rate=5.67176487482042E-4]:3.641972668529E-1)[&rate=5.67176487482042E-4]:3.494531070071E-2,95[&rate=5.67176487482042E-4]:4.838420311057E-1)[&rate=5.67176487482042E-4]:2.121586323214E-1,(((99[&rate=5.67176487482042E-4]:5.358143534577E-1,96[&rate=5.67176487482042E-4]:5.002952277748E-1)[&rate=5.67176487482042E-4]:9.401963961625E-2,40[&rate=5.67176487482042E-4]:4.795607690304E-1)[&rate=5.67176487482042E-4]:7.273201929822E-2,98[&rate=5.67176487482042E-4]:6.807080888749E-1)[&rate=5.67176487482042E-4]:4.363612803432E-3)[&rate=5.67176487482042E-4]:1.033279335844E-2)[&rate=5.67176487482042E-4]:3.376810171142E-3,(39[&rate=5.67176487482042E-4]:5.62885224312E-1,(146[&rate=5.67176487482042E-4]:5.676318086117E-1,16[&rate=5.67176487482042E-4]:2.532906155494E0)[&rate=5.67176487482042E-4]:1.154719949352E-1)[&rate=5.67176487482042E-4]:7.480780349623E-3)[&rate=5.67176487482042E-4]:2.475467893065E-2)[&rate=5.67176487482042E-4]:8.114529760443E-2,(38[&rate=5.67176487482042E-4]:2.683782102294E-1,97[&rate=5.67176487482042E-4]:2.656459697923E-1)[&rate=5.67176487482042E-4]:3.395817600382E-1)[&rate=5.67176487482042E-4]:5.921782979237E-1)[&rate=5.67176487482042E-4]:1.358972400413E-1,(((((124[&rate=5.67176487482042E-4]:1.926614952628E-1,123[&rate=5.67176487482042E-4]:1.953937356999E-1)[&rate=5.67176487482042E-4]:1.615668242534E-1,122[&rate=5.67176487482042E-4]:3.569605599534E-1)[&rate=5.67176487482042E-4]:5.482930225438E-1,67[&rate=5.67176487482042E-4]:4.039810321565E-1)[&rate=5.67176487482042E-4]:1.454710026408E-1,(66[&rate=5.67176487482042E-4]:3.851187294146E-1,(126[&rate=5.67176487482042E-4]:1.182032549688E0,(120[&rate=5.67176487482042E-4]:1.78645895581E0,(119[&rate=5.67176487482042E-4]:1.74685231386E0,(135[&rate=5.67176487482042E-4]:7.712745492319E-1,(138[&rate=5.67176487482042E-4]:2.318664783227E-1,136[&rate=5.67176487482042E-4]:1.003596290075E-1)[&rate=5.67176487482042E-4]:7.394080709092E-1)[&rate=5.67176487482042E-4]:6.276325591484E-1)[&rate=5.67176487482042E-4]:1.354970529087E-1)[&rate=5.67176487482042E-4]:8.538570556316E-2)[&rate=5.67176487482042E-4]:4.502603694118E-1)[&rate=5.67176487482042E-4]:1.643333053828E-1)[&rate=5.67176487482042E-4]:1.013661300317E-1,((68[&rate=5.67176487482042E-4]:6.976060528842E-1,(57[&rate=5.67176487482042E-4]:5.739459183157E-1,((55[&rate=5.67176487482042E-4]:3.44348254439E-1,56[&rate=5.67176487482042E-4]:3.44348254439E-1)[&rate=5.67176487482042E-4]:1.197650770619E-1,(((59[&rate=5.67176487482042E-4]:2.363825600625E-1,54[&rate=5.67176487482042E-4]:1.981311939423E-1)[&rate=5.67176487482042E-4]:2.091071821781E-1,37[&rate=5.67176487482042E-4]:4.837411083608E-1)[&rate=5.67176487482042E-4]:1.683306061127E-4,58[&rate=5.67176487482042E-4]:4.647837559068E-1)[&rate=5.67176487482042E-4]:2.665197996584E-2)[&rate=5.67176487482042E-4]:9.890362506607E-2)[&rate=5.67176487482042E-4]:1.755727028745E-1)[&rate=5.67176487482042E-4]:3.822532673996E-1,(125[&rate=5.67176487482042E-4]:9.697940062142E-1,(((((12[&rate=5.67176487482042E-4]:1.444252258093E-1,5[&rate=5.67176487482042E-4]:1.060690614258E-1)[&rate=5.67176487482042E-4]:4.078398718283E-1,29[&rate=5.67176487482042E-4]:6.591144127061E-1)[&rate=5.67176487482042E-4]:2.082106653379E-1,103[&rate=5.67176487482042E-4]:6.344483657152E-1)[&rate=5.67176487482042E-4]:1.813513205195E0,((75[&rate=5.67176487482042E-4]:5.898200002855E-1,((74[&rate=5.67176487482042E-4]:4.320479685571E-1,76[&rate=5.67176487482042E-4]:4.320479685571E-1)[&rate=5.67176487482042E-4]:6.903025148413E-3,70[&rate=5.67176487482042E-4]:4.00594829322E-1)[&rate=5.67176487482042E-4]:1.5086900658E-1)[&rate=5.67176487482042E-4]:1.883148402187E-1,(((71[&rate=5.67176487482042E-4]:3.631841050687E-1,73[&rate=5.67176487482042E-4]:4.316772557536E-1)[&rate=5.67176487482042E-4]:1.271923389701E-2,((82[&rate=5.67176487482042E-4]:4.004919765135E-1,((78[&rate=5.67176487482042E-4]:2.829793250384E-2,72[&rate=5.67176487482042E-4]:6.380124284527E-3)[&rate=5.67176487482042E-4]:1.787365571878E-1,79[&rate=5.67176487482042E-4]:2.070344896916E-1)[&rate=5.67176487482042E-4]:1.852383087398E-1)[&rate=5.67176487482042E-4]:7.501587573017E-3,77[&rate=5.67176487482042E-4]:4.353908243605E-1)[&rate=5.67176487482042E-4]:3.526213235377E-3)[&rate=5.67176487482042E-4]:4.876871206991E-2,(80[&rate=5.67176487482042E-4]:2.13252096893E-1,81[&rate=5.67176487482042E-4]:2.13252096893E-1)[&rate=5.67176487482042E-4]:2.305980363344E-1)[&rate=5.67176487482042E-4]:2.849696387837E-1)[&rate=5.67176487482042E-4]:7.437993331459E-1)[&rate=5.67176487482042E-4]:3.09468091094E-2,((53[&rate=5.67176487482042E-4]:6.197693301688E-1,52[&rate=5.67176487482042E-4]:6.279660514802E-1)[&rate=5.67176487482042E-4]:1.607340948011E-1,((137[&rate=5.67176487482042E-4]:4.9757504313E-1,134[&rate=5.67176487482042E-4]:4.263421664178E-1)[&rate=5.67176487482042E-4]:6.44017764113E-3,133[&rate=5.67176487482042E-4]:4.629193303601E-1)[&rate=5.67176487482042E-4]:1.099663591578E0)[&rate=5.67176487482042E-4]:2.591449917755E-2)[&rate=5.67176487482042E-4]:3.737585957281E-1)[&rate=5.67176487482042E-4]:2.767319807362E-1)[&rate=5.67176487482042E-4]:1.186794823176E-1)[&rate=5.67176487482042E-4]:8.285189688812E-2)[&rate=5.67176487482042E-4]:1.304518795531E-1)[&rate=5.67176487482042E-4]:2.123669180468E-2)[&rate=5.67176487482042E-4]:4.657010379185E-3,33[&rate=5.67176487482042E-4]:1.056358865969E-2);
tree STATE_10170000 [&joint=-20986.384047226868,lnP=-20986.384047226868] = [&R] (((35[&rate=5.475310282265286E-4]:2.437271311108E-1,(((121[&rate=5.475310282265286E-4]:2.144449316848E0,127[&rate=5.475310282265286E-4]:2.585545207259E0)[&rate=5.475310282265286E-4]:6.848906198566E-2,36[&rate=5.475310282265286E-4]:1.334863240393E-1)[&rate=5.475310282265286E-4]:1.553604406272E-1,((45[&rate=5.475310282265286E-4]:7.756410435434E-1,(((((42[&rate=5.475310282265286E-4]:3.351612692449E-1,48[&rate=5.475310282265286E-4]:3.734126353652E-1)[&rate=5.475310282265286E-4]:5.829652558777E-2,41[&rate=5.475310282265286E-4]:3.879933139585E-1)[&rate=5.475310282265286E-4]:1.060848764586E-1,46[&rate=5.475310282265286E-4]:5.487229991601E-1)[&rate=5.475310282265286E-4]:2.783357605302E-2,43[&rate=5.475310282265286E-4]:5.765565752131E-1)[&rate=5.475310282265286E-4]:1.177533600391E-1,((51[&rate=5.475310282265286E-4]:5.883579482422E-1,(47[&rate=5.475310282265286E-4]:6.728840576871E-2,44[&rate=5.475310282265286E-4]:6.182392489446E-2)[&rate=5.475310282265286E-4]:5.48391946845E-1)[&rate=5.475310282265286E-4]:3.583162986762E-2,(50[&rate=5.475310282265286E-4]:4.519900831794E-1,49[&rate=5.475310282265286E-4]:4.519900831794E-1)[&rate=5.475310282265286E-4]:1.667350140562E-1)[&rate=5.475310282265286E-4]:4.279795277087E-2)[&rate=5.475310282265286E-4]:8.952782960267E-2)[&rate=5.475310282265286E-4]:1.633904972557E-1,(128[&rate=5.475310282265286E-4]:1.234181513524E0,(((((65[&rate=5.475310282265286E-4]:5.667552115596E-2,64[&rate=5.475310282265286E-4]:2.073604526627E-1)[&rate=5.475310282265286E-4]:8.206153687647E-3,60[&rate=5.475310282265286E-4]:6.488167484361E-2)[&rate=5.475310282265286E-4]:7.79762064867E-2,62[&rate=5.475310282265286E-4]:3.346387032481E-1)[&rate=5.475310282265286E-4]:1.687912315256E-1,(63[&rate=5.475310282265286E-4]:1.411816875686E-1,61[&rate=5.475310282265286E-4]:1.822775779797E-1)[&rate=5.475310282265286E-4]:3.21152356794E-1)[&rate=5.475310282265286E-4]:8.542422614093E-1,((131[&rate=5.475310282265286E-4]:3.039819936831E-1,((130[&rate=5.475310282265286E-4]:1.365371605552E-1,129[&rate=5.475310282265286E-4]:1.365371605552E-1)[&rate=5.475310282265286E-4]:2.037888595653E-2,132[&rate=5.475310282265286E-4]:1.596557725391E-1)[&rate=5.475310282265286E-4]:1.44326221144E-1)[&rate=5.475310282265286E-4]:3.310000127004E-1,(118[&rate=5.475310282265286E-4]:6.854002079553E-1,69[&rate=5.475310282265286E-4]:6.96359112065E-1)[&rate=5.475310282265286E-4]:8.382837377075E-2)[&rate=5.475310282265286E-4]:5.884436144569E-1)[&rate=5.475310282265286E-4]:1.623534473815E-2)[&rate=5.475310282265286E-4]:4.782462395667E-1)[&rate=5.475310282265286E-4]:5.861079239792E-2)[&rate=5.475310282265286E-4]:1.455708910076E-3)[&rate=5.475310282265286E-4]:7.518975643606E-1,(38[&rate=5.475310282265286E-4]:8.697122645214E-1,(((96[&rate=5.475310282265286E-4]:5.582421704789E-1,99[&rate=5.475310282265286E-4]:5.937612961618E-1)[&rate=5.475310282265286E-4]:3.621445430593E-1,(((100[&rate=5.475310282265286E-4]:3.472194902265E-1,94[&rate=5.475310282265286E-4]:3.472194902265E-1)[&rate=5.475310282265286E-4]:2.483913778718E-1,95[&rate=5.475310282265286E-4]:6.803103216504E-1)[&rate=5.475310282265286E-4]:1.541870004633E-1,98[&rate=5.475310282265286E-4]:8.23568360365E-1)[&rate=5.475310282265286E-4]:1.104795553588E-1)[&rate=5.475310282265286E-4]:8.772802120883E-2,(((146[&rate=5.475310282265286E-4]:6.716525565198E-1,(97[&rate=5.475310282265286E-4]:3.598000751989E-1,(((31[&rate=5.475310282265286E-4]:7.051131754393E-1,(22[&rate=5.475310282265286E-4]:3.233870896699E-1,27[&rate=5.475310282265286E-4]:3.398254458343E-1)[&rate=5.475310282265286E-4]:3.269315652213E-1)[&rate=5.475310282265286E-4]:6.804840902729E-2,((7[&rate=5.475310282265286E-4]:8.414186800235E-2,8[&rate=5.475310282265286E-4]:8.414186800235E-2)[&rate=5.475310282265286E-4]:4.037938332891E-1,26[&rate=5.475310282265286E-4]:5.9478501636E-1)[&rate=5.475310282265286E-4]:1.345409516682E-1)[&rate=5.475310282265286E-4]:1.737438591627E-1,2[&rate=5.475310282265286E-4]:7.195081833553E-1)[&rate=5.475310282265286E-4]:1.668055946039E0)[&rate=5.475310282265286E-4]:1.205956507198E-1)[&rate=5.475310282265286E-4]:4.401176359614E-2,(147[&rate=5.475310282265286E-4]:5.958976557672E-1,(40[&rate=5.475310282265286E-4]:5.348596416148E-1,(16[&rate=5.475310282265286E-4]:2.616511517741E0,39[&rate=5.475310282265286E-4]:5.310185916239E-1)[&rate=5.475310282265286E-4]:3.841049990866E-3)[&rate=5.475310282265286E-4]:3.660964972086E-3)[&rate=5.475310282265286E-4]:5.692513429422E-2)[&rate=5.475310282265286E-4]:1.011299951629E-1,((((((144[&rate=5.475310282265286E-4]:7.243545306159E-2,(141[&rate=5.475310282265286E-4]:2.394926816079E-2,145[&rate=5.475310282265286E-4]:2.668899418838E-2)[&rate=5.475310282265286E-4]:5.122591092815E-2)[&rate=5.475310282265286E-4]:2.321307901461E-1,142[&rate=5.475310282265286E-4]:3.100456952626E-1)[&rate=5.475310282265286E-4]:1.057697297638E0,((((20[&rate=5.475310282265286E-4]:5.876044742831E-1,25[&rate=5.475310282265286E-4]:6.067825564749E-1)[&rate=5.475310282265286E-4]:1.583742139805E-1,23[&rate=5.475310282265286E-4]:7.541978663457E-1)[&rate=5.475310282265286E-4]:7.750570963589E-2,(11[&rate=5.475310282265286E-4]:7.241022251041E-1,140[&rate=5.475310282265286E-4]:7.049241429123E-1)[&rate=5.475310282265286E-4]:2.26698440283E-2)[&rate=5.475310282265286E-4]:4.229561185541E-1,(102[&rate=5.475310282265286E-4]:5.561945490226E-2,(24[&rate=5.475310282265286E-4]:9.501408610864E-1,(1[&rate=5.475310282265286E-4]:9.683102420261E-2,(28[&rate=5.475310282265286E-4]:7.915324004344E-1,(21[&rate=5.475310282265286E-4]:5.529944497069E-1,17[&rate=5.475310282265286E-4]:5.228574634056E-1)[&rate=5.475310282265286E-4]:2.13880416481E-1)[&rate=5.475310282265286E-4]:9.159999363118E-2)[&rate=5.475310282265286E-4]:7.248791907554E-2)[&rate=5.475310282265286E-4]:2.671224294322E-1)[&rate=5.475310282265286E-4]:4.835530812671E-2)[&rate=5.475310282265286E-4]:1.719288740541E-2)[&rate=5.475310282265286E-4]:1.995151653049E-1,((((148[&rate=5.475310282265286E-4]:4.188292627633E-1,143[&rate=5.475310282265286E-4]:4.160895367359E-1)[&rate=5.475310282265286E-4]:3.754180962731E-1,((106[&rate=5.475310282265286E-4]:2.635075559399E-2,104[&rate=5.475310282265286E-4]:2.635075559399E-2)[&rate=5.475310282265286E-4]:4.722742242737E-1,(111[&rate=5.475310282265286E-4]:4.176905754541E-1,139[&rate=5.475310282265286E-4]:5.930330412075E-1)[&rate=5.475310282265286E-4]:9.737276057793E-2)[&rate=5.475310282265286E-4]:3.175401873878E-1)[&rate=5.475310282265286E-4]:1.183647404146E-1,(116[&rate=5.475310282265286E-4]:5.802763313973E-1,(((19[&rate=5.475310282265286E-4]:4.545208074437E-1,13[&rate=5.475310282265286E-4]:4.1616464306E-1)[&rate=5.475310282265286E-4]:1.384929340569E-1,115[&rate=5.475310282265286E-4]:4.724657962951E-1)[&rate=5.475310282265286E-4]:5.075610946865E-2,(108[&rate=5.475310282265286E-4]:5.415747868306E-1,(114[&rate=5.475310282265286E-4]:2.692661270192E-1,(107[&rate=5.475310282265286E-4]:1.496361994853E-1,109[&rate=5.475310282265286E-4]:1.688142816771E-1)[&rate=5.475310282265286E-4]:1.799039001366E-1)[&rate=5.475310282265286E-4]:2.14774413236E-1)[&rate=5.475310282265286E-4]:3.918136550857E-2)[&rate=5.475310282265286E-4]:5.705442563356E-2)[&rate=5.475310282265286E-4]:2.9397960367E-1)[&rate=5.475310282265286E-4]:6.265047112701E-2,((117[&rate=5.475310282265286E-4]:6.708173766538E-1,((105[&rate=5.475310282265286E-4]:5.760511689815E-1,113[&rate=5.475310282265286E-4]:6.034484292553E-1)[&rate=5.475310282265286E-4]:9.477724638371E-3,110[&rate=5.475310282265286E-4]:6.074467018389E-1)[&rate=5.475310282265286E-4]:5.515149673261E-2)[&rate=5.475310282265286E-4]:3.885733365736E-2,((9[&rate=5.475310282265286E-4]:5.592007593474E-1,112[&rate=5.475310282265286E-4]:5.674199374295E-1)[&rate=5.475310282265286E-4]:6.874620861064E-2,((30[&rate=5.475310282265286E-4]:4.369316581114E-1,4[&rate=5.475310282265286E-4]:2.643289183854E-1)[&rate=5.475310282265286E-4]:5.589601247162E-2,14[&rate=5.475310282265286E-4]:3.777591774322E-1)[&rate=5.475310282265286E-4]:2.584069686079E-1)[&rate=5.475310282265286E-4]:7.076883824346E-2)[&rate=5.475310282265286E-4]:3.121632027326E-1)[&rate=5.475310282265286E-4]:3.755572314626E-1)[&rate=5.475310282265286E-4]:1.561548824143E-1,(((((85[&rate=5.475310282265286E-4]:9.362934528004E-2,(86[&rate=5.475310282265286E-4]:8.994064258836E-2,(83[&rate=5.475310282265286E-4]:7.869011031604E-2,(84[&rate=5.475310282265286E-4]:9.703747827693E-3,93[&rate=5.475310282265286E-4]:2.340237796471E-2)[&rate=5.475310282265286E-4]:6.898636248835E-2)[&rate=5.475310282265286E-4]:1.125053227232E-2)[&rate=5.475310282265286E-4]:3.688702691678E-3)[&rate=5.475310282265286E-4]:1.29587234415E-1,(87[&rate=5.475310282265286E-4]:1.552228395803E-1,(92[&rate=5.475310282265286E-4]:1.372428352757E-1,(91[&rate=5.475310282265286E-4]:9.577740686655E-2,90[&rate=5.475310282265286E-4]:9.577740686655E-2)[&rate=5.475310282265286E-4]:4.14654284091E-2)[&rate=5.475310282265286E-4]:3.167863444165E-2)[&rate=5.475310282265286E-4]:6.79937401148E-2)[&rate=5.475310282265286E-4]:1.51574194054E-1,(89[&rate=5.475310282265286E-4]:3.351416335821E-2,88[&rate=5.475310282265286E-4]:1.981553322119E-2)[&rate=5.475310282265286E-4]:3.549752405279E-1)[&rate=5.475310282265286E-4]:7.798923363616E-1,3[&rate=5.475310282265286E-4]:6.149570827136E-1)[&rate=5.475310282265286E-4]:1.59726849162E-1,((6[&rate=5.475310282265286E-4]:5.604556490595E-1,18[&rate=5.475310282265286E-4]:6.234693476896E-1)[&rate=5.475310282265286E-4]:5.862695448382E-2,(10[&rate=5.475310282265286E-4]:3.853559597747E-1,15[&rate=5.475310282265286E-4]:4.237121241582E-1)[&rate=5.475310282265286E-4]:2.50164999933E-1)[&rate=5.475310282265286E-4]:2.076561228528E-1)[&rate=5.475310282265286E-4]:6.994140402506E-1)[&rate=5.475310282265286E-4]:8.823417572028E-1,101[&rate=5.475310282265286E-4]:1.353700003301E0)[&rate=5.475310282265286E-4]:3.160398917362E-1)[&rate=5.475310282265286E-4]:1.967849003424E-1)[&rate=5.475310282265286E-4]:4.465763906409E-2)[&rate=5.475310282265286E-4]:7.282778774655E-1)[&rate=5.475310282265286E-4]:2.616886796482E-1,(((32[&rate=5.475310282265286E-4]:6.049059644195E-2,(34[&rate=5.475310282265286E-4]:6.639419852657E-2,33[&rate=5.475310282265286E-4]:4.99558423622E-2)[&rate=5.475310282265286E-4]:1.601420613446E-2)[&rate=5.475310282265286E-4]:1.295389301842E-2,((125[&rate=5.475310282265286E-4]:8.157897638339E-1,((53[&rate=5.475310282265286E-4]:7.475844953374E-1,((52[&rate=5.475310282265286E-4]:5.277716478744E-1,(((12[&rate=5.475310282265286E-4]:1.58338445925E-1,5[&rate=5.475310282265286E-4]:1.199822815416E-1)[&rate=5.475310282265286E-4]:3.190264490531E-1,29[&rate=5.475310282265286E-4]:5.842142100466E-1)[&rate=5.475310282265286E-4]:1.367553326278E-1,103[&rate=5.475310282265286E-4]:4.880928303456E-1)[&rate=5.475310282265286E-4]:1.70397255209E0)[&rate=5.475310282265286E-4]:1.721930019812E-1,(133[&rate=5.475310282265286E-4]:5.068966204044E-1,(134[&rate=5.475310282265286E-4]:3.336973358009E-1,137[&rate=5.475310282265286E-4]:4.049302125131E-1)[&rate=5.475310282265286E-4]:1.430622983023E-1)[&rate=5.475310282265286E-4]:9.66950805108E-1)[&rate=5.475310282265286E-4]:5.581656679326E-2)[&rate=5.475310282265286E-4]:7.024873650229E-3,((75[&rate=5.475310282265286E-4]:7.845506815475E-1,(70[&rate=5.475310282265286E-4]:6.703697286572E-1,(74[&rate=5.475310282265286E-4]:6.867604163339E-1,76[&rate=5.475310282265286E-4]:6.867604163339E-1)[&rate=5.475310282265286E-4]:2.196547670681E-2)[&rate=5.475310282265286E-4]:7.582478850686E-2)[&rate=5.475310282265286E-4]:2.526133441381E-1,((((78[&rate=5.475310282265286E-4]:2.187493321736E-1,72[&rate=5.475310282265286E-4]:1.968315239542E-1)[&rate=5.475310282265286E-4]:5.228263588109E-2,71[&rate=5.475310282265286E-4]:2.436347077806E-1)[&rate=5.475310282265286E-4]:7.094277617119E-2,(79[&rate=5.475310282265286E-4]:3.206563505981E-1,82[&rate=5.475310282265286E-4]:3.288755286802E-1)[&rate=5.475310282265286E-4]:2.131839362769E-2)[&rate=5.475310282265286E-4]:2.600444828764E-1,(((80[&rate=5.475310282265286E-4]:2.658944282053E-1,81[&rate=5.475310282265286E-4]:2.658944282053E-1)[&rate=5.475310282265286E-4]:2.461118175349E-1,77[&rate=5.475310282265286E-4]:5.558418621786E-1)[&rate=5.475310282265286E-4]:1.739833824952E-2,73[&rate=5.475310282265286E-4]:5.787196524828E-1)[&rate=5.475310282265286E-4]:6.439546503026E-2)[&rate=5.475310282265286E-4]:3.940489081725E-1)[&rate=5.475310282265286E-4]:4.639084019142E-1)[&rate=5.475310282265286E-4]:2.715629085074E-1)[&rate=5.475310282265286E-4]:1.818085355223E-1,(68[&rate=5.475310282265286E-4]:4.374228977815E-1,(57[&rate=5.475310282265286E-4]:2.683095572066E-1,((56[&rate=5.475310282265286E-4]:1.010164479636E-1,55[&rate=5.475310282265286E-4]:1.010164479636E-1)[&rate=5.475310282265286E-4]:1.044678201609E-1,(54[&rate=5.475310282265286E-4]:1.715929682592E-1,(59[&rate=5.475310282265286E-4]:2.048977077386E-1,(58[&rate=5.475310282265286E-4]:1.784990762845E-1,37[&rate=5.475310282265286E-4]:1.976247593446E-1)[&rate=5.475310282265286E-4]:4.552431451426E-2)[&rate=5.475310282265286E-4]:4.946626640807E-3)[&rate=5.475310282265286E-4]:3.836655056727E-3)[&rate=5.475310282265286E-4]:5.189632733332E-2)[&rate=5.475310282265286E-4]:2.21025908881E-1)[&rate=5.475310282265286E-4]:3.935087349079E-1)[&rate=5.475310282265286E-4]:6.751650013924E-1)[&rate=5.475310282265286E-4]:1.023534439561E-1,(((67[&rate=5.475310282265286E-4]:8.200477797898E-2,(122[&rate=5.475310282265286E-4]:2.833347508177E-1,(123[&rate=5.475310282265286E-4]:1.397664028464E-1,124[&rate=5.475310282265286E-4]:1.370341624093E-1)[&rate=5.475310282265286E-4]:1.435683479713E-1)[&rate=5.475310282265286E-4]:2.999425775019E-1)[&rate=5.475310282265286E-4]:7.152689478637E-2,((((138[&rate=5.475310282265286E-4]:2.460526941835E-1,136[&rate=5.475310282265286E-4]:1.145458448683E-1)[&rate=5.475310282265286E-4]:4.564535460682E-1,135[&rate=5.475310282265286E-4]:5.025062402517E-1)[&rate=5.475310282265286E-4]:8.643673449849E-1,126[&rate=5.475310282265286E-4]:9.291162680722E-1)[&rate=5.475310282265286E-4]:5.397495680972E-2,(119[&rate=5.475310282265286E-4]:9.2153658626E-1,120[&rate=5.475310282265286E-4]:8.256461753012E-1)[&rate=5.475310282265286E-4]:8.472571612656E-1)[&rate=5.475310282265286E-4]:4.176146375684E-1)[&rate=5.475310282265286E-4]:6.113995074101E-2,66[&rate=5.475310282265286E-4]:2.146716235064E-1)[&rate=5.475310282265286E-4]:8.460578167593E-1)[&rate=5.475310282265286E-4]:1.965839348539E-1);
tree STATE_10260000 [&joint=-20950.375179750434,lnP=-20950.375179750434] = [&R] ((((((127[&rate=5.779688282227487E-4]:2.160306026922E0,121[&rate=5.779688282227487E-4]:1.719210136512E0)[&rate=5.779688282227487E-4]:6.848333932865E-1,((35[&rate=5.779688282227487E-4]:3.452544967785E-2,36[&rate=5.779688282227487E-4]:8.110079214361E-2)[&rate=5.779688282227487E-4]:1.622468724958E-2,((((69[&rate=5.779688282227487E-4]:5.189620908011E-1,118[&rate=5.779688282227487E-4]:5.080031866915E-1)[&rate=5.779688282227487E-4]:4.689716201371E-2,(129[&rate=5.779688282227487E-4]:2.422726558003E-1,((131[&rate=5.779688282227487E-4]:4.932892813171E-2,130[&rate=5.779688282227487E-4]:4.658920210435E-2)[&rate=5.779688282227487E-4]:8.313133634364E-2,132[&rate=5.779688282227487E-4]:1.324602644753E-1)[&rate=5.779688282227487E-4]:1.125521173523E-1)[&rate=5.779688282227487E-4]:1.75641391535E-1)[&rate=5.779688282227487E-4]:8.379431704604E-1,((((65[&rate=5.779688282227487E-4]:1.302000689611E-1,62[&rate=5.779688282227487E-4]:3.219808908788E-1)[&rate=5.779688282227487E-4]:1.506536217472E-2,(64[&rate=5.779688282227487E-4]:2.584859527255E-1,60[&rate=5.779688282227487E-4]:1.078010212187E-1)[&rate=5.779688282227487E-4]:3.746440991707E-2)[&rate=5.779688282227487E-4]:1.73641218087E-1,(63[&rate=5.779688282227487E-4]:1.16352540273E-1,61[&rate=5.779688282227487E-4]:1.574484306841E-1)[&rate=5.779688282227487E-4]:3.532390404565E-1)[&rate=5.779688282227487E-4]:7.910024421062E-1,128[&rate=5.779688282227487E-4]:1.161963885849E0)[&rate=5.779688282227487E-4]:9.115360591885E-2)[&rate=5.779688282227487E-4]:1.233315800191E-1,(45[&rate=5.779688282227487E-4]:4.885810937663E-1,(((44[&rate=5.779688282227487E-4]:3.908050299922E-1,51[&rate=5.779688282227487E-4]:3.689471064949E-1)[&rate=5.779688282227487E-4]:7.517461196674E-2,(47[&rate=5.779688282227487E-4]:4.556914485776E-1,(49[&rate=5.779688282227487E-4]:3.44693716345E-1,50[&rate=5.779688282227487E-4]:3.44693716345E-1)[&rate=5.779688282227487E-4]:7.821084698681E-2)[&rate=5.779688282227487E-4]:1.575267425556E-2)[&rate=5.779688282227487E-4]:6.496039040905E-3,((43[&rate=5.779688282227487E-4]:3.924788465378E-1,(48[&rate=5.779688282227487E-4]:3.779870248204E-1,(42[&rate=5.779688282227487E-4]:3.220984259423E-1,41[&rate=5.779688282227487E-4]:3.166339450681E-1)[&rate=5.779688282227487E-4]:1.763723275784E-2)[&rate=5.779688282227487E-4]:3.562859968943E-3)[&rate=5.779688282227487E-4]:8.751403736052E-3,46[&rate=5.779688282227487E-4]:4.012302502739E-1)[&rate=5.779688282227487E-4]:7.670991160018E-2)[&rate=5.779688282227487E-4]:1.883765320364E-2)[&rate=5.779688282227487E-4]:1.144717657297E-1)[&rate=5.779688282227487E-4]:2.030681884278E-1)[&rate=5.779688282227487E-4]:2.272659956104E-1)[&rate=5.779688282227487E-4]:2.585415198349E-1,(38[&rate=5.779688282227487E-4]:5.020368625221E-1,(((((146[&rate=5.779688282227487E-4]:4.422522009057E-1,147[&rate=5.779688282227487E-4]:3.794106708511E-1)[&rate=5.779688282227487E-4]:2.33762469456E-2,(39[&rate=5.779688282227487E-4]:3.200322953063E-1,97[&rate=5.779688282227487E-4]:2.489940439401E-1)[&rate=5.779688282227487E-4]:2.537757331002E-2)[&rate=5.779688282227487E-4]:3.465093431875E-2,(16[&rate=5.779688282227487E-4]:2.422893313701E0,(2[&rate=5.779688282227487E-4]:6.851335612547E-1,(((7[&rate=5.779688282227487E-4]:1.170289197548E-1,8[&rate=5.779688282227487E-4]:1.170289197548E-1)[&rate=5.779688282227487E-4]:3.46989022476E-1,26[&rate=5.779688282227487E-4]:5.708672572993E-1)[&rate=5.779688282227487E-4]:1.577622363474E-1,((22[&rate=5.779688282227487E-4]:1.813662291349E-1,27[&rate=5.779688282227487E-4]:1.978045852993E-1)[&rate=5.779688282227487E-4]:4.086614607414E-1,31[&rate=5.779688282227487E-4]:6.448222104243E-1)[&rate=5.779688282227487E-4]:1.276428996608E-1)[&rate=5.779688282227487E-4]:1.400657114436E-1)[&rate=5.779688282227487E-4]:1.608992629159E0)[&rate=5.779688282227487E-4]:4.26604153511E-2)[&rate=5.779688282227487E-4]:2.724750820554E-2,(((((102[&rate=5.779688282227487E-4]:6.018040833148E-2,(((11[&rate=5.779688282227487E-4]:4.291449102793E-1,140[&rate=5.779688282227487E-4]:4.099668280875E-1)[&rate=5.779688282227487E-4]:2.463610854735E-1,(23[&rate=5.779688282227487E-4]:6.176924234601E-1,(20[&rate=5.779688282227487E-4]:5.015564406763E-1,25[&rate=5.779688282227487E-4]:5.20734522868E-1)[&rate=5.779688282227487E-4]:1.079168047018E-1)[&rate=5.779688282227487E-4]:1.427450791419E-1)[&rate=5.779688282227487E-4]:3.893237413408E-1,((1[&rate=5.779688282227487E-4]:2.818781774359E-2,((17[&rate=5.779688282227487E-4]:4.278287432409E-1,21[&rate=5.779688282227487E-4]:4.579657295423E-1)[&rate=5.779688282227487E-4]:2.273929278725E-1,28[&rate=5.779688282227487E-4]:7.100161916612E-1)[&rate=5.779688282227487E-4]:1.044729959453E-1)[&rate=5.779688282227487E-4]:2.698935650903E-2,24[&rate=5.779688282227487E-4]:8.359990920608E-1)[&rate=5.779688282227487E-4]:3.247210559916E-1)[&rate=5.779688282227487E-4]:6.110409589537E-2)[&rate=5.779688282227487E-4]:5.17329238819E-2,((((9[&rate=5.779688282227487E-4]:6.209809855363E-1,112[&rate=5.779688282227487E-4]:6.292001636184E-1)[&rate=5.779688282227487E-4]:5.482346875383E-2,(((30[&rate=5.779688282227487E-4]:2.160382882276E-1,4[&rate=5.779688282227487E-4]:4.34355485016E-2)[&rate=5.779688282227487E-4]:3.750660625084E-1,14[&rate=5.779688282227487E-4]:4.760358575852E-1)[&rate=5.779688282227487E-4]:1.617471836718E-1,113[&rate=5.779688282227487E-4]:6.37783041257E-1)[&rate=5.779688282227487E-4]:4.624059111516E-2)[&rate=5.779688282227487E-4]:9.94288015022E-2,((117[&rate=5.779688282227487E-4]:3.791302426169E-1,110[&rate=5.779688282227487E-4]:3.709110645346E-1)[&rate=5.779688282227487E-4]:1.092099595227E-2,105[&rate=5.779688282227487E-4]:3.599142522678E-1)[&rate=5.779688282227487E-4]:3.961409213328E-1)[&rate=5.779688282227487E-4]:3.007596032462E-1,(((115[&rate=5.779688282227487E-4]:5.570742361724E-1,(19[&rate=5.779688282227487E-4]:5.491819937545E-1,13[&rate=5.779688282227487E-4]:5.108258293708E-1)[&rate=5.779688282227487E-4]:1.284401876234E-1)[&rate=5.779688282227487E-4]:1.315862598934E-1,(((114[&rate=5.779688282227487E-4]:3.656473734381E-1,109[&rate=5.779688282227487E-4]:4.450994282326E-1)[&rate=5.779688282227487E-4]:1.132907342659E-2,107[&rate=5.779688282227487E-4]:4.372504194675E-1)[&rate=5.779688282227487E-4]:5.140859651308E-2,108[&rate=5.779688282227487E-4]:4.859192899532E-1)[&rate=5.779688282227487E-4]:2.60275452688E-1)[&rate=5.779688282227487E-4]:2.18721414709E-1,(((148[&rate=5.779688282227487E-4]:3.352458763886E-1,143[&rate=5.779688282227487E-4]:3.325061503612E-1)[&rate=5.779688282227487E-4]:3.615523199184E-1,((111[&rate=5.779688282227487E-4]:3.779407053325E-1,(104[&rate=5.779688282227487E-4]:3.470114878083E-2,106[&rate=5.779688282227487E-4]:3.470114878083E-2)[&rate=5.779688282227487E-4]:3.268012003873E-1)[&rate=5.779688282227487E-4]:3.852963971433E-2,139[&rate=5.779688282227487E-4]:5.918128108002E-1)[&rate=5.779688282227487E-4]:3.186840156436E-1)[&rate=5.779688282227487E-4]:1.090177348203E-1,116[&rate=5.779688282227487E-4]:7.674597667435E-1)[&rate=5.779688282227487E-4]:1.399221440312E-1)[&rate=5.779688282227487E-4]:9.463834552394E-2)[&rate=5.779688282227487E-4]:1.016738978324E-1)[&rate=5.779688282227487E-4]:7.381152520982E-2,((144[&rate=5.779688282227487E-4]:2.078459252958E-1,(141[&rate=5.779688282227487E-4]:1.155668562366E-1,145[&rate=5.779688282227487E-4]:1.183065822642E-1)[&rate=5.779688282227487E-4]:9.501879508653E-2)[&rate=5.779688282227487E-4]:2.918864516722E-1,142[&rate=5.779688282227487E-4]:5.052118290229E-1)[&rate=5.779688282227487E-4]:9.270883708661E-1)[&rate=5.779688282227487E-4]:1.336672713043E-1,((3[&rate=5.779688282227487E-4]:3.75821748878E-1,((87[&rate=5.779688282227487E-4]:2.60604145527E-1,((84[&rate=5.779688282227487E-4]:1.891291424783E-1,((83[&rate=5.779688282227487E-4]:2.009409496684E-2,93[&rate=5.779688282227487E-4]:3.379272510385E-2)[&rate=5.779688282227487E-4]:1.148556902781E-1,(86[&rate=5.779688282227487E-4]:9.773297850428E-2,85[&rate=5.779688282227487E-4]:9.773297850428E-2)[&rate=5.779688282227487E-4]:3.721680674068E-2)[&rate=5.779688282227487E-4]:5.417935723339E-2)[&rate=5.779688282227487E-4]:3.120780796534E-2,(92[&rate=5.779688282227487E-4]:1.247710026393E-1,(91[&rate=5.779688282227487E-4]:9.607435558739E-2,90[&rate=5.779688282227487E-4]:9.607435558739E-2)[&rate=5.779688282227487E-4]:2.869664705188E-2)[&rate=5.779688282227487E-4]:1.092645779414E-1)[&rate=5.779688282227487E-4]:4.026719508333E-2)[&rate=5.779688282227487E-4]:5.086734625879E-2,(89[&rate=5.779688282227487E-4]:1.528118200646E-1,88[&rate=5.779688282227487E-4]:1.391131899276E-1)[&rate=5.779688282227487E-4]:1.723583018582E-1)[&rate=5.779688282227487E-4]:6.040762844893E-1)[&rate=5.779688282227487E-4]:3.14555039456E-1,(18[&rate=5.779688282227487E-4]:5.27746012773E-1,((10[&rate=5.779688282227487E-4]:3.568815974131E-1,15[&rate=5.779688282227487E-4]:3.952377617965E-1)[&rate=5.779688282227487E-4]:9.799684163993E-2,6[&rate=5.779688282227487E-4]:4.384400828886E-1)[&rate=5.779688282227487E-4]:2.629223125427E-2)[&rate=5.779688282227487E-4]:2.776992687116E-1)[&rate=5.779688282227487E-4]:6.262756143661E-1)[&rate=5.779688282227487E-4]:7.665288676854E-1,101[&rate=5.779688282227487E-4]:1.080441544358E0)[&rate=5.779688282227487E-4]:3.000309257765E-1)[&rate=5.779688282227487E-4]:9.485420159363E-2,(40[&rate=5.779688282227487E-4]:4.112446972774E-1,((96[&rate=5.779688282227487E-4]:4.011623370981E-1,99[&rate=5.779688282227487E-4]:4.36681462781E-1)[&rate=5.779688282227487E-4]:7.056335407113E-2,(((100[&rate=5.779688282227487E-4]:3.184142853025E-1,94[&rate=5.779688282227487E-4]:3.184142853025E-1)[&rate=5.779688282227487E-4]:2.707261269554E-2,95[&rate=5.779688282227487E-4]:4.3018635155E-1)[&rate=5.779688282227487E-4]:6.25598469521E-2,98[&rate=5.779688282227487E-4]:4.818172367534E-1)[&rate=5.779688282227487E-4]:3.569656601445E-3)[&rate=5.779688282227487E-4]:5.427310446883E-2)[&rate=5.779688282227487E-4]:9.091781545688E-2)[&rate=5.779688282227487E-4]:6.818036071687E-2)[&rate=5.779688282227487E-4]:6.368862363662E-1)[&rate=5.779688282227487E-4]:3.580741431024E-1,32[&rate=5.779688282227487E-4]:9.700288626076E-3)[&rate=5.779688282227487E-4]:9.609983578891E-3,33[&rate=5.779688282227487E-4]:2.478972425968E-2)[&rate=5.779688282227487E-4]:5.320895525352E-2,((((67[&rate=5.779688282227487E-4]:4.585926908375E-1,((123[&rate=5.779688282227487E-4]:2.069261343273E-1,124[&rate=5.779688282227487E-4]:2.041938938902E-1)[&rate=5.779688282227487E-4]:3.593423855384E-1,122[&rate=5.779688282227487E-4]:5.662685198657E-1)[&rate=5.779688282227487E-4]:3.935967213125E-1)[&rate=5.779688282227487E-4]:1.050163978134E-1,(((126[&rate=5.779688282227487E-4]:7.899640614872E-1,((138[&rate=5.779688282227487E-4]:2.245008880687E-1,136[&rate=5.779688282227487E-4]:9.299403875353E-2)[&rate=5.779688282227487E-4]:6.692348199123E-1,135[&rate=5.779688282227487E-4]:6.93735707981E-1)[&rate=5.779688282227487E-4]:5.339856706706E-1)[&rate=5.779688282227487E-4]:4.838482639595E-2,(119[&rate=5.779688282227487E-4]:9.449785089505E-1,120[&rate=5.779688282227487E-4]:8.490880979917E-1)[&rate=5.779688282227487E-4]:6.790729015764E-1)[&rate=5.779688282227487E-4]:7.064890321788E-1,66[&rate=5.779688282227487E-4]:2.97663730377E-1)[&rate=5.779688282227487E-4]:2.659453582739E-1)[&rate=5.779688282227487E-4]:2.178475420225E-1,((125[&rate=5.779688282227487E-4]:6.595869475106E-1,((53[&rate=5.779688282227487E-4]:6.651439063482E-1,(((76[&rate=5.779688282227487E-4]:3.423036401698E-1,(74[&rate=5.779688282227487E-4]:3.374167486723E-1,70[&rate=5.779688282227487E-4]:2.990605842888E-1)[&rate=5.779688282227487E-4]:4.886891497519E-3)[&rate=5.779688282227487E-4]:2.226982459838E-1,75[&rate=5.779688282227487E-4]:5.650018861536E-1)[&rate=5.779688282227487E-4]:2.445207045218E-1,(((77[&rate=5.779688282227487E-4]:3.751079227564E-1,(71[&rate=5.779688282227487E-4]:1.413821563392E-1,(80[&rate=5.779688282227487E-4]:3.397601545655E-2,81[&rate=5.779688282227487E-4]:3.397601545655E-2)[&rate=5.779688282227487E-4]:1.265842230744E-1)[&rate=5.779688282227487E-4]:1.707120677871E-1)[&rate=5.779688282227487E-4]:2.366953216974E-2,73[&rate=5.779688282227487E-4]:4.042569069809E-1)[&rate=5.779688282227487E-4]:1.009471422972E-2,((79[&rate=5.779688282227487E-4]:1.286440993579E-1,82[&rate=5.779688282227487E-4]:1.3686327744E-1)[&rate=5.779688282227487E-4]:2.977614809188E-2,(72[&rate=5.779688282227487E-4]:6.820839761659E-2,78[&rate=5.779688282227487E-4]:9.012620583591E-2)[&rate=5.779688282227487E-4]:6.829404161392E-2)[&rate=5.779688282227487E-4]:2.1483548335E-1)[&rate=5.779688282227487E-4]:3.951709694648E-1)[&rate=5.779688282227487E-4]:6.02084374285E-1)[&rate=5.779688282227487E-4]:4.821280730775E-3,(((((12[&rate=5.779688282227487E-4]:1.326117119739E-1,5[&rate=5.779688282227487E-4]:9.425554759048E-2)[&rate=5.779688282227487E-4]:9.822448268911E-2,29[&rate=5.779688282227487E-4]:3.376855097316E-1)[&rate=5.779688282227487E-4]:2.72986295706E-1,103[&rate=5.779688282227487E-4]:3.777950931088E-1)[&rate=5.779688282227487E-4]:1.809553021421E0,52[&rate=5.779688282227487E-4]:5.230543799688E-1)[&rate=5.779688282227487E-4]:3.257861616624E-2,((134[&rate=5.779688282227487E-4]:2.346431594942E-1,137[&rate=5.779688282227487E-4]:3.058760362065E-1)[&rate=5.779688282227487E-4]:8.65689106879E-2,133[&rate=5.779688282227487E-4]:3.513490564833E-1)[&rate=5.779688282227487E-4]:9.781667153085E-1)[&rate=5.779688282227487E-4]:1.225289122554E-1)[&rate=5.779688282227487E-4]:2.000042740928E-1)[&rate=5.779688282227487E-4]:4.979276120042E-1,(68[&rate=5.779688282227487E-4]:4.478339826935E-1,((54[&rate=5.779688282227487E-4]:2.086582110469E-1,((55[&rate=5.779688282227487E-4]:1.796118680461E-1,56[&rate=5.779688282227487E-4]:1.796118680461E-1)[&rate=5.779688282227487E-4]:4.941988150361E-2,((58[&rate=5.779688282227487E-4]:2.132730886503E-1,59[&rate=5.779688282227487E-4]:1.941474055901E-1)[&rate=5.779688282227487E-4]:2.005022156669E-2,37[&rate=5.779688282227487E-4]:2.524489932771E-1)[&rate=5.779688282227487E-4]:2.30308437045E-2)[&rate=5.779688282227487E-4]:9.681106305814E-3)[&rate=5.779688282227487E-4]:2.138330714624E-2,57[&rate=5.779688282227487E-4]:2.710251247505E-1)[&rate=5.779688282227487E-4]:2.28721426249E-1)[&rate=5.779688282227487E-4]:5.430139101546E-1)[&rate=5.779688282227487E-4]:3.383293755976E-1)[&rate=5.779688282227487E-4]:1.104744759096E-1,34[&rate=5.779688282227487E-4]:2.891740795292E-2)[&rate=5.779688282227487E-4]:6.551962772466E-2);
tree STATE_10350000 [&joint=-20973.39153917125,lnP=-20973.39153917125] = [&R] ((33[&rate=5.989039811714294E-4]:8.215702996447E-2,(32[&rate=5.989039811714294E-4]:5.826116130303E-2,34[&rate=5.989039811714294E-4]:8.017896952211E-2)[&rate=5.989039811714294E-4]:1.841641660673E-2)[&rate=5.989039811714294E-4]:2.087056549243E-2,((66[&rate=5.989039811714294E-4]:4.418827796237E-1,(((((138[&rate=5.989039811714294E-4]:1.865169456221E-1,136[&rate=5.989039811714294E-4]:5.501009630691E-2)[&rate=5.989039811714294E-4]:3.839728067266E-1,135[&rate=5.989039811714294E-4]:3.704897523486E-1)[&rate=5.989039811714294E-4]:8.538240141553E-1,(120[&rate=5.989039811714294E-4]:1.053248716743E0,119[&rate=5.989039811714294E-4]:1.149139127702E0)[&rate=5.989039811714294E-4]:4.23119844281E-1)[&rate=5.989039811714294E-4]:2.394243196507E-1,126[&rate=5.989039811714294E-4]:1.02598076899E0)[&rate=5.989039811714294E-4]:5.412266360541E-1,((122[&rate=5.989039811714294E-4]:4.536291882262E-1,(124[&rate=5.989039811714294E-4]:2.709712641162E-2,123[&rate=5.989039811714294E-4]:2.982936684875E-2)[&rate=5.989039811714294E-4]:4.237998213775E-1)[&rate=5.989039811714294E-4]:2.647246544698E-1,67[&rate=5.989039811714294E-4]:2.170812923553E-1)[&rate=5.989039811714294E-4]:1.029519230041E-1)[&rate=5.989039811714294E-4]:1.218495642643E-1)[&rate=5.989039811714294E-4]:2.584004877205E-1,(((((((((43[&rate=5.989039811714294E-4]:2.730334659338E-1,(46[&rate=5.989039811714294E-4]:2.684052594601E-1,((42[&rate=5.989039811714294E-4]:1.673909162155E-1,48[&rate=5.989039811714294E-4]:2.056422823357E-1)[&rate=5.989039811714294E-4]:1.732959734891E-2,41[&rate=5.989039811714294E-4]:1.792560326902E-1)[&rate=5.989039811714294E-4]:3.450441802695E-2)[&rate=5.989039811714294E-4]:4.628206473731E-3)[&rate=5.989039811714294E-4]:1.802977382451E-1,((51[&rate=5.989039811714294E-4]:3.788879162916E-1,(49[&rate=5.989039811714294E-4]:2.899586230997E-1,50[&rate=5.989039811714294E-4]:2.899586230997E-1)[&rate=5.989039811714294E-4]:8.346481231764E-2)[&rate=5.989039811714294E-4]:8.174693895522E-3,47[&rate=5.989039811714294E-4]:4.143850145586E-1)[&rate=5.989039811714294E-4]:3.894618962032E-2)[&rate=5.989039811714294E-4]:6.155682963828E-2,(44[&rate=5.989039811714294E-4]:5.033405742899E-1,45[&rate=5.989039811714294E-4]:5.006083338528E-1)[&rate=5.989039811714294E-4]:6.082978653009E-3)[&rate=5.989039811714294E-4]:1.074374331438E-1,(128[&rate=5.989039811714294E-4]:1.267638805714E0,((((65[&rate=5.989039811714294E-4]:2.325315022888E-1,62[&rate=5.989039811714294E-4]:4.243123242065E-1)[&rate=5.989039811714294E-4]:2.213225628574E-2,(60[&rate=5.989039811714294E-4]:7.211867283043E-2,64[&rate=5.989039811714294E-4]:2.228036043371E-1)[&rate=5.989039811714294E-4]:1.825450857441E-1)[&rate=5.989039811714294E-4]:1.368387338214E-1,(63[&rate=5.989039811714294E-4]:1.1304411672E-1,61[&rate=5.989039811714294E-4]:1.54140007131E-1)[&rate=5.989039811714294E-4]:4.291433071826E-1)[&rate=5.989039811714294E-4]:7.178222064444E-1,(((130[&rate=5.989039811714294E-4]:1.411113935964E-1,(132[&rate=5.989039811714294E-4]:2.119793490385E-2,129[&rate=5.989039811714294E-4]:1.84582088765E-2)[&rate=5.989039811714294E-4]:1.226531847199E-1)[&rate=5.989039811714294E-4]:2.934394680749E-1,131[&rate=5.989039811714294E-4]:4.372905876986E-1)[&rate=5.989039811714294E-4]:1.574582506979E-1,(69[&rate=5.989039811714294E-4]:7.22467901006E-1,118[&rate=5.989039811714294E-4]:7.115089968963E-1)[&rate=5.989039811714294E-4]:1.748641684277E-2)[&rate=5.989039811714294E-4]:5.72110107019E-1)[&rate=5.989039811714294E-4]:1.06259312353E-1)[&rate=5.989039811714294E-4]:1.198861522272E-1)[&rate=5.989039811714294E-4]:1.065437151446E-1,(121[&rate=5.989039811714294E-4]:1.58391284885E0,127[&rate=5.989039811714294E-4]:2.025008739261E0)[&rate=5.989039811714294E-4]:5.074160982085E-1)[&rate=5.989039811714294E-4]:9.80351517815E-3,36[&rate=5.989039811714294E-4]:2.168040744182E-2)[&rate=5.989039811714294E-4]:1.471956212355E-1,35[&rate=5.989039811714294E-4]:1.223006862116E-1)[&rate=5.989039811714294E-4]:4.87709360386E-1,(38[&rate=5.989039811714294E-4]:7.478031245405E-1,(((96[&rate=5.989039811714294E-4]:4.169386930494E-1,99[&rate=5.989039811714294E-4]:4.524578187323E-1)[&rate=5.989039811714294E-4]:1.945172375724E-1,(((100[&rate=5.989039811714294E-4]:3.254415151692E-1,94[&rate=5.989039811714294E-4]:3.254415151692E-1)[&rate=5.989039811714294E-4]:1.215654368689E-1,95[&rate=5.989039811714294E-4]:5.317064055901E-1)[&rate=5.989039811714294E-4]:3.330049886304E-2,98[&rate=5.989039811714294E-4]:5.540779427044E-1)[&rate=5.989039811714294E-4]:7.103919010306E-2)[&rate=5.989039811714294E-4]:1.575254686429E-1,((97[&rate=5.989039811714294E-4]:4.424125715951E-1,(40[&rate=5.989039811714294E-4]:4.868805387234E-1,(39[&rate=5.989039811714294E-4]:4.77110779992E-1,(16[&rate=5.989039811714294E-4]:2.547541118696E0,((146[&rate=5.989039811714294E-4]:3.932141102031E-1,147[&rate=5.989039811714294E-4]:3.303725801485E-1)[&rate=5.989039811714294E-4]:1.628405121009E-1,((((102[&rate=5.989039811714294E-4]:1.268112987889E-1,((11[&rate=5.989039811714294E-4]:5.156420145575E-1,140[&rate=5.989039811714294E-4]:4.964639323658E-1)[&rate=5.989039811714294E-4]:1.523284097769E-1,(23[&rate=5.989039811714294E-4]:4.736592990843E-1,(25[&rate=5.989039811714294E-4]:3.292278953509E-1,20[&rate=5.989039811714294E-4]:3.100498131592E-1)[&rate=5.989039811714294E-4]:1.55390307843E-1)[&rate=5.989039811714294E-4]:2.792426320994E-1)[&rate=5.989039811714294E-4]:5.24594299112E-1)[&rate=5.989039811714294E-4]:7.843201230762E-2,((((17[&rate=5.989039811714294E-4]:6.287121141791E-1,24[&rate=5.989039811714294E-4]:6.780271826723E-1)[&rate=5.989039811714294E-4]:2.441807152821E-1,((21[&rate=5.989039811714294E-4]:7.789886069698E-1,28[&rate=5.989039811714294E-4]:8.036461412163E-1)[&rate=5.989039811714294E-4]:7.188258981267E-2,1[&rate=5.989039811714294E-4]:8.922736116598E-2)[&rate=5.989039811714294E-4]:5.21586189802E-2)[&rate=5.989039811714294E-4]:2.302884588755E-1,(((((30[&rate=5.989039811714294E-4]:1.757612339255E-1,4[&rate=5.989039811714294E-4]:3.158494199452E-3)[&rate=5.989039811714294E-4]:3.765460980288E-1,14[&rate=5.989039811714294E-4]:4.372388388035E-1)[&rate=5.989039811714294E-4]:1.254251384252E-1,(9[&rate=5.989039811714294E-4]:4.915117301758E-1,112[&rate=5.989039811714294E-4]:4.997309082579E-1)[&rate=5.989039811714294E-4]:6.293306897075E-2)[&rate=5.989039811714294E-4]:1.292862025573E-1,((110[&rate=5.989039811714294E-4]:5.577629273355E-1,(117[&rate=5.989039811714294E-4]:3.555525173822E-1,113[&rate=5.989039811714294E-4]:3.528127913546E-1)[&rate=5.989039811714294E-4]:2.104295880356E-1)[&rate=5.989039811714294E-4]:3.125979531152E-2,105[&rate=5.989039811714294E-4]:5.67104914428E-1)[&rate=5.989039811714294E-4]:9.744800508416E-2)[&rate=5.989039811714294E-4]:3.414489741008E-1,((((108[&rate=5.989039811714294E-4]:5.943113583086E-2,107[&rate=5.989039811714294E-4]:6.217086185821E-2)[&rate=5.989039811714294E-4]:4.905661233776E-1,(109[&rate=5.989039811714294E-4]:3.229459131011E-1,114[&rate=5.989039811714294E-4]:2.434938583066E-1)[&rate=5.989039811714294E-4]:2.489691543264E-1)[&rate=5.989039811714294E-4]:2.003296158359E-1,(115[&rate=5.989039811714294E-4]:6.047797627017E-1,(19[&rate=5.989039811714294E-4]:5.866758512423E-1,13[&rate=5.989039811714294E-4]:5.483196868586E-1)[&rate=5.989039811714294E-4]:1.386518566649E-1)[&rate=5.989039811714294E-4]:8.801286576721E-2)[&rate=5.989039811714294E-4]:2.089145599531E-1,((148[&rate=5.989039811714294E-4]:2.252903161538E-1,143[&rate=5.989039811714294E-4]:2.225505901264E-1)[&rate=5.989039811714294E-4]:4.819394409687E-1,(((111[&rate=5.989039811714294E-4]:1.212085477774E-1,(104[&rate=5.989039811714294E-4]:1.796191210452E-2,106[&rate=5.989039811714294E-4]:1.796191210452E-2)[&rate=5.989039811714294E-4]:8.68082795085E-2)[&rate=5.989039811714294E-4]:8.979966172268E-3,139[&rate=5.989039811714294E-4]:3.05530979703E-1)[&rate=5.989039811714294E-4]:4.459892988727E-1,116[&rate=5.989039811714294E-4]:4.994654840552E-1)[&rate=5.989039811714294E-4]:1.694081086836E-1)[&rate=5.989039811714294E-4]:2.328335956831E-1)[&rate=5.989039811714294E-4]:4.95001846429E-2)[&rate=5.989039811714294E-4]:3.142597006639E-2)[&rate=5.989039811714294E-4]:1.416474339259E-1,((144[&rate=5.989039811714294E-4]:1.986918856095E-1,(145[&rate=5.989039811714294E-4]:8.169775826857E-2,141[&rate=5.989039811714294E-4]:7.895803224099E-2)[&rate=5.989039811714294E-4]:1.224735793958E-1)[&rate=5.989039811714294E-4]:1.426881140333E-1,142[&rate=5.989039811714294E-4]:3.468594516977E-1)[&rate=5.989039811714294E-4]:1.032215845908E0)[&rate=5.989039811714294E-4]:7.27433559571E-2)[&rate=5.989039811714294E-4]:1.508048274846E-1,(((89[&rate=5.989039811714294E-4]:1.073270990723E-1,88[&rate=5.989039811714294E-4]:9.362846893528E-2)[&rate=5.989039811714294E-4]:3.308288709569E-1,((92[&rate=5.989039811714294E-4]:1.393465706658E-1,(91[&rate=5.989039811714294E-4]:5.848563153485E-2,90[&rate=5.989039811714294E-4]:5.848563153485E-2)[&rate=5.989039811714294E-4]:8.086093913097E-2)[&rate=5.989039811714294E-4]:2.58961225269E-1,(((86[&rate=5.989039811714294E-4]:7.647981622931E-2,83[&rate=5.989039811714294E-4]:7.647981622931E-2)[&rate=5.989039811714294E-4]:1.670996434746E-1,((93[&rate=5.989039811714294E-4]:2.045536252984E-1,85[&rate=5.989039811714294E-4]:1.908549951614E-1)[&rate=5.989039811714294E-4]:5.153077371607E-2,84[&rate=5.989039811714294E-4]:2.423857688774E-1)[&rate=5.989039811714294E-4]:1.193690826493E-3)[&rate=5.989039811714294E-4]:5.146700761753E-2,87[&rate=5.989039811714294E-4]:2.950464673215E-1)[&rate=5.989039811714294E-4]:8.956269847632E-2)[&rate=5.989039811714294E-4]:3.98481740944E-2)[&rate=5.989039811714294E-4]:8.237136821326E-1,(3[&rate=5.989039811714294E-4]:6.47139317316E-1,((6[&rate=5.989039811714294E-4]:4.748676283815E-1,18[&rate=5.989039811714294E-4]:5.378813270116E-1)[&rate=5.989039811714294E-4]:2.559841148413E-2,(10[&rate=5.989039811714294E-4]:3.356340947643E-1,15[&rate=5.989039811714294E-4]:3.739902591478E-1)[&rate=5.989039811714294E-4]:1.812703012657E-1)[&rate=5.989039811714294E-4]:1.987280719709E-1)[&rate=5.989039811714294E-4]:6.130567731162E-2)[&rate=5.989039811714294E-4]:6.448634179261E-1)[&rate=5.989039811714294E-4]:8.29913908262E-1,101[&rate=5.989039811714294E-4]:1.180482594788E0)[&rate=5.989039811714294E-4]:2.285176072747E-1)[&rate=5.989039811714294E-4]:2.621214950916E-2)[&rate=5.989039811714294E-4]:1.506258741367E-2)[&rate=5.989039811714294E-4]:9.769758731427E-3)[&rate=5.989039811714294E-4]:2.657028423792E-2)[&rate=5.989039811714294E-4]:8.930353172374E-2,((((22[&rate=5.989039811714294E-4]:3.515010029689E-1,27[&rate=5.989039811714294E-4]:3.679393591333E-1)[&rate=5.989039811714294E-4]:3.951672606275E-1,((7[&rate=5.989039811714294E-4]:1.983820639613E-1,8[&rate=5.989039811714294E-4]:1.983820639613E-1)[&rate=5.989039811714294E-4]:4.090810440731E-1,26[&rate=5.989039811714294E-4]:7.14312423103E-1)[&rate=5.989039811714294E-4]:4.33147446031E-2)[&rate=5.989039811714294E-4]:3.137217130706E-4,31[&rate=5.989039811714294E-4]:8.017765058576E-1)[&rate=5.989039811714294E-4]:1.367439758081E-1,2[&rate=5.989039811714294E-4]:7.111232213916E-1)[&rate=5.989039811714294E-4]:1.848356936123E0)[&rate=5.989039811714294E-4]:5.147294621902E-2)[&rate=5.989039811714294E-4]:1.618818345655E-1)[&rate=5.989039811714294E-4]:4.645723685726E-1)[&rate=5.989039811714294E-4]:8.677768040323E-2,((125[&rate=5.989039811714294E-4]:5.592908201966E-1,(((52[&rate=5.989039811714294E-4]:2.13071911003E-1,(((12[&rate=5.989039811714294E-4]:1.330488628042E-1,5[&rate=5.989039811714294E-4]:9.469269842069E-2)[&rate=5.989039811714294E-4]:3.785802830946E-1,29[&rate=5.989039811714294E-4]:6.184784609673E-1)[&rate=5.989039811714294E-4]:1.505361923551E-1,103[&rate=5.989039811714294E-4]:5.361379409936E-1)[&rate=5.989039811714294E-4]:1.34122770457E0)[&rate=5.989039811714294E-4]:3.367888075881E-1,(((75[&rate=5.989039811714294E-4]:6.196376109516E-1,(70[&rate=5.989039811714294E-4]:4.233745536068E-1,(76[&rate=5.989039811714294E-4]:4.599955880511E-1,74[&rate=5.989039811714294E-4]:4.599955880511E-1)[&rate=5.989039811714294E-4]:1.7351299392E-3)[&rate=5.989039811714294E-4]:1.579068929613E-1)[&rate=5.989039811714294E-4]:1.540553629905E-1,((79[&rate=5.989039811714294E-4]:3.704481415228E-1,((78[&rate=5.989039811714294E-4]:1.075443437678E-1,72[&rate=5.989039811714294E-4]:8.56265355485E-2)[&rate=5.989039811714294E-4]:5.256049878014E-2,82[&rate=5.989039811714294E-4]:1.6832402063E-1)[&rate=5.989039811714294E-4]:2.103432989748E-1)[&rate=5.989039811714294E-4]:1.546972185377E-1,(77[&rate=5.989039811714294E-4]:4.276796302534E-1,(73[&rate=5.989039811714294E-4]:4.251070003689E-1,(71[&rate=5.989039811714294E-4]:2.494707111803E-1,(80[&rate=5.989039811714294E-4]:1.370832297166E-2,81[&rate=5.989039811714294E-4]:1.370832297166E-2)[&rate=5.989039811714294E-4]:2.549404704004E-1)[&rate=5.989039811714294E-4]:1.071431385037E-1)[&rate=5.989039811714294E-4]:8.052081939216E-3)[&rate=5.989039811714294E-4]:1.330821681632E-1)[&rate=5.989039811714294E-4]:2.074517234707E-1)[&rate=5.989039811714294E-4]:3.504004013554E-1,((133[&rate=5.989039811714294E-4]:7.128856794023E-1,137[&rate=5.989039811714294E-4]:7.539815698134E-1)[&rate=5.989039811714294E-4]:1.112485991026E-1,134[&rate=5.989039811714294E-4]:7.939972922037E-1)[&rate=5.989039811714294E-4]:3.355755351486E-1)[&rate=5.989039811714294E-4]:1.640336805944E-1)[&rate=5.989039811714294E-4]:3.402450535475E-2,53[&rate=5.989039811714294E-4]:5.756885026345E-1)[&rate=5.989039811714294E-4]:1.939848312233E-1)[&rate=5.989039811714294E-4]:7.078981858945E-1,(68[&rate=5.989039811714294E-4]:6.454612513683E-1,(59[&rate=5.989039811714294E-4]:3.371653142049E-1,((57[&rate=5.989039811714294E-4]:1.286273520441E-1,54[&rate=5.989039811714294E-4]:8.764374548677E-2)[&rate=5.989039811714294E-4]:1.591559059206E-1,((56[&rate=5.989039811714294E-4]:7.811995708896E-2,55[&rate=5.989039811714294E-4]:7.811995708896E-2)[&rate=5.989039811714294E-4]:2.371855796514E-2,(58[&rate=5.989039811714294E-4]:9.816163617372E-2,37[&rate=5.989039811714294E-4]:1.172873192338E-1)[&rate=5.989039811714294E-4]:3.09992832521E-2)[&rate=5.989039811714294E-4]:1.750157811619E-1)[&rate=5.989039811714294E-4]:5.211429667734E-2)[&rate=5.989039811714294E-4]:3.574762650323E-1)[&rate=5.989039811714294E-4]:4.550610880561E-1)[&rate=5.989039811714294E-4]:1.439860253487E-1)[&rate=5.989039811714294E-4]:3.495540343399E-3)[&rate=5.989039811714294E-4]:2.821963829071E-1);
tree STATE_10440000 [&joint=-20978.076623951674,lnP=-20978.076623951674] = [&R] (33[&rate=5.837228700864708E-4]:1.833055399218E-1,(32[&rate=5.837228700864708E-4]:2.246891778748E-2,(34[&rate=5.837228700864708E-4]:1.543857520885E-2,((((125[&rate=5.837228700864708E-4]:1.009131985715E0,(((137[&rate=5.837228700864708E-4]:8.491467535498E-1,133[&rate=5.837228700864708E-4]:8.080508631388E-1)[&rate=5.837228700864708E-4]:2.831008360152E-2,134[&rate=5.837228700864708E-4]:8.062239604391E-1)[&rate=5.837228700864708E-4]:7.654839689233E-1,(((((12[&rate=5.837228700864708E-4]:4.157045250579E-1,5[&rate=5.837228700864708E-4]:3.773483606745E-1)[&rate=5.837228700864708E-4]:1.812934072183E-1,29[&rate=5.837228700864708E-4]:7.038472473447E-1)[&rate=5.837228700864708E-4]:2.183854043425E-1,103[&rate=5.837228700864708E-4]:6.893559393584E-1)[&rate=5.837228700864708E-4]:1.667209879019E0,(52[&rate=5.837228700864708E-4]:6.294438801248E-1,53[&rate=5.837228700864708E-4]:6.212471588134E-1)[&rate=5.837228700864708E-4]:6.282820369219E-2)[&rate=5.837228700864708E-4]:6.068163290839E-2,((75[&rate=5.837228700864708E-4]:7.949019204468E-1,((70[&rate=5.837228700864708E-4]:6.681816983064E-1,76[&rate=5.837228700864708E-4]:7.065378626899E-1)[&rate=5.837228700864708E-4]:1.080915865327E-2,74[&rate=5.837228700864708E-4]:7.173470213432E-1)[&rate=5.837228700864708E-4]:7.755489910369E-2)[&rate=5.837228700864708E-4]:6.30306481413E-2,(((82[&rate=5.837228700864708E-4]:2.058976554444E-1,((72[&rate=5.837228700864708E-4]:1.099515745914E-2,78[&rate=5.837228700864708E-4]:3.291296567845E-2)[&rate=5.837228700864708E-4]:1.057489810093E-1,71[&rate=5.837228700864708E-4]:1.112646864137E-1)[&rate=5.837228700864708E-4]:5.901653067463E-2)[&rate=5.837228700864708E-4]:9.075461464746E-2,79[&rate=5.837228700864708E-4]:2.884330920098E-1)[&rate=5.837228700864708E-4]:4.473904491902E-1,((80[&rate=5.837228700864708E-4]:1.061226966921E-1,81[&rate=5.837228700864708E-4]:1.061226966921E-1)[&rate=5.837228700864708E-4]:3.506023144581E-1,(77[&rate=5.837228700864708E-4]:1.107925256239E-1,73[&rate=5.837228700864708E-4]:1.162719776786E-1)[&rate=5.837228700864708E-4]:3.897681019647E-1)[&rate=5.837228700864708E-4]:2.708793519676E-1)[&rate=5.837228700864708E-4]:8.101313697732E-2)[&rate=5.837228700864708E-4]:6.332874854379E-1)[&rate=5.837228700864708E-4]:7.500842328142E-2)[&rate=5.837228700864708E-4]:3.997490806813E-1)[&rate=5.837228700864708E-4]:3.463958359699E-1,(68[&rate=5.837228700864708E-4]:3.182246422385E-1,(((56[&rate=5.837228700864708E-4]:1.684502270046E-1,55[&rate=5.837228700864708E-4]:1.684502270046E-1)[&rate=5.837228700864708E-4]:7.468010211014E-2,(58[&rate=5.837228700864708E-4]:2.704445062982E-1,(59[&rate=5.837228700864708E-4]:1.793961487429E-1,(37[&rate=5.837228700864708E-4]:8.810014850935E-2,54[&rate=5.837228700864708E-4]:1.159741626891E-2)[&rate=5.837228700864708E-4]:1.295473663538E-1)[&rate=5.837228700864708E-4]:7.192267449516E-2)[&rate=5.837228700864708E-4]:8.227188224907E-6)[&rate=5.837228700864708E-4]:4.824888651867E-3,57[&rate=5.837228700864708E-4]:2.588841795153E-1)[&rate=5.837228700864708E-4]:1.112530310293E-1)[&rate=5.837228700864708E-4]:8.706365127802E-1)[&rate=5.837228700864708E-4]:2.208760031649E-1,((((123[&rate=5.837228700864708E-4]:1.205987283568E-1,124[&rate=5.837228700864708E-4]:1.178664879197E-1)[&rate=5.837228700864708E-4]:8.548553967641E-2,122[&rate=5.837228700864708E-4]:2.060842680332E-1)[&rate=5.837228700864708E-4]:6.756344547223E-1,67[&rate=5.837228700864708E-4]:3.804461724148E-1)[&rate=5.837228700864708E-4]:1.434879023975E-1,(66[&rate=5.837228700864708E-4]:3.877875672405E-1,(126[&rate=5.837228700864708E-4]:8.700432901065E-1,(120[&rate=5.837228700864708E-4]:1.05083711941E0,(119[&rate=5.837228700864708E-4]:9.129521778882E-1,((138[&rate=5.837228700864708E-4]:3.628988820677E-1,136[&rate=5.837228700864708E-4]:2.313920327525E-1)[&rate=5.837228700864708E-4]:3.554400090829E-1,135[&rate=5.837228700864708E-4]:5.183388911505E-1)[&rate=5.837228700864708E-4]:4.66680812583E-2)[&rate=5.837228700864708E-4]:2.337753524805E-1)[&rate=5.837228700864708E-4]:5.090182823815E-1)[&rate=5.837228700864708E-4]:7.649184668191E-1)[&rate=5.837228700864708E-4]:1.361465075717E-1)[&rate=5.837228700864708E-4]:3.380824455991E-1)[&rate=5.837228700864708E-4]:4.665428455783E-3,(((36[&rate=5.837228700864708E-4]:1.04534222517E-1,(((((((60[&rate=5.837228700864708E-4]:1.171587479933E-1,(62[&rate=5.837228700864708E-4]:2.10734802531E-1,64[&rate=5.837228700864708E-4]:1.696389121199E-1)[&rate=5.837228700864708E-4]:9.820476738008E-2)[&rate=5.837228700864708E-4]:1.253613138291E-1,65[&rate=5.837228700864708E-4]:2.425200618224E-1)[&rate=5.837228700864708E-4]:3.597530742906E-1,(63[&rate=5.837228700864708E-4]:1.308558254448E-1,61[&rate=5.837228700864708E-4]:1.719517158558E-1)[&rate=5.837228700864708E-4]:6.22102242175E-1)[&rate=5.837228700864708E-4]:5.91034080433E-1,((69[&rate=5.837228700864708E-4]:8.9993366467E-1,118[&rate=5.837228700864708E-4]:8.889747605603E-1)[&rate=5.837228700864708E-4]:5.72313849091E-2,((131[&rate=5.837228700864708E-4]:1.209867120597E-1,130[&rate=5.837228700864708E-4]:1.182469860323E-1)[&rate=5.837228700864708E-4]:2.964941554045E-1,(129[&rate=5.837228700864708E-4]:3.341293200633E-1,132[&rate=5.837228700864708E-4]:3.368690460907E-1)[&rate=5.837228700864708E-4]:8.061182137345E-2)[&rate=5.837228700864708E-4]:3.944787026627E-1)[&rate=5.837228700864708E-4]:4.388818929944E-1)[&rate=5.837228700864708E-4]:4.281518932132E-2,128[&rate=5.837228700864708E-4]:1.288177200388E0)[&rate=5.837228700864708E-4]:1.755896034941E-1,(121[&rate=5.837228700864708E-4]:1.899060624416E0,127[&rate=5.837228700864708E-4]:2.340156514827E0)[&rate=5.837228700864708E-4]:1.619664534386E-1)[&rate=5.837228700864708E-4]:1.064806469776E-1,35[&rate=5.837228700864708E-4]:4.148032757184E-2)[&rate=5.837228700864708E-4]:1.647855247939E-2)[&rate=5.837228700864708E-4]:2.53396121216E-1,(45[&rate=5.837228700864708E-4]:6.314697292253E-1,(((49[&rate=5.837228700864708E-4]:4.277796941759E-1,50[&rate=5.837228700864708E-4]:4.277796941759E-1)[&rate=5.837228700864708E-4]:7.385753901801E-2,(51[&rate=5.837228700864708E-4]:4.677269380134E-1,(47[&rate=5.837228700864708E-4]:1.05349117164E-1,44[&rate=5.837228700864708E-4]:9.988463628978E-2)[&rate=5.837228700864708E-4]:3.897002252208E-1)[&rate=5.837228700864708E-4]:3.937477605479E-2)[&rate=5.837228700864708E-4]:2.237520513046E-2,(46[&rate=5.837228700864708E-4]:4.948672676172E-1,(43[&rate=5.837228700864708E-4]:4.436848809987E-1,(42[&rate=5.837228700864708E-4]:3.768558656583E-1,(48[&rate=5.837228700864708E-4]:3.920431661179E-1,41[&rate=5.837228700864708E-4]:3.483273191234E-1)[&rate=5.837228700864708E-4]:2.306406566059E-2)[&rate=5.837228700864708E-4]:1.764868747169E-2)[&rate=5.837228700864708E-4]:5.118238661853E-2)[&rate=5.837228700864708E-4]:6.193205595293E-2)[&rate=5.837228700864708E-4]:8.286712696659E-2)[&rate=5.837228700864708E-4]:4.352561830382E-1)[&rate=5.837228700864708E-4]:7.695281799655E-2,(38[&rate=5.837228700864708E-4]:7.681590805401E-1,(((98[&rate=5.837228700864708E-4]:5.511753550627E-1,(99[&rate=5.837228700864708E-4]:4.01500878654E-1,96[&rate=5.837228700864708E-4]:3.659817529711E-1)[&rate=5.837228700864708E-4]:1.71532399906E-1)[&rate=5.837228700864708E-4]:8.375983801237E-2,((100[&rate=5.837228700864708E-4]:3.84286143947E-1,94[&rate=5.837228700864708E-4]:3.84286143947E-1)[&rate=5.837228700864708E-4]:1.089404168693E-1,95[&rate=5.837228700864708E-4]:5.779260143684E-1)[&rate=5.837228700864708E-4]:6.793814045543E-2)[&rate=5.837228700864708E-4]:9.761000990845E-2,((146[&rate=5.837228700864708E-4]:5.851121664824E-1,16[&rate=5.837228700864708E-4]:2.550386513365E0)[&rate=5.837228700864708E-4]:2.925171599773E-2,((40[&rate=5.837228700864708E-4]:4.419627144195E-1,((((31[&rate=5.837228700864708E-4]:7.193195469865E-1,2[&rate=5.837228700864708E-4]:4.919222867124E-1)[&rate=5.837228700864708E-4]:1.748831089704E-1,(22[&rate=5.837228700864708E-4]:4.320198195632E-1,27[&rate=5.837228700864708E-4]:4.484581757276E-1)[&rate=5.837228700864708E-4]:4.073883158456E-1)[&rate=5.837228700864708E-4]:4.155104625832E-2,(26[&rate=5.837228700864708E-4]:7.666343305461E-1,(7[&rate=5.837228700864708E-4]:1.872131429132E-1,8[&rate=5.837228700864708E-4]:1.872131429132E-1)[&rate=5.837228700864708E-4]:4.725718725644E-1)[&rate=5.837228700864708E-4]:1.252837552307E-1)[&rate=5.837228700864708E-4]:1.624537443651E0,97[&rate=5.837228700864708E-4]:3.051298313964E-1)[&rate=5.837228700864708E-4]:6.579463165698E-2)[&rate=5.837228700864708E-4]:9.281509756856E-3,(((((((((((148[&rate=5.837228700864708E-4]:3.881453374708E-1,143[&rate=5.837228700864708E-4]:3.854056114435E-1)[&rate=5.837228700864708E-4]:1.764866172756E-1,(139[&rate=5.837228700864708E-4]:5.445012558128E-1,(104[&rate=5.837228700864708E-4]:3.026444262401E-1,(111[&rate=5.837228700864708E-4]:1.656309037692E-2,106[&rate=5.837228700864708E-4]:1.247342125466E-4)[&rate=5.837228700864708E-4]:3.025196920275E-1)[&rate=5.837228700864708E-4]:5.007600765498E-2)[&rate=5.837228700864708E-4]:2.338293290705E-1)[&rate=5.837228700864708E-4]:1.126543282365E-1,116[&rate=5.837228700864708E-4]:6.389301185993E-1)[&rate=5.837228700864708E-4]:1.425228421944E-1,(((19[&rate=5.837228700864708E-4]:3.777937740296E-1,13[&rate=5.837228700864708E-4]:3.394376096459E-1)[&rate=5.837228700864708E-4]:9.401972292419E-2,115[&rate=5.837228700864708E-4]:3.512655517482E-1)[&rate=5.837228700864708E-4]:2.143300256589E-1,((107[&rate=5.837228700864708E-4]:3.590506528741E-1,(109[&rate=5.837228700864708E-4]:3.567722780236E-1,114[&rate=5.837228700864708E-4]:2.773202232291E-1)[&rate=5.837228700864708E-4]:2.145645704222E-2)[&rate=5.837228700864708E-4]:1.671408865474E-1,108[&rate=5.837228700864708E-4]:5.234518133941E-1)[&rate=5.837228700864708E-4]:9.967801058845E-2)[&rate=5.837228700864708E-4]:2.158573833866E-1)[&rate=5.837228700864708E-4]:1.706404000479E-1,((105[&rate=5.837228700864708E-4]:3.974429024077E-1,110[&rate=5.837228700864708E-4]:4.193607106268E-1)[&rate=5.837228700864708E-4]:4.357338249376E-1,((((30[&rate=5.837228700864708E-4]:3.521791908179E-1,4[&rate=5.837228700864708E-4]:1.795764510919E-1)[&rate=5.837228700864708E-4]:2.327294891256E-1,14[&rate=5.837228700864708E-4]:4.698401867927E-1)[&rate=5.837228700864708E-4]:1.604151359096E-1,112[&rate=5.837228700864708E-4]:6.302553227023E-1)[&rate=5.837228700864708E-4]:3.141078452664E-4,((117[&rate=5.837228700864708E-4]:2.574054135321E-1,9[&rate=5.837228700864708E-4]:2.464465094225E-1)[&rate=5.837228700864708E-4]:3.582672969799E-1,113[&rate=5.837228700864708E-4]:6.129329844844E-1)[&rate=5.837228700864708E-4]:1.763644606317E-2)[&rate=5.837228700864708E-4]:2.300045570715E-1)[&rate=5.837228700864708E-4]:1.737111540444E-1)[&rate=5.837228700864708E-4]:5.292598093135E-2,((144[&rate=5.837228700864708E-4]:2.321547590182E-1,(141[&rate=5.837228700864708E-4]:1.116339334474E-1,145[&rate=5.837228700864708E-4]:1.14373659475E-1)[&rate=5.837228700864708E-4]:1.232605515981E-1)[&rate=5.837228700864708E-4]:1.638171612488E-1,142[&rate=5.837228700864708E-4]:4.014513723219E-1)[&rate=5.837228700864708E-4]:8.583624899991E-1)[&rate=5.837228700864708E-4]:1.27468619743E-1,((102[&rate=5.837228700864708E-4]:1.626482082053E-2,((17[&rate=5.837228700864708E-4]:8.995335317312E-1,((21[&rate=5.837228700864708E-4]:7.850867896648E-1,28[&rate=5.837228700864708E-4]:8.097443239112E-1)[&rate=5.837228700864708E-4]:3.53383907203E-2,1[&rate=5.837228700864708E-4]:5.878134476857E-2)[&rate=5.837228700864708E-4]:1.092453376476E-1)[&rate=5.837228700864708E-4]:8.452378898564E-2,24[&rate=5.837228700864708E-4]:1.03337238921E0)[&rate=5.837228700864708E-4]:1.445362672269E-1)[&rate=5.837228700864708E-4]:4.838641269627E-2,((23[&rate=5.837228700864708E-4]:6.247180312827E-1,(20[&rate=5.837228700864708E-4]:4.584547817169E-1,25[&rate=5.837228700864708E-4]:4.776328639086E-1)[&rate=5.837228700864708E-4]:1.580440714837E-1)[&rate=5.837228700864708E-4]:1.236605233697E-1,(11[&rate=5.837228700864708E-4]:5.514686397281E-1,140[&rate=5.837228700864708E-4]:5.322905575363E-1)[&rate=5.837228700864708E-4]:1.119784080751E-1)[&rate=5.837228700864708E-4]:4.669576103712E-1)[&rate=5.837228700864708E-4]:7.605590608145E-2)[&rate=5.837228700864708E-4]:4.365835640809E-1,(3[&rate=5.837228700864708E-4]:5.277506563124E-1,(((6[&rate=5.837228700864708E-4]:3.224939009948E-1,18[&rate=5.837228700864708E-4]:3.855075996249E-1)[&rate=5.837228700864708E-4]:4.97647819227E-2,(10[&rate=5.837228700864708E-4]:3.224183314311E-1,15[&rate=5.837228700864708E-4]:3.607744958146E-1)[&rate=5.837228700864708E-4]:6.627870765074E-2)[&rate=5.837228700864708E-4]:1.803751837384E-1,((89[&rate=5.837228700864708E-4]:1.09339190118E-1,88[&rate=5.837228700864708E-4]:9.564055998098E-2)[&rate=5.837228700864708E-4]:2.243302129351E-1,((87[&rate=5.837228700864708E-4]:2.812403937823E-1,((84[&rate=5.837228700864708E-4]:1.892244938388E-1,(83[&rate=5.837228700864708E-4]:1.190318291849E-1,93[&rate=5.837228700864708E-4]:1.327304593219E-1)[&rate=5.837228700864708E-4]:7.019266465397E-2)[&rate=5.837228700864708E-4]:6.055434718134E-3,(86[&rate=5.837228700864708E-4]:7.24879505453E-2,85[&rate=5.837228700864708E-4]:7.24879505453E-2)[&rate=5.837228700864708E-4]:1.227919780117E-1)[&rate=5.837228700864708E-4]:8.596046522529E-2)[&rate=5.837228700864708E-4]:8.285522349652E-3,(92[&rate=5.837228700864708E-4]:1.362243140127E-1,(91[&rate=5.837228700864708E-4]:1.098955117793E-1,90[&rate=5.837228700864708E-4]:1.098955117793E-1)[&rate=5.837228700864708E-4]:2.632880223341E-2)[&rate=5.837228700864708E-4]:1.670002322562E-1)[&rate=5.837228700864708E-4]:3.044485678417E-2)[&rate=5.837228700864708E-4]:7.203343266165E-1)[&rate=5.837228700864708E-4]:2.717158417703E-2)[&rate=5.837228700864708E-4]:1.046800321339E0)[&rate=5.837228700864708E-4]:2.688955695333E-1,101[&rate=5.837228700864708E-4]:8.407068211575E-1)[&rate=5.837228700864708E-4]:5.638884536401E-1,147[&rate=5.837228700864708E-4]:4.888081649841E-1)[&rate=5.837228700864708E-4]:4.454343106036E-3,39[&rate=5.837228700864708E-4]:4.358854589098E-1)[&rate=5.837228700864708E-4]:1.53587652666E-2)[&rate=5.837228700864708E-4]:4.29010790688E-2)[&rate=5.837228700864708E-4]:1.09984599192E-1)[&rate=5.837228700864708E-4]:2.32335189032E-1)[&rate=5.837228700864708E-4]:2.225141852391E-1)[&rate=5.837228700864708E-4]:4.783741296034E-1)[&rate=5.837228700864708E-4]:1.177032497183E-2)[&rate=5.837228700864708E-4]:2.894815079772E-2)[&rate=5.837228700864708E-4]:1.553571700796E-1);
tree STATE_10530000 [&joint=-20976.362319216867,lnP=-20976.362319216867] = [&R] (33[&rate=5.672951652034951E-4]:9.424207037873E-2,(((125[&rate=5.672951652034951E-4]:9.009573987158E-1,(((133[&rate=5.672951652034951E-4]:5.258823102133E-1,134[&rate=5.672951652034951E-4]:4.957453239122E-1)[&rate=5.672951652034951E-4]:2.351158393038E-2,137[&rate=5.672951652034951E-4]:5.904897845548E-1)[&rate=5.672951652034951E-4]:1.005271772115E0,(((52[&rate=5.672951652034951E-4]:5.206482874643E-1,(((12[&rate=5.672951652034951E-4]:3.066949594976E-1,5[&rate=5.672951652034951E-4]:2.683387951141E-1)[&rate=5.672951652034951E-4]:8.042493977925E-2,29[&rate=5.672951652034951E-4]:4.939692143453E-1)[&rate=5.672951652034951E-4]:2.674975607127E-1,103[&rate=5.672951652034951E-4]:5.285900627292E-1)[&rate=5.672951652034951E-4]:1.656351959296E0)[&rate=5.672951652034951E-4]:1.772575416018E-1,((75[&rate=5.672951652034951E-4]:4.462617845372E-1,(74[&rate=5.672951652034951E-4]:2.525357846444E-1,(76[&rate=5.672951652034951E-4]:2.10018468408E-1,70[&rate=5.672951652034951E-4]:1.716623040246E-1)[&rate=5.672951652034951E-4]:4.251731623642E-2)[&rate=5.672951652034951E-4]:1.937259998928E-1)[&rate=5.672951652034951E-4]:1.321576519435E-1,((77[&rate=5.672951652034951E-4]:2.478550320843E-1,(80[&rate=5.672951652034951E-4]:1.144390816628E-1,81[&rate=5.672951652034951E-4]:1.144390816628E-1)[&rate=5.672951652034951E-4]:8.958033398315E-2)[&rate=5.672951652034951E-4]:7.539024389225E-2,(((72[&rate=5.672951652034951E-4]:5.590168160544E-2,78[&rate=5.672951652034951E-4]:7.781948982475E-2)[&rate=5.672951652034951E-4]:9.680651129305E-2,(82[&rate=5.672951652034951E-4]:1.683225259093E-1,(79[&rate=5.672951652034951E-4]:1.021689315361E-1,71[&rate=5.672951652034951E-4]:7.477167126203E-2)[&rate=5.672951652034951E-4]:5.793441629115E-2)[&rate=5.672951652034951E-4]:1.45226532906E-2)[&rate=5.672951652034951E-4]:2.940543157546E-2,73[&rate=5.672951652034951E-4]:2.451273231041E-1)[&rate=5.672951652034951E-4]:8.35974049272E-2)[&rate=5.672951652034951E-4]:2.496947084494E-1)[&rate=5.672951652034951E-4]:8.577527298862E-1)[&rate=5.672951652034951E-4]:1.22098274202E-2,53[&rate=5.672951652034951E-4]:7.01918935175E-1)[&rate=5.672951652034951E-4]:7.066723411519E-2)[&rate=5.672951652034951E-4]:3.387537430868E-1)[&rate=5.672951652034951E-4]:4.242263086372E-1,(68[&rate=5.672951652034951E-4]:6.919945955637E-1,(57[&rate=5.672951652034951E-4]:5.182363014207E-1,(((56[&rate=5.672951652034951E-4]:2.493808609173E-1,55[&rate=5.672951652034951E-4]:2.493808609173E-1)[&rate=5.672951652034951E-4]:1.999061512092E-2,(58[&rate=5.672951652034951E-4]:2.570441474189E-1,54[&rate=5.672951652034951E-4]:1.996670982385E-1)[&rate=5.672951652034951E-4]:3.964973299104E-2)[&rate=5.672951652034951E-4]:8.029535647895E-3,(59[&rate=5.672951652034951E-4]:1.296894411611E-1,37[&rate=5.672951652034951E-4]:1.679408072813E-1)[&rate=5.672951652034951E-4]:1.559082918366E-1)[&rate=5.672951652034951E-4]:2.299063279859E-1)[&rate=5.672951652034951E-4]:2.256708624491E-1)[&rate=5.672951652034951E-4]:4.665224451226E-1)[&rate=5.672951652034951E-4]:2.99846791079E-1,(((((124[&rate=5.672951652034951E-4]:3.942190762154E-2,123[&rate=5.672951652034951E-4]:4.215414805866E-2)[&rate=5.672951652034951E-4]:2.147227149416E-1,122[&rate=5.672951652034951E-4]:2.568768630003E-1)[&rate=5.672951652034951E-4]:5.002874827827E-1,67[&rate=5.672951652034951E-4]:2.558917954423E-1)[&rate=5.672951652034951E-4]:3.400667635474E-2,(66[&rate=5.672951652034951E-4]:1.8161028735E-1,(126[&rate=5.672951652034951E-4]:1.251445475184E0,(119[&rate=5.672951652034951E-4]:1.723672397434E0,((135[&rate=5.672951652034951E-4]:5.564017101157E-1,(138[&rate=5.672951652034951E-4]:4.084613541334E-1,136[&rate=5.672951652034951E-4]:2.769545048182E-1)[&rate=5.672951652034951E-4]:3.479403559823E-1)[&rate=5.672951652034951E-4]:3.154941705276E-1,120[&rate=5.672951652034951E-4]:1.123950675164E0)[&rate=5.672951652034951E-4]:5.038313113109E-1)[&rate=5.672951652034951E-4]:3.134756003939E-1)[&rate=5.672951652034951E-4]:1.773390018513E-1)[&rate=5.672951652034951E-4]:1.08288184447E-1)[&rate=5.672951652034951E-4]:6.156615007979E-1,(32[&rate=5.672951652034951E-4]:5.433905951593E-4,(((121[&rate=5.672951652034951E-4]:2.433171583028E0,((((65[&rate=5.672951652034951E-4]:2.265301558371E-1,(60[&rate=5.672951652034951E-4]:1.011390301182E-1,(62[&rate=5.672951652034951E-4]:7.849878077361E-2,64[&rate=5.672951652034951E-4]:3.740289036257E-2)[&rate=5.672951652034951E-4]:2.144210712623E-1)[&rate=5.672951652034951E-4]:1.253911257189E-1)[&rate=5.672951652034951E-4]:4.235149230877E-1,(63[&rate=5.672951652034951E-4]:7.960542814147E-2,61[&rate=5.672951652034951E-4]:1.207013185525E-1)[&rate=5.672951652034951E-4]:7.2112458229E-1)[&rate=5.672951652034951E-4]:8.39527843539E-1,((128[&rate=5.672951652034951E-4]:1.208855933966E0,((69[&rate=5.672951652034951E-4]:6.39704496502E-1,118[&rate=5.672951652034951E-4]:6.287455923924E-1)[&rate=5.672951652034951E-4]:2.780356453949E-1,(132[&rate=5.672951652034951E-4]:3.822854412341E-1,((131[&rate=5.672951652034951E-4]:1.112726731933E-1,130[&rate=5.672951652034951E-4]:1.085329471659E-1)[&rate=5.672951652034951E-4]:2.667169251542E-1,129[&rate=5.672951652034951E-4]:3.752498723202E-1)[&rate=5.672951652034951E-4]:4.295842886542E-3)[&rate=5.672951652034951E-4]:3.902492212106E-1)[&rate=5.672951652034951E-4]:4.418007235765E-1)[&rate=5.672951652034951E-4]:3.277382727053E-1,(45[&rate=5.672951652034951E-4]:6.449516839592E-1,(((51[&rate=5.672951652034951E-4]:4.247843661802E-1,(47[&rate=5.672951652034951E-4]:4.387854391336E-1,(49[&rate=5.672951652034951E-4]:2.553492396858E-1,50[&rate=5.672951652034951E-4]:2.553492396858E-1)[&rate=5.672951652034951E-4]:1.506493142021E-1)[&rate=5.672951652034951E-4]:1.332133141807E-2)[&rate=5.672951652034951E-4]:6.918300554691E-2,44[&rate=5.672951652034951E-4]:5.158252952243E-1)[&rate=5.672951652034951E-4]:8.909923013439E-2,(46[&rate=5.672951652034951E-4]:4.738496873087E-1,(43[&rate=5.672951652034951E-4]:4.615403577125E-1,(42[&rate=5.672951652034951E-4]:3.738388752563E-1,(48[&rate=5.672951652034951E-4]:3.012680426066E-1,41[&rate=5.672951652034951E-4]:2.575521956122E-1)[&rate=5.672951652034951E-4]:1.108221987699E-1)[&rate=5.672951652034951E-4]:3.852115458746E-2)[&rate=5.672951652034951E-4]:1.230932959622E-2)[&rate=5.672951652034951E-4]:1.365393189243E-1)[&rate=5.672951652034951E-4]:4.275939903755E-2)[&rate=5.672951652034951E-4]:1.182463104212E-1)[&rate=5.672951652034951E-4]:5.033510312549E-3)[&rate=5.672951652034951E-4]:2.134096087129E-1,((127[&rate=5.672951652034951E-4]:2.561792599867E0,36[&rate=5.672951652034951E-4]:4.124465466173E-2)[&rate=5.672951652034951E-4]:1.357003809837E-1,35[&rate=5.672951652034951E-4]:1.303696931797E-1)[&rate=5.672951652034951E-4]:9.590050922977E-2)[&rate=5.672951652034951E-4]:8.087398335797E-2)[&rate=5.672951652034951E-4]:3.347307706851E-1,(38[&rate=5.672951652034951E-4]:5.28199348456E-1,(16[&rate=5.672951652034951E-4]:2.570869899946E0,(((96[&rate=5.672951652034951E-4]:4.450685096639E-1,99[&rate=5.672951652034951E-4]:4.805876353467E-1)[&rate=5.672951652034951E-4]:8.562909014836E-2,(((100[&rate=5.672951652034951E-4]:1.696119752343E-1,94[&rate=5.672951652034951E-4]:1.696119752343E-1)[&rate=5.672951652034951E-4]:2.347320813262E-1,95[&rate=5.672951652034951E-4]:4.890435101126E-1)[&rate=5.672951652034951E-4]:4.938176753954E-2,98[&rate=5.672951652034951E-4]:5.274963159034E-1)[&rate=5.672951652034951E-4]:1.686248609451E-2)[&rate=5.672951652034951E-4]:6.152870680766E-2,((39[&rate=5.672951652034951E-4]:4.361798864211E-1,147[&rate=5.672951652034951E-4]:4.935569356015E-1)[&rate=5.672951652034951E-4]:3.837669686434E-2,((40[&rate=5.672951652034951E-4]:4.492548403915E-1,((((((93[&rate=5.672951652034951E-4]:2.086486371993E-1,(83[&rate=5.672951652034951E-4]:1.907518655658E-1,(86[&rate=5.672951652034951E-4]:1.848331645721E-1,(84[&rate=5.672951652034951E-4]:1.2462329562E-1,85[&rate=5.672951652034951E-4]:1.2462329562E-1)[&rate=5.672951652034951E-4]:6.020986895206E-2)[&rate=5.672951652034951E-4]:5.918700993788E-3)[&rate=5.672951652034951E-4]:4.1981414964E-3)[&rate=5.672951652034951E-4]:4.355145541999E-2,(87[&rate=5.672951652034951E-4]:2.291700627675E-1,(92[&rate=5.672951652034951E-4]:1.953729817002E-1,(91[&rate=5.672951652034951E-4]:1.22962401764E-1,90[&rate=5.672951652034951E-4]:1.22962401764E-1)[&rate=5.672951652034951E-4]:7.241057993624E-2)[&rate=5.672951652034951E-4]:4.749571120428E-2)[&rate=5.672951652034951E-4]:9.331399714772E-3)[&rate=5.672951652034951E-4]:5.380703967749E-1,(89[&rate=5.672951652034951E-4]:1.864225153597E-1,88[&rate=5.672951652034951E-4]:1.727238852227E-1)[&rate=5.672951652034951E-4]:6.038479740344E-1)[&rate=5.672951652034951E-4]:4.124678094747E-1,(6[&rate=5.672951652034951E-4]:6.288655393074E-1,((18[&rate=5.672951652034951E-4]:4.404051790629E-1,(10[&rate=5.672951652034951E-4]:3.007983828361E-1,15[&rate=5.672951652034951E-4]:3.391545472195E-1)[&rate=5.672951652034951E-4]:9.30314537611E-2)[&rate=5.672951652034951E-4]:2.188472230305E-1,3[&rate=5.672951652034951E-4]:5.441839089429E-1)[&rate=5.672951652034951E-4]:3.262683584403E-2)[&rate=5.672951652034951E-4]:7.250289654784E-2)[&rate=5.672951652034951E-4]:7.918256678113E-1,((((141[&rate=5.672951652034951E-4]:6.835511378089E-1,(145[&rate=5.672951652034951E-4]:5.18255546262E-1,144[&rate=5.672951652034951E-4]:5.127760942071E-1)[&rate=5.672951652034951E-4]:1.680353175745E-1)[&rate=5.672951652034951E-4]:6.933066606927E-2,142[&rate=5.672951652034951E-4]:7.556215299058E-1)[&rate=5.672951652034951E-4]:6.464585687897E-1,(((116[&rate=5.672951652034951E-4]:6.533067201193E-1,((((106[&rate=5.672951652034951E-4]:5.44734906811E-2,111[&rate=5.672951652034951E-4]:7.091184684548E-2)[&rate=5.672951652034951E-4]:2.161472986276E-1,104[&rate=5.672951652034951E-4]:2.706207893087E-1)[&rate=5.672951652034951E-4]:2.041059837961E-1,139[&rate=5.672951652034951E-4]:6.665075950225E-1)[&rate=5.672951652034951E-4]:1.985473460852E-1,(148[&rate=5.672951652034951E-4]:3.141841317834E-1,143[&rate=5.672951652034951E-4]:3.11444405756E-1)[&rate=5.672951652034951E-4]:3.371721791876E-1)[&rate=5.672951652034951E-4]:4.030657353204E-2)[&rate=5.672951652034951E-4]:2.198134573382E-2,(((19[&rate=5.672951652034951E-4]:4.406363996146E-1,13[&rate=5.672951652034951E-4]:4.022802352309E-1)[&rate=5.672951652034951E-4]:2.244859186271E-1,115[&rate=5.672951652034951E-4]:5.445743730361E-1)[&rate=5.672951652034951E-4]:3.427324630329E-2,((107[&rate=5.672951652034951E-4]:2.830336296762E-1,(109[&rate=5.672951652034951E-4]:2.833348731599E-1,114[&rate=5.672951652034951E-4]:2.038828183654E-1)[&rate=5.672951652034951E-4]:1.887683870794E-2)[&rate=5.672951652034951E-4]:1.023232445943E-1,108[&rate=5.672951652034951E-4]:3.826171482431E-1)[&rate=5.672951652034951E-4]:2.537647176717E-1)[&rate=5.672951652034951E-4]:9.644044651369E-2)[&rate=5.672951652034951E-4]:4.108259731601E-2,((113[&rate=5.672951652034951E-4]:7.01879691571E-1,(((112[&rate=5.672951652034951E-4]:6.101503489545E-1,9[&rate=5.672951652034951E-4]:6.019311708724E-1)[&rate=5.672951652034951E-4]:1.948299229378E-2,(14[&rate=5.672951652034951E-4]:4.301366445986E-1,(30[&rate=5.672951652034951E-4]:2.368519588047E-1,4[&rate=5.672951652034951E-4]:6.424921907869E-2)[&rate=5.672951652034951E-4]:3.083531789447E-1)[&rate=5.672951652034951E-4]:1.994966966497E-1)[&rate=5.672951652034951E-4]:2.485845044032E-2,117[&rate=5.672951652034951E-4]:6.572315177162E-1)[&rate=5.672951652034951E-4]:4.738789988241E-2)[&rate=5.672951652034951E-4]:7.205851469765E-2,(105[&rate=5.672951652034951E-4]:3.578271068175E-1,110[&rate=5.672951652034951E-4]:3.797449150366E-1)[&rate=5.672951652034951E-4]:3.887138391774E-1)[&rate=5.672951652034951E-4]:2.462423772232E-2)[&rate=5.672951652034951E-4]:4.309149149783E-1)[&rate=5.672951652034951E-4]:1.300449565934E-1,((102[&rate=5.672951652034951E-4]:1.22453812113E-1,((11[&rate=5.672951652034951E-4]:3.73872735737E-1,140[&rate=5.672951652034951E-4]:3.546946535453E-1)[&rate=5.672951652034951E-4]:1.418357298994E-1,(23[&rate=5.672951652034951E-4]:5.309193972383E-1,(20[&rate=5.672951652034951E-4]:3.750935380248E-1,25[&rate=5.672951652034951E-4]:3.942716202165E-1)[&rate=5.672951652034951E-4]:1.476066811314E-1)[&rate=5.672951652034951E-4]:6.972057524737E-2)[&rate=5.672951652034951E-4]:6.724987711341E-1)[&rate=5.672951652034951E-4]:4.656416763999E-2,(24[&rate=5.672951652034951E-4]:8.834737859215E-1,(1[&rate=5.672951652034951E-4]:2.639659729786E-2,((21[&rate=5.672951652034951E-4]:5.963886965368E-1,17[&rate=5.672951652034951E-4]:5.662517102354E-1)[&rate=5.672951652034951E-4]:1.529205015734E-1,28[&rate=5.672951652034951E-4]:7.739667323566E-1)[&rate=5.672951652034951E-4]:3.873123480421E-2)[&rate=5.672951652034951E-4]:7.625527081546E-2)[&rate=5.672951652034951E-4]:4.471880294478E-1)[&rate=5.672951652034951E-4]:1.165317330701E-1)[&rate=5.672951652034951E-4]:1.583293223503E-1)[&rate=5.672951652034951E-4]:3.827042491514E-1,101[&rate=5.672951652034951E-4]:8.211038322698E-1)[&rate=5.672951652034951E-4]:6.013151671155E-1)[&rate=5.672951652034951E-4]:9.124401814384E-3,((146[&rate=5.672951652034951E-4]:4.818257171476E-1,(((7[&rate=5.672951652034951E-4]:3.146941508822E-1,8[&rate=5.672951652034951E-4]:3.146941508822E-1)[&rate=5.672951652034951E-4]:3.937728917655E-1,26[&rate=5.672951652034951E-4]:8.153163577163E-1)[&rate=5.672951652034951E-4]:4.157319744343E-2,((2[&rate=5.672951652034951E-4]:3.755767929006E-1,31[&rate=5.672951652034951E-4]:6.029740531746E-1)[&rate=5.672951652034951E-4]:1.784538914748E-1,(22[&rate=5.672951652034951E-4]:3.903393682144E-1,27[&rate=5.672951652034951E-4]:4.067777243787E-1)[&rate=5.672951652034951E-4]:3.36294055887E-1)[&rate=5.672951652034951E-4]:1.192972269487E-1)[&rate=5.672951652034951E-4]:1.645005029418E0)[&rate=5.672951652034951E-4]:2.116508122468E-2,97[&rate=5.672951652034951E-4]:3.117339677712E-1)[&rate=5.672951652034951E-4]:7.560702306855E-2)[&rate=5.672951652034951E-4]:1.617734107959E-2)[&rate=5.672951652034951E-4]:2.915624973745E-3)[&rate=5.672951652034951E-4]:7.904765569058E-3)[&rate=5.672951652034951E-4]:1.111283855568E-1)[&rate=5.672951652034951E-4]:7.16041054512E-1)[&rate=5.672951652034951E-4]:2.270162321236E-1,34[&rate=5.672951652034951E-4]:5.877489946029E-3)[&rate=5.672951652034951E-4]:1.658370886822E-2)[&rate=5.672951652034951E-4]:2.008507515061E-2)[&rate=5.672951652034951E-4]:5.083221398106E-3)[&rate=5.672951652034951E-4]:6.305093118014E-2);
tree STATE_10620000 [&joint=-20971.094208117924,lnP=-20971.094208117924] = [&R] ((33[&rate=5.881937271050832E-4]:6.188406908287E-2,((((((((128[&rate=5.881937271050832E-4]:1.496523770047E0,((69[&rate=5.881937271050832E-4]:4.308109045652E-1,118[&rate=5.881937271050832E-4]:4.198520004555E-1)[&rate=5.881937271050832E-4]:2.737127631665E-1,(((132[&rate=5.881937271050832E-4]:9.709666919133E-3,129[&rate=5.881937271050832E-4]:6.969940891776E-3)[&rate=5.881937271050832E-4]:1.798467209022E-1,130[&rate=5.881937271050832E-4]:1.86816661794E-1)[&rate=5.881937271050832E-4]:4.254741738416E-2,131[&rate=5.881937271050832E-4]:2.321038052055E-1)[&rate=5.881937271050832E-4]:3.27214383074E-1)[&rate=5.881937271050832E-4]:9.426850338224E-1)[&rate=5.881937271050832E-4]:2.483777527634E-1,((64[&rate=5.881937271050832E-4]:4.250641098694E-1,((60[&rate=5.881937271050832E-4]:2.303970924061E-1,65[&rate=5.881937271050832E-4]:2.303970924061E-1)[&rate=5.881937271050832E-4]:3.32921018293E-2,62[&rate=5.881937271050832E-4]:4.554700161532E-1)[&rate=5.881937271050832E-4]:1.068998412722E-2)[&rate=5.881937271050832E-4]:2.716559575672E-1,(63[&rate=5.881937271050832E-4]:8.729724926069E-2,61[&rate=5.881937271050832E-4]:1.283931396717E-1)[&rate=5.881937271050832E-4]:6.094228181759E-1)[&rate=5.881937271050832E-4]:1.14681159236E0)[&rate=5.881937271050832E-4]:7.416933737921E-3,(((44[&rate=5.881937271050832E-4]:5.716267253628E-1,((43[&rate=5.881937271050832E-4]:4.66001405431E-1,46[&rate=5.881937271050832E-4]:4.66001405431E-1)[&rate=5.881937271050832E-4]:3.500893269308E-2,((48[&rate=5.881937271050832E-4]:1.527268253904E-1,42[&rate=5.881937271050832E-4]:1.144754592702E-1)[&rate=5.881937271050832E-4]:3.034541000126E-1,41[&rate=5.881937271050832E-4]:4.124650784085E-1)[&rate=5.881937271050832E-4]:3.390045097262E-2)[&rate=5.881937271050832E-4]:7.608086811293E-2)[&rate=5.881937271050832E-4]:7.454615153217E-2,((51[&rate=5.881937271050832E-4]:4.444108984068E-1,(49[&rate=5.881937271050832E-4]:4.141198538797E-1,50[&rate=5.881937271050832E-4]:4.141198538797E-1)[&rate=5.881937271050832E-4]:2.482656365286E-2)[&rate=5.881937271050832E-4]:1.562705123285E-1,47[&rate=5.881937271050832E-4]:6.280038151068E-1)[&rate=5.881937271050832E-4]:2.363354266239E-2)[&rate=5.881937271050832E-4]:2.336086894498E-1,45[&rate=5.881937271050832E-4]:8.770493259076E-1)[&rate=5.881937271050832E-4]:1.018729183496E-1)[&rate=5.881937271050832E-4]:4.383895903944E-2,(((121[&rate=5.881937271050832E-4]:1.821537669959E0,127[&rate=5.881937271050832E-4]:2.262633560369E0)[&rate=5.881937271050832E-4]:2.853067685341E-1,36[&rate=5.881937271050832E-4]:2.739238369809E-2)[&rate=5.881937271050832E-4]:3.2854523431E-2,35[&rate=5.881937271050832E-4]:1.367156466333E-2)[&rate=5.881937271050832E-4]:2.53718727637E-1)[&rate=5.881937271050832E-4]:5.326963420079E-1,(38[&rate=5.881937271050832E-4]:6.000350332247E-1,(((96[&rate=5.881937271050832E-4]:3.824883800877E-1,99[&rate=5.881937271050832E-4]:4.180075057705E-1)[&rate=5.881937271050832E-4]:1.499357095858E-1,(98[&rate=5.881937271050832E-4]:4.847080645279E-1,((100[&rate=5.881937271050832E-4]:3.313087353979E-1,94[&rate=5.881937271050832E-4]:3.313087353979E-1)[&rate=5.881937271050832E-4]:1.625298795528E-2,95[&rate=5.881937271050832E-4]:4.322611769052E-1)[&rate=5.881937271050832E-4]:6.337584937147E-2)[&rate=5.881937271050832E-4]:6.137722733116E-2)[&rate=5.881937271050832E-4]:1.831666786871E-1,(((((((((10[&rate=5.881937271050832E-4]:2.094095747959E-1,15[&rate=5.881937271050832E-4]:2.477657391794E-1)[&rate=5.881937271050832E-4]:2.109103133342E-1,(6[&rate=5.881937271050832E-4]:4.018418676617E-1,18[&rate=5.881937271050832E-4]:4.648555662918E-1)[&rate=5.881937271050832E-4]:2.039664304049E-3)[&rate=5.881937271050832E-4]:3.767007026519E-1,3[&rate=5.881937271050832E-4]:7.285274400971E-1)[&rate=5.881937271050832E-4]:2.932980077888E-2,((((83[&rate=5.881937271050832E-4]:1.202705734208E-1,93[&rate=5.881937271050832E-4]:1.339692035578E-1)[&rate=5.881937271050832E-4]:2.347950153989E-2,((85[&rate=5.881937271050832E-4]:8.422846879764E-2,84[&rate=5.881937271050832E-4]:8.422846879764E-2)[&rate=5.881937271050832E-4]:4.353788482963E-2,86[&rate=5.881937271050832E-4]:1.277663536273E-1)[&rate=5.881937271050832E-4]:1.598372133338E-2)[&rate=5.881937271050832E-4]:2.389570831709E-2,(92[&rate=5.881937271050832E-4]:9.874454959884E-2,(91[&rate=5.881937271050832E-4]:3.990461293778E-2,90[&rate=5.881937271050832E-4]:3.990461293778E-2)[&rate=5.881937271050832E-4]:5.883993666106E-2)[&rate=5.881937271050832E-4]:8.259986381591E-2)[&rate=5.881937271050832E-4]:3.195966196457E-2,(87[&rate=5.881937271050832E-4]:1.841107577204E-1,(89[&rate=5.881937271050832E-4]:1.21707393231E-1,88[&rate=5.881937271050832E-4]:1.080087630939E-1)[&rate=5.881937271050832E-4]:7.610199462645E-2)[&rate=5.881937271050832E-4]:1.549468752192E-2)[&rate=5.881937271050832E-4]:1.097977823031E0)[&rate=5.881937271050832E-4]:5.587909026851E-1,(((102[&rate=5.881937271050832E-4]:4.031090402021E-2,(((23[&rate=5.881937271050832E-4]:6.897352690765E-1,(20[&rate=5.881937271050832E-4]:4.201482609676E-1,25[&rate=5.881937271050832E-4]:4.393263431593E-1)[&rate=5.881937271050832E-4]:2.613678300268E-1)[&rate=5.881937271050832E-4]:2.022452878839E-2,(11[&rate=5.881937271050832E-4]:3.864566964249E-1,140[&rate=5.881937271050832E-4]:3.672786142331E-1)[&rate=5.881937271050832E-4]:2.385715945908E-1)[&rate=5.881937271050832E-4]:3.758315970209E-1,((1[&rate=5.881937271050832E-4]:1.809712867151E-1,((21[&rate=5.881937271050832E-4]:4.764018658101E-1,17[&rate=5.881937271050832E-4]:4.462648795087E-1)[&rate=5.881937271050832E-4]:4.430301944261E-1,28[&rate=5.881937271050832E-4]:9.440895944827E-1)[&rate=5.881937271050832E-4]:2.318306209533E-2)[&rate=5.881937271050832E-4]:4.662491025811E-2,24[&rate=5.881937271050832E-4]:1.008418114781E0)[&rate=5.881937271050832E-4]:8.833218421401E-2)[&rate=5.881937271050832E-4]:1.052044406412E-1)[&rate=5.881937271050832E-4]:3.946107989698E-2,(((141[&rate=5.881937271050832E-4]:3.675607796003E-1,145[&rate=5.881937271050832E-4]:3.703005056279E-1)[&rate=5.881937271050832E-4]:6.817667483045E-2,144[&rate=5.881937271050832E-4]:4.329977284034E-1)[&rate=5.881937271050832E-4]:1.185243512053E-1,142[&rate=5.881937271050832E-4]:5.570015316636E-1)[&rate=5.881937271050832E-4]:7.693457947194E-1)[&rate=5.881937271050832E-4]:4.299511751552E-2,((((116[&rate=5.881937271050832E-4]:4.110736374186E-1,((111[&rate=5.881937271050832E-4]:3.942048986034E-1,139[&rate=5.881937271050832E-4]:5.695473643568E-1)[&rate=5.881937271050832E-4]:4.060028508123E-2,(106[&rate=5.881937271050832E-4]:4.051543437463E-1,104[&rate=5.881937271050832E-4]:4.051543437463E-1)[&rate=5.881937271050832E-4]:1.321248377395E-2)[&rate=5.881937271050832E-4]:5.298078250104E-2)[&rate=5.881937271050832E-4]:3.191839889392E-1,(148[&rate=5.881937271050832E-4]:2.994843027841E-1,143[&rate=5.881937271050832E-4]:2.967445767568E-1)[&rate=5.881937271050832E-4]:4.691294879573E-1)[&rate=5.881937271050832E-4]:1.049929846947E-1,(115[&rate=5.881937271050832E-4]:7.21754219425E-1,(((107[&rate=5.881937271050832E-4]:3.660567426353E-1,108[&rate=5.881937271050832E-4]:3.63317016608E-1)[&rate=5.881937271050832E-4]:5.085545862885E-2,(114[&rate=5.881937271050832E-4]:2.997616726525E-1,109[&rate=5.881937271050832E-4]:3.79213727447E-1)[&rate=5.881937271050832E-4]:5.687655600887E-2)[&rate=5.881937271050832E-4]:3.023221531381E-1,(19[&rate=5.881937271050832E-4]:4.70631994497E-1,13[&rate=5.881937271050832E-4]:4.322758301134E-1)[&rate=5.881937271050832E-4]:3.08876332508E-1)[&rate=5.881937271050832E-4]:6.279383762543E-2)[&rate=5.881937271050832E-4]:1.134963916275E-1)[&rate=5.881937271050832E-4]:2.484617050136E-1,((105[&rate=5.881937271050832E-4]:3.457820489687E-1,110[&rate=5.881937271050832E-4]:3.676998571878E-1)[&rate=5.881937271050832E-4]:4.940862363219E-1,((14[&rate=5.881937271050832E-4]:4.6391301922E-1,((30[&rate=5.881937271050832E-4]:2.790378405979E-1,4[&rate=5.881937271050832E-4]:1.064351008718E-1)[&rate=5.881937271050832E-4]:2.923768406207E-1,112[&rate=5.881937271050832E-4]:4.563461880678E-1)[&rate=5.881937271050832E-4]:7.566831152201E-3)[&rate=5.881937271050832E-4]:3.751959878832E-1,((117[&rate=5.881937271050832E-4]:4.124881148459E-1,9[&rate=5.881937271050832E-4]:4.015292107362E-1)[&rate=5.881937271050832E-4]:1.770425442147E-1,113[&rate=5.881937271050832E-4]:5.86790933033E-1)[&rate=5.881937271050832E-4]:2.523180740701E-1)[&rate=5.881937271050832E-4]:2.815653846127E-2)[&rate=5.881937271050832E-4]:2.986385513235E-1)[&rate=5.881937271050832E-4]:3.083560728432E-2)[&rate=5.881937271050832E-4]:1.966207681558E-1)[&rate=5.881937271050832E-4]:3.613380918323E-1,101[&rate=5.881937271050832E-4]:6.752465093658E-1)[&rate=5.881937271050832E-4]:7.410374883889E-1,147[&rate=5.881937271050832E-4]:5.004968879413E-1)[&rate=5.881937271050832E-4]:4.501874108167E-3,(16[&rate=5.881937271050832E-4]:2.428456902202E0,39[&rate=5.881937271050832E-4]:3.429639760844E-1)[&rate=5.881937271050832E-4]:1.046577367847E-1)[&rate=5.881937271050832E-4]:1.260388017435E-2,(((2[&rate=5.881937271050832E-4]:1.054740076169E0,(31[&rate=5.881937271050832E-4]:9.809686880889E-1,(((7[&rate=5.881937271050832E-4]:3.561066457506E-1,8[&rate=5.881937271050832E-4]:3.561066457506E-1)[&rate=5.881937271050832E-4]:6.809746404939E-2,26[&rate=5.881937271050832E-4]:5.310534248685E-1)[&rate=5.881937271050832E-4]:3.562255925017E-1,(22[&rate=5.881937271050832E-4]:4.708861193396E-1,27[&rate=5.881937271050832E-4]:4.873244755039E-1)[&rate=5.881937271050832E-4]:4.05433993921E-1)[&rate=5.881937271050832E-4]:4.985405428024E-2)[&rate=5.881937271050832E-4]:3.011686483538E-1)[&rate=5.881937271050832E-4]:1.259956597145E0,(97[&rate=5.881937271050832E-4]:2.818939958476E-1,146[&rate=5.881937271050832E-4]:4.731508264487E-1)[&rate=5.881937271050832E-4]:5.03862327063E-3)[&rate=5.881937271050832E-4]:1.078289767959E-2,40[&rate=5.881937271050832E-4]:3.68753768164E-1)[&rate=5.881937271050832E-4]:9.147182487951E-2)[&rate=5.881937271050832E-4]:1.406110769563E-1)[&rate=5.881937271050832E-4]:6.750437415394E-2)[&rate=5.881937271050832E-4]:8.024170475989E-1)[&rate=5.881937271050832E-4]:6.529136241067E-2,(((((((12[&rate=5.881937271050832E-4]:2.859052253321E-1,5[&rate=5.881937271050832E-4]:2.475490609486E-1)[&rate=5.881937271050832E-4]:1.129970588484E-1,29[&rate=5.881937271050832E-4]:5.05751599249E-1)[&rate=5.881937271050832E-4]:1.675435181947E-1,103[&rate=5.881937271050832E-4]:4.404184051149E-1)[&rate=5.881937271050832E-4]:1.878176168429E0,((134[&rate=5.881937271050832E-4]:3.559936439119E-1,(137[&rate=5.881937271050832E-4]:3.5762580894E-1,133[&rate=5.881937271050832E-4]:3.165299185289E-1)[&rate=5.881937271050832E-4]:6.960071168413E-2)[&rate=5.881937271050832E-4]:1.027640841321E0,52[&rate=5.881937271050832E-4]:6.398886958771E-1)[&rate=5.881937271050832E-4]:1.441214310564E-2)[&rate=5.881937271050832E-4]:1.308998328779E-1,(53[&rate=5.881937271050832E-4]:7.748430278964E-1,((((74[&rate=5.881937271050832E-4]:3.38014586089E-1,76[&rate=5.881937271050832E-4]:3.38014586089E-1)[&rate=5.881937271050832E-4]:4.1805750047E-4,70[&rate=5.881937271050832E-4]:3.00076479206E-1)[&rate=5.881937271050832E-4]:2.206207248662E-2,75[&rate=5.881937271050832E-4]:3.604947160761E-1)[&rate=5.881937271050832E-4]:2.856820177104E-1,(((73[&rate=5.881937271050832E-4]:9.833663883583E-2,77[&rate=5.881937271050832E-4]:9.285718678111E-2)[&rate=5.881937271050832E-4]:2.797841567665E-1,(80[&rate=5.881937271050832E-4]:9.926724710133E-2,81[&rate=5.881937271050832E-4]:9.926724710133E-2)[&rate=5.881937271050832E-4]:2.295384800079E-1)[&rate=5.881937271050832E-4]:2.462191379398E-2,(((78[&rate=5.881937271050832E-4]:2.286785723731E-2,72[&rate=5.881937271050832E-4]:9.500490179937E-4)[&rate=5.881937271050832E-4]:2.493264885312E-1,82[&rate=5.881937271050832E-4]:2.804135238506E-1)[&rate=5.881937271050832E-4]:7.868356477194E-2,(79[&rate=5.881937271050832E-4]:2.645849971311E-1,71[&rate=5.881937271050832E-4]:2.371877368571E-1)[&rate=5.881937271050832E-4]:8.629291340935E-2)[&rate=5.881937271050832E-4]:1.076890844499E-2)[&rate=5.881937271050832E-4]:2.434340243902E-1)[&rate=5.881937271050832E-4]:8.75129352722E-1)[&rate=5.881937271050832E-4]:2.160922652797E-3)[&rate=5.881937271050832E-4]:2.778376305838E-1,125[&rate=5.881937271050832E-4]:8.444590674719E-1)[&rate=5.881937271050832E-4]:8.299490906462E-2,(68[&rate=5.881937271050832E-4]:6.569895970732E-1,(((56[&rate=5.881937271050832E-4]:2.158730396589E-1,55[&rate=5.881937271050832E-4]:2.158730396589E-1)[&rate=5.881937271050832E-4]:5.327400265125E-2,(58[&rate=5.881937271050832E-4]:2.944937305979E-1,(54[&rate=5.881937271050832E-4]:1.530924882787E-1,(37[&rate=5.881937271050832E-4]:2.262461163703E-1,59[&rate=5.881937271050832E-4]:1.879947502501E-1)[&rate=5.881937271050832E-4]:3.34910414885E-3)[&rate=5.881937271050832E-4]:8.402419313883E-2)[&rate=5.881937271050832E-4]:1.97571608403E-3)[&rate=5.881937271050832E-4]:4.522739838237E-3,57[&rate=5.881937271050832E-4]:2.845987438971E-1)[&rate=5.881937271050832E-4]:4.243034214822E-1)[&rate=5.881937271050832E-4]:1.037977127965E-1)[&rate=5.881937271050832E-4]:6.523113246214E-1)[&rate=5.881937271050832E-4]:2.552741330106E-2,34[&rate=5.881937271050832E-4]:2.789171138982E-2)[&rate=5.881937271050832E-4]:2.30139450567E-2,((((((138[&rate=5.881937271050832E-4]:1.971657444137E-1,136[&rate=5.881937271050832E-4]:6.565889509849E-2)[&rate=5.881937271050832E-4]:7.007436962001E-1,135[&rate=5.881937271050832E-4]:6.979094406137E-1)[&rate=5.881937271050832E-4]:7.001052263672E-1,(120[&rate=5.881937271050832E-4]:1.096244768093E0,119[&rate=5.881937271050832E-4]:1.192135179052E0)[&rate=5.881937271050832E-4]:5.538246934086E-1)[&rate=5.881937271050832E-4]:4.200152943759E-1,126[&rate=5.881937271050832E-4]:1.380272644192E0)[&rate=5.881937271050832E-4]:5.405592418978E-2,(((123[&rate=5.881937271050832E-4]:1.963210744835E-1,122[&rate=5.881937271050832E-4]:1.963210744835E-1)[&rate=5.881937271050832E-4]:3.863467319169E-3,124[&rate=5.881937271050832E-4]:1.974523013656E-1)[&rate=5.881937271050832E-4]:4.771971884276E-1,67[&rate=5.881937271050832E-4]:1.761091798896E-1)[&rate=5.881937271050832E-4]:1.104519880765E-2)[&rate=5.881937271050832E-4]:1.304924905209E-1,66[&rate=5.881937271050832E-4]:3.176468692181E-1)[&rate=5.881937271050832E-4]:5.962724858585E-1)[&rate=5.881937271050832E-4]:2.741676880072E-2)[&rate=5.881937271050832E-4]:7.853983899211E-2,32[&rate=5.881937271050832E-4]:1.349444560203E-1);
tree STATE_10710000 [&joint=-20966.69000978886,lnP=-20966.69000978886] = [&R] ((((((((76[&rate=5.765866513751525E-4]:5.223796187908E-1,70[&rate=5.765866513751525E-4]:4.840234544073E-1)[&rate=5.765866513751525E-4]:5.022062436268E-2,74[&rate=5.765866513751525E-4]:5.726002431535E-1)[&rate=5.765866513751525E-4]:1.043366398448E-1,75[&rate=5.765866513751525E-4]:6.769368829983E-1)[&rate=5.765866513751525E-4]:1.183700948597E-1,(((77[&rate=5.765866513751525E-4]:2.962301842516E-1,73[&rate=5.765866513751525E-4]:3.017096363063E-1)[&rate=5.765866513751525E-4]:2.979210389518E-2,((82[&rate=5.765866513751525E-4]:1.224180755404E-1,(72[&rate=5.765866513751525E-4]:2.937495233707E-2,78[&rate=5.765866513751525E-4]:5.129276055639E-2)[&rate=5.765866513751525E-4]:6.290613690193E-2)[&rate=5.765866513751525E-4]:6.794293483738E-2,(71[&rate=5.765866513751525E-4]:1.112300946472E-1,79[&rate=5.765866513751525E-4]:1.386273549212E-1)[&rate=5.765866513751525E-4]:4.351447737451E-2)[&rate=5.765866513751525E-4]:1.08264017495E-1)[&rate=5.765866513751525E-4]:1.74271778293E-1,(80[&rate=5.765866513751525E-4]:6.341802967561E-2,81[&rate=5.765866513751525E-4]:6.341802967561E-2)[&rate=5.765866513751525E-4]:3.930404203258E-1)[&rate=5.765866513751525E-4]:2.895334593635E-1)[&rate=5.765866513751525E-4]:8.188503067968E-1,(53[&rate=5.765866513751525E-4]:8.645703735581E-1,(52[&rate=5.765866513751525E-4]:6.816382508835E-1,((((12[&rate=5.765866513751525E-4]:2.052425158889E-1,5[&rate=5.765866513751525E-4]:1.668863515054E-1)[&rate=5.765866513751525E-4]:3.386403436023E-1,29[&rate=5.765866513751525E-4]:6.507321745597E-1)[&rate=5.765866513751525E-4]:2.966464624571E-1,103[&rate=5.765866513751525E-4]:7.14501924688E-1)[&rate=5.765866513751525E-4]:8.886670366993E-1,((133[&rate=5.765866513751525E-4]:3.253341554734E-1,134[&rate=5.765866513751525E-4]:2.951971691722E-1)[&rate=5.765866513751525E-4]:2.419941286553E-2,137[&rate=5.765866513751525E-4]:3.9062945875E-1)[&rate=5.765866513751525E-4]:3.632244341443E-1)[&rate=5.765866513751525E-4]:7.427630240572E-1)[&rate=5.765866513751525E-4]:1.91128843986E-1)[&rate=5.765866513751525E-4]:3.123852484627E-3)[&rate=5.765866513751525E-4]:3.020872214861E-1,125[&rate=5.765866513751525E-4]:9.593989338676E-1)[&rate=5.765866513751525E-4]:4.290102838596E-1,(68[&rate=5.765866513751525E-4]:6.711610790955E-1,(59[&rate=5.765866513751525E-4]:3.832114165768E-1,(37[&rate=5.765866513751525E-4]:4.001688099489E-1,((56[&rate=5.765866513751525E-4]:2.647875629887E-1,55[&rate=5.765866513751525E-4]:2.647875629887E-1)[&rate=5.765866513751525E-4]:8.2607472271E-2,((57[&rate=5.765866513751525E-4]:1.95048572924E-1,54[&rate=5.765866513751525E-4]:1.540649663667E-1)[&rate=5.765866513751525E-4]:8.706154586542E-2,58[&rate=5.765866513751525E-4]:2.985035614124E-1)[&rate=5.765866513751525E-4]:7.6213878219E-2)[&rate=5.765866513751525E-4]:6.325687257315E-3)[&rate=5.765866513751525E-4]:2.129397274813E-2)[&rate=5.765866513751525E-4]:3.371299903877E-1)[&rate=5.765866513751525E-4]:5.505814719649E-1)[&rate=5.765866513751525E-4]:2.893327021852E-1,(33[&rate=5.765866513751525E-4]:6.608048305783E-2,(((((124[&rate=5.765866513751525E-4]:2.957547363166E-1,(123[&rate=5.765866513751525E-4]:2.704498993612E-1,122[&rate=5.765866513751525E-4]:2.704498993612E-1)[&rate=5.765866513751525E-4]:2.803707739245E-2)[&rate=5.765866513751525E-4]:3.256055667014E-1,67[&rate=5.765866513751525E-4]:1.228199931144E-1)[&rate=5.765866513751525E-4]:1.2863809832E-1,(((((138[&rate=5.765866513751525E-4]:1.81590328453E-1,136[&rate=5.765866513751525E-4]:5.008347913784E-2)[&rate=5.765866513751525E-4]:2.577690816487E-1,135[&rate=5.765866513751525E-4]:2.393594101017E-1)[&rate=5.765866513751525E-4]:2.61130502576E-1,(120[&rate=5.765866513751525E-4]:7.064263436361E-1,119[&rate=5.765866513751525E-4]:8.02316754595E-1)[&rate=5.765866513751525E-4]:4.61183635621E-2)[&rate=5.765866513751525E-4]:9.762613665417E-1,126[&rate=5.765866513751525E-4]:1.038993962055E0)[&rate=5.765866513751525E-4]:3.995225795196E-1,66[&rate=5.765866513751525E-4]:1.913423518896E-1)[&rate=5.765866513751525E-4]:6.011573954481E-2)[&rate=5.765866513751525E-4]:6.50886144635E-1,(34[&rate=5.765866513751525E-4]:2.37436893218E-3,(((36[&rate=5.765866513751525E-4]:1.826820467504E-1,(35[&rate=5.765866513751525E-4]:8.738117915723E-2,(127[&rate=5.765866513751525E-4]:2.547513528865E0,121[&rate=5.765866513751525E-4]:2.106417638454E0)[&rate=5.765866513751525E-4]:1.069909379638E-1)[&rate=5.765866513751525E-4]:4.872552512745E-2)[&rate=5.765866513751525E-4]:3.725926186769E-2,(((47[&rate=5.765866513751525E-4]:5.709109816155E-1,(45[&rate=5.765866513751525E-4]:5.282257698596E-1,44[&rate=5.765866513751525E-4]:5.309580102967E-1)[&rate=5.765866513751525E-4]:3.448849044457E-2)[&rate=5.765866513751525E-4]:8.121706932286E-2,(((50[&rate=5.765866513751525E-4]:4.18049824103E-1,49[&rate=5.765866513751525E-4]:4.18049824103E-1)[&rate=5.765866513751525E-4]:1.399267534532E-1,((43[&rate=5.765866513751525E-4]:4.991727057591E-1,46[&rate=5.765866513751525E-4]:4.991727057591E-1)[&rate=5.765866513751525E-4]:3.326807334971E-2,((42[&rate=5.765866513751525E-4]:4.751878505871E-1,41[&rate=5.765866513751525E-4]:4.697233697129E-1)[&rate=5.765866513751525E-4]:3.729116708895E-3,48[&rate=5.765866513751525E-4]:5.171683334162E-1)[&rate=5.765866513751525E-4]:4.343483944079E-3)[&rate=5.765866513751525E-4]:5.832268369305E-2)[&rate=5.765866513751525E-4]:1.791949965081E-3,51[&rate=5.765866513751525E-4]:5.652330083955E-1)[&rate=5.765866513751525E-4]:5.957263817144E-2)[&rate=5.765866513751525E-4]:2.357702097418E-1,((((65[&rate=5.765866513751525E-4]:3.977692947319E-1,62[&rate=5.765866513751525E-4]:5.895501166496E-1)[&rate=5.765866513751525E-4]:3.959608277223E-2,(64[&rate=5.765866513751525E-4]:2.356495083173E-1,60[&rate=5.765866513751525E-4]:8.496457681055E-2)[&rate=5.765866513751525E-4]:3.524008006936E-1)[&rate=5.765866513751525E-4]:1.412147353654E-1,(63[&rate=5.765866513751525E-4]:4.356803190147E-1,61[&rate=5.765866513751525E-4]:4.767762094258E-1)[&rate=5.765866513751525E-4]:2.935847253615E-1)[&rate=5.765866513751525E-4]:8.117952201099E-1,(128[&rate=5.765866513751525E-4]:1.395437675744E0,((131[&rate=5.765866513751525E-4]:2.432927605914E-1,(132[&rate=5.765866513751525E-4]:9.401654708133E-2,(130[&rate=5.765866513751525E-4]:6.196225516511E-2,129[&rate=5.765866513751525E-4]:6.196225516511E-2)[&rate=5.765866513751525E-4]:2.931456588887E-2)[&rate=5.765866513751525E-4]:1.4927621351E-1)[&rate=5.765866513751525E-4]:2.109969003724E-1,(69[&rate=5.765866513751525E-4]:5.762199308131E-1,118[&rate=5.765866513751525E-4]:5.652610267034E-1)[&rate=5.765866513751525E-4]:2.327520960291E-2)[&rate=5.765866513751525E-4]:9.466274668352E-1)[&rate=5.765866513751525E-4]:4.699245175563E-2)[&rate=5.765866513751525E-4]:2.106676241602E-1)[&rate=5.765866513751525E-4]:4.903533777993E-2)[&rate=5.765866513751525E-4]:4.524351819146E-1,(38[&rate=5.765866513751525E-4]:9.304348559126E-1,(((95[&rate=5.765866513751525E-4]:7.335577150185E-1,(94[&rate=5.765866513751525E-4]:4.029230351104E-1,100[&rate=5.765866513751525E-4]:4.029230351104E-1)[&rate=5.765866513751525E-4]:2.45935226356E-1)[&rate=5.765866513751525E-4]:1.729704415361E-1,((99[&rate=5.765866513751525E-4]:7.00780319975E-1,96[&rate=5.765866513751525E-4]:6.652611942921E-1)[&rate=5.765866513751525E-4]:2.164617914209E-1,(97[&rate=5.765866513751525E-4]:3.719221934518E-1,98[&rate=5.765866513751525E-4]:5.713757453643E-1)[&rate=5.765866513751525E-4]:3.240084425344E-1)[&rate=5.765866513751525E-4]:2.150069072275E-4)[&rate=5.765866513751525E-4]:4.760398407091E-2,((((((((18[&rate=5.765866513751525E-4]:5.772138329092E-1,(10[&rate=5.765866513751525E-4]:3.177698672482E-1,15[&rate=5.765866513751525E-4]:3.561260316317E-1)[&rate=5.765866513751525E-4]:2.128686231953E-1)[&rate=5.765866513751525E-4]:6.6358606068E-2,6[&rate=5.765866513751525E-4]:5.805587403471E-1)[&rate=5.765866513751525E-4]:2.414412527788E-1,(((((86[&rate=5.765866513751525E-4]:2.189312805441E-2,93[&rate=5.765866513751525E-4]:3.559175819142E-2)[&rate=5.765866513751525E-4]:1.126622092343E-1,(84[&rate=5.765866513751525E-4]:1.274755102174E-1,85[&rate=5.765866513751525E-4]:1.274755102174E-1)[&rate=5.765866513751525E-4]:7.079827071321E-3)[&rate=5.765866513751525E-4]:8.862810318399E-2,(87[&rate=5.765866513751525E-4]:1.338963590963E-1,(92[&rate=5.765866513751525E-4]:7.200395863659E-2,(91[&rate=5.765866513751525E-4]:3.241950976712E-2,90[&rate=5.765866513751525E-4]:3.241950976712E-2)[&rate=5.765866513751525E-4]:3.958444886948E-2)[&rate=5.765866513751525E-4]:7.559103059676E-2)[&rate=5.765866513751525E-4]:8.928708137638E-2)[&rate=5.765866513751525E-4]:1.566694991032E-1,((89[&rate=5.765866513751525E-4]:4.696925785954E-2,88[&rate=5.765866513751525E-4]:3.327062772253E-2)[&rate=5.765866513751525E-4]:1.313186597356E-1,83[&rate=5.765866513751525E-4]:1.645892874582E-1)[&rate=5.765866513751525E-4]:2.152636521177E-1)[&rate=5.765866513751525E-4]:6.254840335554E-1,3[&rate=5.765866513751525E-4]:4.656109457342E-1)[&rate=5.765866513751525E-4]:3.043342528712E-1)[&rate=5.765866513751525E-4]:5.144066891593E-1,(((((141[&rate=5.765866513751525E-4]:2.358147573612E-2,145[&rate=5.765866513751525E-4]:2.63212017637E-2)[&rate=5.765866513751525E-4]:3.511509833124E-1,144[&rate=5.765866513751525E-4]:3.719927330212E-1)[&rate=5.765866513751525E-4]:1.126471103421E-2,142[&rate=5.765866513751525E-4]:3.887368961104E-1)[&rate=5.765866513751525E-4]:9.870691272587E-1,((((148[&rate=5.765866513751525E-4]:1.712300716862E-1,143[&rate=5.765866513751525E-4]:1.684903456589E-1)[&rate=5.765866513751525E-4]:3.833668237793E-1,(106[&rate=5.765866513751525E-4]:3.384717003744E-1,((111[&rate=5.765866513751525E-4]:2.082313561399E-1,104[&rate=5.765866513751525E-4]:1.917929999756E-1)[&rate=5.765866513751525E-4]:5.286394679849E-2,139[&rate=5.765866513751525E-4]:4.364377686918E-1)[&rate=5.765866513751525E-4]:9.381475360041E-2)[&rate=5.765866513751525E-4]:2.380430033102E-1)[&rate=5.765866513751525E-4]:1.84554696982E-1,(116[&rate=5.765866513751525E-4]:6.187321001815E-1,((((107[&rate=5.765866513751525E-4]:2.246423904928E-1,108[&rate=5.765866513751525E-4]:2.219026644655E-1)[&rate=5.765866513751525E-4]:6.809654482746E-2,(109[&rate=5.765866513751525E-4]:2.486997951046E-1,114[&rate=5.765866513751525E-4]:1.692477403101E-1)[&rate=5.765866513751525E-4]:6.321722240739E-2)[&rate=5.765866513751525E-4]:2.916803791039E-1,115[&rate=5.765866513751525E-4]:5.241453418214E-1)[&rate=5.765866513751525E-4]:7.298944995154E-3,(19[&rate=5.765866513751525E-4]:5.267482308596E-1,13[&rate=5.765866513751525E-4]:4.883920664759E-1)[&rate=5.765866513751525E-4]:1.252440011625E-1)[&rate=5.765866513751525E-4]:8.7287813365E-2)[&rate=5.765866513751525E-4]:8.206332788237E-2)[&rate=5.765866513751525E-4]:1.722177492886E-1,((112[&rate=5.765866513751525E-4]:5.849586896194E-1,(((14[&rate=5.765866513751525E-4]:3.958858939804E-1,(30[&rate=5.765866513751525E-4]:3.883292099051E-1,4[&rate=5.765866513751525E-4]:2.157264701791E-1)[&rate=5.765866513751525E-4]:1.226251772262E-1)[&rate=5.765866513751525E-4]:1.481427934481E-1,113[&rate=5.765866513751525E-4]:5.440286874285E-1)[&rate=5.765866513751525E-4]:2.773900644366E-2,9[&rate=5.765866513751525E-4]:5.635485157901E-1)[&rate=5.765866513751525E-4]:1.319099574719E-2)[&rate=5.765866513751525E-4]:1.086039647842E-1,((117[&rate=5.765866513751525E-4]:2.337380005979E-1,105[&rate=5.765866513751525E-4]:2.036010142965E-1)[&rate=5.765866513751525E-4]:2.385437414836E-1,110[&rate=5.765866513751525E-4]:4.640625639992E-1)[&rate=5.765866513751525E-4]:2.240206383497E-1)[&rate=5.765866513751525E-4]:2.616423037707E-1)[&rate=5.765866513751525E-4]:2.479983254684E-1)[&rate=5.765866513751525E-4]:7.489322013416E-2,((((23[&rate=5.765866513751525E-4]:7.231146811471E-1,(20[&rate=5.765866513751525E-4]:6.245268247854E-1,25[&rate=5.765866513751525E-4]:6.437049069771E-1)[&rate=5.765866513751525E-4]:9.036867827972E-2)[&rate=5.765866513751525E-4]:1.175093618242E-1,(11[&rate=5.765866513751525E-4]:4.887734912085E-1,140[&rate=5.765866513751525E-4]:4.695954090168E-1)[&rate=5.765866513751525E-4]:2.669190449137E-1)[&rate=5.765866513751525E-4]:3.753802984851E-1,(24[&rate=5.765866513751525E-4]:9.756159660947E-1,((28[&rate=5.765866513751525E-4]:6.29529468058E-1,(21[&rate=5.765866513751525E-4]:5.521907331551E-1,17[&rate=5.765866513751525E-4]:5.220537468537E-1)[&rate=5.765866513751525E-4]:5.268120065647E-2)[&rate=5.765866513751525E-4]:2.447743860068E-1,1[&rate=5.765866513751525E-4]:8.800248420184E-2)[&rate=5.765866513751525E-4]:1.067915640847E-1)[&rate=5.765866513751525E-4]:2.513472794713E-1)[&rate=5.765866513751525E-4]:5.616686560792E-2,102[&rate=5.765866513751525E-4]:1.214862755577E-1)[&rate=5.765866513751525E-4]:8.263762547974E-2)[&rate=5.765866513751525E-4]:8.296771275472E-2)[&rate=5.765866513751525E-4]:1.516973500367E-1,101[&rate=5.765866513751525E-4]:4.333095117738E-1)[&rate=5.765866513751525E-4]:9.338538030513E-1,147[&rate=5.765866513751525E-4]:4.513762050117E-1)[&rate=5.765866513751525E-4]:6.313328416079E-2,(39[&rate=5.765866513751525E-4]:3.485499952318E-1,(((7[&rate=5.765866513751525E-4]:3.059489360517E-1,8[&rate=5.765866513751525E-4]:3.059489360517E-1)[&rate=5.765866513751525E-4]:2.188441777379E-1,26[&rate=5.765866513751525E-4]:6.316424288582E-1)[&rate=5.765866513751525E-4]:2.761033459164E-1,((31[&rate=5.765866513751525E-4]:6.302390719376E-1,2[&rate=5.765866513751525E-4]:4.028418116635E-1)[&rate=5.765866513751525E-4]:1.277281780937E-1,(22[&rate=5.765866513751525E-4]:3.640914508486E-1,27[&rate=5.765866513751525E-4]:3.805298070129E-1)[&rate=5.765866513751525E-4]:3.390812786347E-1)[&rate=5.765866513751525E-4]:1.936141411817E-1)[&rate=5.765866513751525E-4]:1.581091667122E0)[&rate=5.765866513751525E-4]:1.085824447604E-1)[&rate=5.765866513751525E-4]:3.872131821118E-2,((16[&rate=5.765866513751525E-4]:2.518566807658E0,146[&rate=5.765866513751525E-4]:5.532924607757E-1)[&rate=5.765866513751525E-4]:4.073603278353E-2,40[&rate=5.765866513751525E-4]:4.738099143244E-1)[&rate=5.765866513751525E-4]:2.204384387897E-2)[&rate=5.765866513751525E-4]:3.189341201272E-1)[&rate=5.765866513751525E-4]:1.839529885112E-1)[&rate=5.765866513751525E-4]:2.977317386699E-1)[&rate=5.765866513751525E-4]:2.395869194953E-1)[&rate=5.765866513751525E-4]:3.695616850711E-2)[&rate=5.765866513751525E-4]:1.736606593521E-3,32[&rate=5.765866513751525E-4]:1.914933581373E-2)[&rate=5.765866513751525E-4]:4.145169518939E-2)[&rate=5.765866513751525E-4]:1.782207762112E-2);
tree STATE_10800000 [&joint=-20978.574706465784,lnP=-20978.574706465784] = [&R] (((34[&rate=5.756244364492049E-4]:2.850259207566E-2,((((((123[&rate=5.756244364492049E-4]:1.154056069681E-1,124[&rate=5.756244364492049E-4]:1.12673366531E-1)[&rate=5.756244364492049E-4]:1.462307441994E-1,122[&rate=5.756244364492049E-4]:2.616363511675E-1)[&rate=5.756244364492049E-4]:4.072517960715E-1,67[&rate=5.756244364492049E-4]:1.676155968983E-1)[&rate=5.756244364492049E-4]:3.472159582945E-1,(66[&rate=5.756244364492049E-4]:3.578236724952E-1,((((138[&rate=5.756244364492049E-4]:3.708012801158E-1,136[&rate=5.756244364492049E-4]:2.392944308006E-1)[&rate=5.756244364492049E-4]:4.818061889324E-1,135[&rate=5.756244364492049E-4]:6.526074690481E-1)[&rate=5.756244364492049E-4]:7.23217265422E-1,126[&rate=5.756244364492049E-4]:9.380674173058E-1)[&rate=5.756244364492049E-4]:7.854475807799E-2,(120[&rate=5.756244364492049E-4]:6.062709815659E-1,119[&rate=5.756244364492049E-4]:7.021613925248E-1)[&rate=5.756244364492049E-4]:1.100153305503E0)[&rate=5.756244364492049E-4]:5.883856867964E-1)[&rate=5.756244364492049E-4]:1.570078826976E-1)[&rate=5.756244364492049E-4]:1.098275812741E-1,((((45[&rate=5.756244364492049E-4]:8.01030450629E-1,((50[&rate=5.756244364492049E-4]:5.38460887543E-1,49[&rate=5.756244364492049E-4]:5.38460887543E-1)[&rate=5.756244364492049E-4]:1.144026265679E-1,((44[&rate=5.756244364492049E-4]:4.357576007094E-1,(51[&rate=5.756244364492049E-4]:3.39958452463E-1,47[&rate=5.756244364492049E-4]:3.672808568345E-1)[&rate=5.756244364492049E-4]:7.394122474911E-2)[&rate=5.756244364492049E-4]:1.416708806426E-1,(((42[&rate=5.756244364492049E-4]:3.333500540273E-1,(41[&rate=5.756244364492049E-4]:2.994414737735E-1,48[&rate=5.756244364492049E-4]:3.43157320768E-1)[&rate=5.756244364492049E-4]:2.844409937956E-2)[&rate=5.756244364492049E-4]:8.631176551559E-2,43[&rate=5.756244364492049E-4]:4.688421474116E-1)[&rate=5.756244364492049E-4]:1.232252615522E-2,46[&rate=5.756244364492049E-4]:4.811646735668E-1)[&rate=5.756244364492049E-4]:1.017282886594E-1)[&rate=5.756244364492049E-4]:1.027574371304E-1)[&rate=5.756244364492049E-4]:1.235767725837E-1)[&rate=5.756244364492049E-4]:2.382512824723E-1,(((69[&rate=5.756244364492049E-4]:6.823971760001E-1,((129[&rate=5.756244364492049E-4]:1.904669663912E-1,((131[&rate=5.756244364492049E-4]:9.972288675047E-2,130[&rate=5.756244364492049E-4]:9.698316072312E-2)[&rate=5.756244364492049E-4]:5.101556947092E-2,132[&rate=5.756244364492049E-4]:1.507384562214E-1)[&rate=5.756244364492049E-4]:4.246823619719E-2)[&rate=5.756244364492049E-4]:2.767402243715E-1,118[&rate=5.756244364492049E-4]:6.041934921326E-1)[&rate=5.756244364492049E-4]:6.724477975782E-2)[&rate=5.756244364492049E-4]:7.72289530595E-1,((60[&rate=5.756244364492049E-4]:7.105630203054E-2,((64[&rate=5.756244364492049E-4]:2.106632458028E-1,65[&rate=5.756244364492049E-4]:5.997831429612E-2)[&rate=5.756244364492049E-4]:5.994143485191E-3,62[&rate=5.756244364492049E-4]:2.577532796991E-1)[&rate=5.756244364492049E-4]:5.083844249236E-3)[&rate=5.756244364492049E-4]:4.110349228296E-1,(63[&rate=5.756244364492049E-4]:2.517245709783E-1,61[&rate=5.756244364492049E-4]:2.928204613894E-1)[&rate=5.756244364492049E-4]:3.810515853885E-1)[&rate=5.756244364492049E-4]:7.698557557076E-1)[&rate=5.756244364492049E-4]:2.19100620387E-1,128[&rate=5.756244364492049E-4]:1.523102395475E0)[&rate=5.756244364492049E-4]:2.895755499173E-1)[&rate=5.756244364492049E-4]:9.200041158891E-2,(((35[&rate=5.756244364492049E-4]:5.344581968957E-2,121[&rate=5.756244364492049E-4]:2.17947321695E0)[&rate=5.756244364492049E-4]:2.625786637882E-1,36[&rate=5.756244364492049E-4]:3.625998259435E-1)[&rate=5.756244364492049E-4]:5.0027845786E-3,127[&rate=5.756244364492049E-4]:2.888150555728E0)[&rate=5.756244364492049E-4]:5.488396563745E-2)[&rate=5.756244364492049E-4]:1.430372500471E-1,(38[&rate=5.756244364492049E-4]:5.372097125458E-1,(((((((((89[&rate=5.756244364492049E-4]:4.338662358285E-2,88[&rate=5.756244364492049E-4]:2.968799344584E-2)[&rate=5.756244364492049E-4]:2.214767621552E-1,87[&rate=5.756244364492049E-4]:2.51164755601E-1)[&rate=5.756244364492049E-4]:5.319364387627E-2,(((86[&rate=5.756244364492049E-4]:2.030545529284E-2,83[&rate=5.756244364492049E-4]:2.030545529284E-2)[&rate=5.756244364492049E-4]:9.080107466895E-2,85[&rate=5.756244364492049E-4]:1.111065299618E-1)[&rate=5.756244364492049E-4]:1.329410521318E-1,((93[&rate=5.756244364492049E-4]:1.665517515635E-2,84[&rate=5.756244364492049E-4]:2.956545019333E-3)[&rate=5.756244364492049E-4]:6.78523121801E-2,(92[&rate=5.756244364492049E-4]:1.72480270727E-2,(91[&rate=5.756244364492049E-4]:3.269163700704E-3,90[&rate=5.756244364492049E-4]:3.269163700704E-3)[&rate=5.756244364492049E-4]:1.3978863372E-2)[&rate=5.756244364492049E-4]:6.725946026375E-2)[&rate=5.756244364492049E-4]:1.732387248942E-1)[&rate=5.756244364492049E-4]:6.031081738363E-2)[&rate=5.756244364492049E-4]:8.872259466697E-1,(((10[&rate=5.756244364492049E-4]:2.980939695479E-1,15[&rate=5.756244364492049E-4]:3.364501339314E-1)[&rate=5.756244364492049E-4]:1.868702363845E-1,18[&rate=5.756244364492049E-4]:5.315395483981E-1)[&rate=5.756244364492049E-4]:7.291922878034E-2,6[&rate=5.756244364492049E-4]:5.414450785483E-1)[&rate=5.756244364492049E-4]:1.62468034722E-1)[&rate=5.756244364492049E-4]:2.604576925261E-1,3[&rate=5.756244364492049E-4]:9.123160112759E-1)[&rate=5.756244364492049E-4]:4.820060964142E-1,((((((((108[&rate=5.756244364492049E-4]:4.942323837357E-1,(114[&rate=5.756244364492049E-4]:2.388206184554E-1,109[&rate=5.756244364492049E-4]:3.182726732499E-1)[&rate=5.756244364492049E-4]:1.978775187049E-1)[&rate=5.756244364492049E-4]:2.844294514436E-3,107[&rate=5.756244364492049E-4]:4.998164042775E-1)[&rate=5.756244364492049E-4]:3.305743836093E-1,(115[&rate=5.756244364492049E-4]:6.541421682498E-1,(19[&rate=5.756244364492049E-4]:6.754325978977E-1,13[&rate=5.756244364492049E-4]:6.37076433514E-1)[&rate=5.756244364492049E-4]:9.925751555766E-2)[&rate=5.756244364492049E-4]:1.159746470343E-1)[&rate=5.756244364492049E-4]:1.644510500783E-1,(((148[&rate=5.756244364492049E-4]:3.364424564875E-1,143[&rate=5.756244364492049E-4]:3.337027304602E-1)[&rate=5.756244364492049E-4]:3.354719421842E-1,116[&rate=5.756244364492049E-4]:6.335582342881E-1)[&rate=5.756244364492049E-4]:1.373630723854E-1,(((111[&rate=5.756244364492049E-4]:5.837466966686E-2,104[&rate=5.756244364492049E-4]:4.193631350249E-2)[&rate=5.756244364492049E-4]:2.48166106504E-1,139[&rate=5.756244364492049E-4]:4.818832419243E-1)[&rate=5.756244364492049E-4]:1.102230694445E-2,106[&rate=5.756244364492049E-4]:3.01124726951E-1)[&rate=5.756244364492049E-4]:5.300705523253E-1)[&rate=5.756244364492049E-4]:1.636465586889E-1)[&rate=5.756244364492049E-4]:6.369628113435E-2,((110[&rate=5.756244364492049E-4]:5.493770534465E-1,(117[&rate=5.756244364492049E-4]:4.718599233603E-1,105[&rate=5.756244364492049E-4]:4.417229370589E-1)[&rate=5.756244364492049E-4]:8.573630816848E-2)[&rate=5.756244364492049E-4]:2.321286904975E-1,(112[&rate=5.756244364492049E-4]:4.913486515291E-1,((113[&rate=5.756244364492049E-4]:3.77122099918E-1,(14[&rate=5.756244364492049E-4]:2.88705074654E-1,(4[&rate=5.756244364492049E-4]:7.235675094724E-2,30[&rate=5.756244364492049E-4]:2.449594906733E-1)[&rate=5.756244364492049E-4]:1.588140771315E-1)[&rate=5.756244364492049E-4]:8.841702526404E-2)[&rate=5.756244364492049E-4]:9.618499346163E-2,9[&rate=5.756244364492049E-4]:4.650879152976E-1)[&rate=5.756244364492049E-4]:1.804155814949E-2)[&rate=5.756244364492049E-4]:2.956365444696E-1)[&rate=5.756244364492049E-4]:2.934707313199E-1)[&rate=5.756244364492049E-4]:6.59855872722E-2,((24[&rate=5.756244364492049E-4]:8.504983799083E-1,17[&rate=5.756244364492049E-4]:8.011833114152E-1)[&rate=5.756244364492049E-4]:2.758783707356E-1,((28[&rate=5.756244364492049E-4]:4.566890428802E-1,21[&rate=5.756244364492049E-4]:4.320315086337E-1)[&rate=5.756244364492049E-4]:4.951792943589E-1,1[&rate=5.756244364492049E-4]:1.655669673761E-1)[&rate=5.756244364492049E-4]:1.799878654597E-1)[&rate=5.756244364492049E-4]:1.077359968236E-1)[&rate=5.756244364492049E-4]:1.688650407834E-2,(((145[&rate=5.756244364492049E-4]:3.686659383033E-1,141[&rate=5.756244364492049E-4]:3.659262122757E-1)[&rate=5.756244364492049E-4]:3.080635777341E-2,144[&rate=5.756244364492049E-4]:3.939928440218E-1)[&rate=5.756244364492049E-4]:6.752817173032E-2,142[&rate=5.756244364492049E-4]:4.67000467807E-1)[&rate=5.756244364492049E-4]:8.689302905883E-1)[&rate=5.756244364492049E-4]:1.354285779638E-1,(((11[&rate=5.756244364492049E-4]:4.390531918538E-1,140[&rate=5.756244364492049E-4]:4.198751096621E-1)[&rate=5.756244364492049E-4]:1.105354090179E-1,(23[&rate=5.756244364492049E-4]:5.380099404996E-1,(25[&rate=5.756244364492049E-4]:3.196613188834E-1,20[&rate=5.756244364492049E-4]:3.004832366917E-1)[&rate=5.756244364492049E-4]:2.293075257258E-1)[&rate=5.756244364492049E-4]:9.651016722135E-2)[&rate=5.756244364492049E-4]:5.75735670763E-1,102[&rate=5.756244364492049E-4]:5.957084697718E-2)[&rate=5.756244364492049E-4]:1.652131469162E-1)[&rate=5.756244364492049E-4]:1.722778398241E-1)[&rate=5.756244364492049E-4]:3.085739971932E-1,101[&rate=5.756244364492049E-4]:7.001563788557E-1)[&rate=5.756244364492049E-4]:7.387642614704E-1,((((94[&rate=5.756244364492049E-4]:2.367355373033E-1,100[&rate=5.756244364492049E-4]:2.367355373033E-1)[&rate=5.756244364492049E-4]:8.209884324854E-2,95[&rate=5.756244364492049E-4]:4.035338341039E-1)[&rate=5.756244364492049E-4]:1.514717529847E-1,(96[&rate=5.756244364492049E-4]:4.802355493912E-1,99[&rate=5.756244364492049E-4]:5.157546750741E-1)[&rate=5.756244364492049E-4]:5.017987376298E-2)[&rate=5.756244364492049E-4]:4.208839316371E-2,98[&rate=5.756244364492049E-4]:5.861650185035E-1)[&rate=5.756244364492049E-4]:8.0067633751E-3)[&rate=5.756244364492049E-4]:5.973096501545E-3,(((97[&rate=5.756244364492049E-4]:1.469997141165E-1,16[&rate=5.756244364492049E-4]:2.3035308916E0)[&rate=5.756244364492049E-4]:1.640594082183E-1,146[&rate=5.756244364492049E-4]:5.023159529359E-1)[&rate=5.756244364492049E-4]:7.095246690297E-2,((((((31[&rate=5.756244364492049E-4]:5.316040033508E-1,2[&rate=5.756244364492049E-4]:3.042067430767E-1)[&rate=5.756244364492049E-4]:1.784520251697E-1,((7[&rate=5.756244364492049E-4]:1.646384349326E-1,8[&rate=5.756244364492049E-4]:1.646384349326E-1)[&rate=5.756244364492049E-4]:3.80478163735E-1,26[&rate=5.756244364492049E-4]:6.51965913736E-1)[&rate=5.756244364492049E-4]:1.425449834604E-2)[&rate=5.756244364492049E-4]:2.833824882061E-2,(22[&rate=5.756244364492049E-4]:5.773129387965E-1,27[&rate=5.756244364492049E-4]:5.937512949609E-1)[&rate=5.756244364492049E-4]:1.062868179965E-1)[&rate=5.756244364492049E-4]:1.761111846761E0,39[&rate=5.756244364492049E-4]:3.153830609988E-1)[&rate=5.756244364492049E-4]:7.545922692085E-3,147[&rate=5.756244364492049E-4]:3.803060328712E-1)[&rate=5.756244364492049E-4]:1.284103624385E-1,40[&rate=5.756244364492049E-4]:4.513393461294E-1)[&rate=5.756244364492049E-4]:1.710494474562E-3)[&rate=5.756244364492049E-4]:1.867973722991E-2)[&rate=5.756244364492049E-4]:1.33786145641E-1)[&rate=5.756244364492049E-4]:5.841042177105E-1)[&rate=5.756244364492049E-4]:1.05710652726E-1)[&rate=5.756244364492049E-4]:1.213409980931E-2,(((53[&rate=5.756244364492049E-4]:7.252587200348E-1,(((75[&rate=5.756244364492049E-4]:5.830246723737E-1,((76[&rate=5.756244364492049E-4]:3.09678060188E-1,74[&rate=5.756244364492049E-4]:3.09678060188E-1)[&rate=5.756244364492049E-4]:1.387970671428E-1,70[&rate=5.756244364492049E-4]:4.101189629473E-1)[&rate=5.756244364492049E-4]:1.34549545043E-1)[&rate=5.756244364492049E-4]:1.707776327348E-1,((((72[&rate=5.756244364492049E-4]:3.869269005049E-2,78[&rate=5.756244364492049E-4]:6.06104982698E-2)[&rate=5.756244364492049E-4]:1.403657299861E-1,82[&rate=5.756244364492049E-4]:2.09195406338E-1)[&rate=5.756244364492049E-4]:1.416905130432E-2,79[&rate=5.756244364492049E-4]:2.151452795603E-1)[&rate=5.756244364492049E-4]:4.146183523575E-1,(((80[&rate=5.756244364492049E-4]:9.05381378513E-2,81[&rate=5.756244364492049E-4]:9.05381378513E-2)[&rate=5.756244364492049E-4]:2.879204553024E-1,(71[&rate=5.756244364492049E-4]:2.746895380633E-2,73[&rate=5.756244364492049E-4]:9.596210449118E-2)[&rate=5.756244364492049E-4]:3.318115571556E-1)[&rate=5.756244364492049E-4]:7.021898604718E-2,77[&rate=5.756244364492049E-4]:4.925131956393E-1)[&rate=5.756244364492049E-4]:1.728668746346E-1)[&rate=5.756244364492049E-4]:8.294278278E-2)[&rate=5.756244364492049E-4]:6.910392656567E-1,((134[&rate=5.756244364492049E-4]:4.309891694823E-1,(133[&rate=5.756244364492049E-4]:4.567618505411E-1,137[&rate=5.756244364492049E-4]:4.978577409521E-1)[&rate=5.756244364492049E-4]:4.364305242351E-3)[&rate=5.756244364492049E-4]:9.030746535479E-1,(52[&rate=5.756244364492049E-4]:4.662477643074E-1,(((12[&rate=5.756244364492049E-4]:1.156392949274E-1,5[&rate=5.756244364492049E-4]:7.728313054395E-2)[&rate=5.756244364492049E-4]:1.74533569919E-1,29[&rate=5.756244364492049E-4]:3.970221799149E-1)[&rate=5.756244364492049E-4]:4.353029388717E-1,103[&rate=5.756244364492049E-4]:5.994484064578E-1)[&rate=5.756244364492049E-4]:1.531093092411E0)[&rate=5.756244364492049E-4]:1.240702693671E-1)[&rate=5.756244364492049E-4]:1.162571997901E-1)[&rate=5.756244364492049E-4]:2.688020788157E-2)[&rate=5.756244364492049E-4]:3.627554619083E-1,125[&rate=5.756244364492049E-4]:8.776316682819E-1)[&rate=5.756244364492049E-4]:4.454964319338E-1,(68[&rate=5.756244364492049E-4]:8.513824316537E-1,(((57[&rate=5.756244364492049E-4]:3.482610551356E-1,((56[&rate=5.756244364492049E-4]:1.930054771591E-1,55[&rate=5.756244364492049E-4]:1.930054771591E-1)[&rate=5.756244364492049E-4]:8.196008357645E-2,58[&rate=5.756244364492049E-4]:3.022879651073E-1)[&rate=5.756244364492049E-4]:6.236653265135E-2)[&rate=5.756244364492049E-4]:5.338325080122E-2,(54[&rate=5.756244364492049E-4]:2.79812501866E-1,37[&rate=5.756244364492049E-4]:3.563152341065E-1)[&rate=5.756244364492049E-4]:8.084819751348E-2)[&rate=5.756244364492049E-4]:3.329406302761E-2,59[&rate=5.756244364492049E-4]:4.322061285273E-1)[&rate=5.756244364492049E-4]:4.683566309953E-1)[&rate=5.756244364492049E-4]:3.050790018952E-1)[&rate=5.756244364492049E-4]:2.805244049946E-2)[&rate=5.756244364492049E-4]:2.547230544296E-1)[&rate=5.756244364492049E-4]:2.643200337623E-2,32[&rate=5.756244364492049E-4]:3.30167872328E-2)[&rate=5.756244364492049E-4]:9.125869349583E-2,33[&rate=5.756244364492049E-4]:1.297549327833E-1);
tree STATE_10890000 [&joint=-20986.945445837548,lnP=-20986.945445837548] = [&R] (((66[&rate=5.608022638773771E-4]:3.599654597852E-1,((126[&rate=5.608022638773771E-4]:1.038542265799E0,(((138[&rate=5.608022638773771E-4]:3.143843597573E-1,136[&rate=5.608022638773771E-4]:1.828775104421E-1)[&rate=5.608022638773771E-4]:6.631421858499E-1,135[&rate=5.608022638773771E-4]:7.775265456072E-1)[&rate=5.608022638773771E-4]:4.133708217856E-1,(119[&rate=5.608022638773771E-4]:1.102517323874E0,120[&rate=5.608022638773771E-4]:1.006626912916E0)[&rate=5.608022638773771E-4]:4.363252489976E-1)[&rate=5.608022638773771E-4]:2.854022155704E-1)[&rate=5.608022638773771E-4]:5.331352740539E-1,((122[&rate=5.608022638773771E-4]:1.955298276119E-1,(124[&rate=5.608022638773771E-4]:1.522253501646E-1,123[&rate=5.608022638773771E-4]:1.549575906017E-1)[&rate=5.608022638773771E-4]:4.057223701023E-2)[&rate=5.608022638773771E-4]:4.993400856849E-1,67[&rate=5.608022638773771E-4]:1.935973629561E-1)[&rate=5.608022638773771E-4]:1.309059872116E-1)[&rate=5.608022638773771E-4]:3.546210961754E-2)[&rate=5.608022638773771E-4]:6.05730809595E-1,((((((51[&rate=5.608022638773771E-4]:6.285546420944E-1,((((42[&rate=5.608022638773771E-4]:2.568264793566E-1,(41[&rate=5.608022638773771E-4]:1.915805442384E-1,48[&rate=5.608022638773771E-4]:2.352963912329E-1)[&rate=5.608022638773771E-4]:5.978145424392E-2)[&rate=5.608022638773771E-4]:1.334160010569E-1,(46[&rate=5.608022638773771E-4]:3.662455968541E-1,43[&rate=5.608022638773771E-4]:3.662455968541E-1)[&rate=5.608022638773771E-4]:7.317721142812E-2)[&rate=5.608022638773771E-4]:1.662313912017E-1,(47[&rate=5.608022638773771E-4]:1.641681821279E-1,44[&rate=5.608022638773771E-4]:1.587037012537E-1)[&rate=5.608022638773771E-4]:4.41486017356E-1)[&rate=5.608022638773771E-4]:2.976478941252E-2,(50[&rate=5.608022638773771E-4]:3.125423765834E-1,49[&rate=5.608022638773771E-4]:3.125423765834E-1)[&rate=5.608022638773771E-4]:2.900897270673E-1)[&rate=5.608022638773771E-4]:2.045805756938E-2)[&rate=5.608022638773771E-4]:5.465918474486E-2,45[&rate=5.608022638773771E-4]:7.023395098993E-1)[&rate=5.608022638773771E-4]:2.987452842521E-1,(((69[&rate=5.608022638773771E-4]:1.186075819406E0,(((130[&rate=5.608022638773771E-4]:2.436007189224E-1,131[&rate=5.608022638773771E-4]:2.463404449497E-1)[&rate=5.608022638773771E-4]:1.118367812422E-1,(129[&rate=5.608022638773771E-4]:2.761851699296E-1,132[&rate=5.608022638773771E-4]:2.789248959569E-1)[&rate=5.608022638773771E-4]:7.925233023497E-2)[&rate=5.608022638773771E-4]:4.601343347623E-1,118[&rate=5.608022638773771E-4]:9.525581362968E-1)[&rate=5.608022638773771E-4]:2.225587789996E-1)[&rate=5.608022638773771E-4]:5.569264691343E-1,128[&rate=5.608022638773771E-4]:1.592317357033E0)[&rate=5.608022638773771E-4]:8.973229381369E-2,((((60[&rate=5.608022638773771E-4]:1.495338696968E-1,65[&rate=5.608022638773771E-4]:1.495338696968E-1)[&rate=5.608022638773771E-4]:4.559552645374E-2,64[&rate=5.608022638773771E-4]:3.458143276572E-1)[&rate=5.608022638773771E-4]:1.515790045374E-1,62[&rate=5.608022638773771E-4]:5.384892226056E-1)[&rate=5.608022638773771E-4]:4.620387413282E-1,(63[&rate=5.608022638773771E-4]:2.446438198767E-1,61[&rate=5.608022638773771E-4]:2.857397102877E-1)[&rate=5.608022638773771E-4]:7.147882536462E-1)[&rate=5.608022638773771E-4]:8.212477143105E-1)[&rate=5.608022638773771E-4]:9.243135559568E-2)[&rate=5.608022638773771E-4]:4.197356851194E-2,(((121[&rate=5.608022638773771E-4]:1.643963894028E0,127[&rate=5.608022638773771E-4]:2.085059784439E0)[&rate=5.608022638773771E-4]:5.984797333414E-1,35[&rate=5.608022638773771E-4]:1.164162301093E-1)[&rate=5.608022638773771E-4]:1.553334156635E-1,36[&rate=5.608022638773771E-4]:3.183249882386E-1)[&rate=5.608022638773771E-4]:1.593780589418E-2)[&rate=5.608022638773771E-4]:5.123873918548E-1,(38[&rate=5.608022638773771E-4]:8.564078558188E-1,(39[&rate=5.608022638773771E-4]:6.370914288318E-1,((((((((((93[&rate=5.608022638773771E-4]:1.149486789955E-1,85[&rate=5.608022638773771E-4]:1.012500488585E-1)[&rate=5.608022638773771E-4]:4.98266489676E-2,83[&rate=5.608022638773771E-4]:1.510766978261E-1)[&rate=5.608022638773771E-4]:3.183448699093E-2,(86[&rate=5.608022638773771E-4]:1.143119611904E-1,84[&rate=5.608022638773771E-4]:1.143119611904E-1)[&rate=5.608022638773771E-4]:6.859922362664E-2)[&rate=5.608022638773771E-4]:3.349998364807E-2,(92[&rate=5.608022638773771E-4]:2.294515730439E-2,(91[&rate=5.608022638773771E-4]:1.358517763785E-2,90[&rate=5.608022638773771E-4]:1.358517763785E-2)[&rate=5.608022638773771E-4]:9.359979666543E-3)[&rate=5.608022638773771E-4]:2.071646412977E-1)[&rate=5.608022638773771E-4]:1.282326454582E-1,(87[&rate=5.608022638773771E-4]:3.087355646718E-1,(89[&rate=5.608022638773771E-4]:1.011436607644E-1,88[&rate=5.608022638773771E-4]:8.744503062734E-2)[&rate=5.608022638773771E-4]:2.212905340445E-1)[&rate=5.608022638773771E-4]:3.590824925153E-2)[&rate=5.608022638773771E-4]:7.860312631643E-1,3[&rate=5.608022638773771E-4]:5.909490496905E-1)[&rate=5.608022638773771E-4]:2.29561755982E-1,(((10[&rate=5.608022638773771E-4]:4.345777759799E-1,15[&rate=5.608022638773771E-4]:4.729339403634E-1)[&rate=5.608022638773771E-4]:1.17876956827E-1,18[&rate=5.608022638773771E-4]:5.990300752727E-1)[&rate=5.608022638773771E-4]:3.7225543274E-2,6[&rate=5.608022638773771E-4]:5.732419199166E-1)[&rate=5.608022638773771E-4]:2.993236802764E-1)[&rate=5.608022638773771E-4]:7.061664591187E-1,(((102[&rate=5.608022638773771E-4]:1.047876622872E-1,(((28[&rate=5.608022638773771E-4]:7.129421669054E-1,(17[&rate=5.608022638773771E-4]:2.613771089487E-1,21[&rate=5.608022638773771E-4]:2.9151409525E-1)[&rate=5.608022638773771E-4]:3.96770537409E-1)[&rate=5.608022638773771E-4]:2.685927285021E-1,1[&rate=5.608022638773771E-4]:1.952335255446E-1)[&rate=5.608022638773771E-4]:1.764182180069E-1,24[&rate=5.608022638773771E-4]:1.15247366136E0)[&rate=5.608022638773771E-4]:1.139578365438E-1)[&rate=5.608022638773771E-4]:1.238064490785E-1,((23[&rate=5.608022638773771E-4]:7.838492944458E-1,(25[&rate=5.608022638773771E-4]:4.91924879306E-1,20[&rate=5.608022638773771E-4]:4.727467971143E-1)[&rate=5.608022638773771E-4]:3.028833192495E-1)[&rate=5.608022638773771E-4]:2.092238148555E-1,(11[&rate=5.608022638773771E-4]:5.69900185089E-1,140[&rate=5.608022638773771E-4]:5.507221028973E-1)[&rate=5.608022638773771E-4]:3.382414173631E-1)[&rate=5.608022638773771E-4]:3.86205933571E-1)[&rate=5.608022638773771E-4]:1.581032907242E-1,(((((148[&rate=5.608022638773771E-4]:2.739458044075E-1,143[&rate=5.608022638773771E-4]:2.712060783801E-1)[&rate=5.608022638773771E-4]:4.976084864188E-1,(116[&rate=5.608022638773771E-4]:4.457355563791E-1,((139[&rate=5.608022638773771E-4]:2.070702414874E-1,111[&rate=5.608022638773771E-4]:3.172777573398E-2)[&rate=5.608022638773771E-4]:4.382669266739E-1,(104[&rate=5.608022638773771E-4]:3.986044123822E-1,106[&rate=5.608022638773771E-4]:3.986044123822E-1)[&rate=5.608022638773771E-4]:5.495193386138E-2)[&rate=5.608022638773771E-4]:5.245318273832E-2)[&rate=5.608022638773771E-4]:2.874625700636E-1)[&rate=5.608022638773771E-4]:1.139428448909E-1,((108[&rate=5.608022638773771E-4]:4.918985706749E-1,(114[&rate=5.608022638773771E-4]:3.045223148589E-1,(107[&rate=5.608022638773771E-4]:3.110603140417E-1,109[&rate=5.608022638773771E-4]:3.302383962334E-1)[&rate=5.608022638773771E-4]:5.373597341996E-2)[&rate=5.608022638773771E-4]:1.298420092407E-1)[&rate=5.608022638773771E-4]:2.574502502588E-1,(115[&rate=5.608022638773771E-4]:6.402993266439E-1,(19[&rate=5.608022638773771E-4]:5.028910881242E-1,13[&rate=5.608022638773771E-4]:4.645349237405E-1)[&rate=5.608022638773771E-4]:2.579561837253E-1)[&rate=5.608022638773771E-4]:5.151524771441E-2)[&rate=5.608022638773771E-4]:1.553263969752E-1)[&rate=5.608022638773771E-4]:4.473273345885E-2,((((117[&rate=5.608022638773771E-4]:5.386693840251E-2,112[&rate=5.608022638773771E-4]:5.112721237492E-2)[&rate=5.608022638773771E-4]:6.448178529887E-1,((4[&rate=5.608022638773771E-4]:3.440517003507E-1,30[&rate=5.608022638773771E-4]:5.166544400768E-1)[&rate=5.608022638773771E-4]:2.336832670552E-1,14[&rate=5.608022638773771E-4]:6.352692139811E-1)[&rate=5.608022638773771E-4]:6.067585138253E-2)[&rate=5.608022638773771E-4]:6.136725082533E-4,9[&rate=5.608022638773771E-4]:6.883395597898E-1)[&rate=5.608022638773771E-4]:1.030136052554E-1,(105[&rate=5.608022638773771E-4]:4.416897128067E-1,(113[&rate=5.608022638773771E-4]:4.146344374047E-1,110[&rate=5.608022638773771E-4]:4.0915498535E-1)[&rate=5.608022638773771E-4]:5.445253567585E-2)[&rate=5.608022638773771E-4]:3.304853700468E-1)[&rate=5.608022638773771E-4]:1.744931424869E-1)[&rate=5.608022638773771E-4]:1.61221948347E-1,(((144[&rate=5.608022638773771E-4]:2.745074139902E-1,145[&rate=5.608022638773771E-4]:2.799868660452E-1)[&rate=5.608022638773771E-4]:1.923442054416E-1,141[&rate=5.608022638773771E-4]:4.695913454592E-1)[&rate=5.608022638773771E-4]:1.216765967597E-1,142[&rate=5.608022638773771E-4]:5.940076682465E-1)[&rate=5.608022638773771E-4]:7.13882505441E-1)[&rate=5.608022638773771E-4]:3.253825708683E-1)[&rate=5.608022638773771E-4]:1.427195887287E-1)[&rate=5.608022638773771E-4]:5.346911750834E-1,101[&rate=5.608022638773771E-4]:1.058628713847E0)[&rate=5.608022638773771E-4]:5.363646802561E-1,((40[&rate=5.608022638773771E-4]:5.061889584767E-1,((((7[&rate=5.608022638773771E-4]:2.442363663329E-1,8[&rate=5.608022638773771E-4]:2.442363663329E-1)[&rate=5.608022638773771E-4]:4.19530802274E-1,26[&rate=5.608022638773771E-4]:7.706164836754E-1)[&rate=5.608022638773771E-4]:4.806750695736E-1,((22[&rate=5.608022638773771E-4]:2.552196898367E-1,27[&rate=5.608022638773771E-4]:2.716580460011E-1)[&rate=5.608022638773771E-4]:6.374918845752E-1,(31[&rate=5.608022638773771E-4]:9.24754948767E-1,2[&rate=5.608022638773771E-4]:6.97357688493E-1)[&rate=5.608022638773771E-4]:2.275114619292E-2)[&rate=5.608022638773771E-4]:3.476210747274E-1)[&rate=5.608022638773771E-4]:1.384258047641E0,97[&rate=5.608022638773771E-4]:4.242239028584E-1)[&rate=5.608022638773771E-4]:1.092680425205E-2)[&rate=5.608022638773771E-4]:5.667839857393E-2,(((95[&rate=5.608022638773771E-4]:3.7734938868E-1,(100[&rate=5.608022638773771E-4]:1.033269595484E-1,94[&rate=5.608022638773771E-4]:1.033269595484E-1)[&rate=5.608022638773771E-4]:1.893229755795E-1)[&rate=5.608022638773771E-4]:2.11867235092E-1,((99[&rate=5.608022638773771E-4]:4.481550191666E-1,96[&rate=5.608022638773771E-4]:4.126358934837E-1)[&rate=5.608022638773771E-4]:7.211549138028E-2,98[&rate=5.608022638773771E-4]:4.984125870496E-1)[&rate=5.608022638773771E-4]:7.987507497362E-2)[&rate=5.608022638773771E-4]:2.447856147173E-2,(147[&rate=5.608022638773771E-4]:5.123091127094E-1,(16[&rate=5.608022638773771E-4]:2.534975654738E0,146[&rate=5.608022638773771E-4]:5.697013078554E-1)[&rate=5.608022638773771E-4]:5.449334908516E-3)[&rate=5.608022638773771E-4]:1.941885941965E-2)[&rate=5.608022638773771E-4]:8.851643410193E-2)[&rate=5.608022638773771E-4]:5.896187805879E-2)[&rate=5.608022638773771E-4]:1.526219372244E-2)[&rate=5.608022638773771E-4]:2.87622437916E-1)[&rate=5.608022638773771E-4]:5.460324342186E-1)[&rate=5.608022638773771E-4]:9.104725767946E-2,33[&rate=5.608022638773771E-4]:1.167004640689E-2)[&rate=5.608022638773771E-4]:7.457416817885E-2)[&rate=5.608022638773771E-4]:2.885061473845E-2,((34[&rate=5.608022638773771E-4]:3.623076656169E-2,32[&rate=5.608022638773771E-4]:1.431295834261E-2)[&rate=5.608022638773771E-4]:7.36096943282E-2,(((53[&rate=5.608022638773771E-4]:7.573198185695E-1,((((((12[&rate=5.608022638773771E-4]:6.499211879586E-2,5[&rate=5.608022638773771E-4]:2.66359544124E-2)[&rate=5.608022638773771E-4]:3.462985369142E-1,29[&rate=5.608022638773771E-4]:5.181399707785E-1)[&rate=5.608022638773771E-4]:3.577691489793E-1,103[&rate=5.608022638773771E-4]:6.43032407429E-1)[&rate=5.608022638773771E-4]:1.622470323177E0,52[&rate=5.608022638773771E-4]:6.012089960455E-1)[&rate=5.608022638773771E-4]:3.160867326729E-2,((134[&rate=5.608022638773771E-4]:5.205425105925E-1,133[&rate=5.608022638773771E-4]:5.506794968937E-1)[&rate=5.608022638773771E-4]:3.101983493535E-2,137[&rate=5.608022638773771E-4]:6.227952222401E-1)[&rate=5.608022638773771E-4]:8.250011131406E-1)[&rate=5.608022638773771E-4]:1.052732649738E-1,((75[&rate=5.608022638773771E-4]:5.368736713669E-1,((74[&rate=5.608022638773771E-4]:2.460898802016E-1,70[&rate=5.608022638773771E-4]:2.077337158182E-1)[&rate=5.608022638773771E-4]:1.252793734823E-1,76[&rate=5.608022638773771E-4]:3.71369253684E-1)[&rate=5.608022638773771E-4]:1.65504417683E-1)[&rate=5.608022638773771E-4]:2.09463170285E-1,((((73[&rate=5.608022638773771E-4]:4.712084050373E-1,71[&rate=5.608022638773771E-4]:4.027152543525E-1)[&rate=5.608022638773771E-4]:5.792720326383E-2,(((72[&rate=5.608022638773771E-4]:9.490290120198E-2,78[&rate=5.608022638773771E-4]:1.168207094213E-1)[&rate=5.608022638773771E-4]:2.54572243614E-1,82[&rate=5.608022638773771E-4]:3.796121311173E-1)[&rate=5.608022638773771E-4]:2.643990647253E-2,79[&rate=5.608022638773771E-4]:3.978328595078E-1)[&rate=5.608022638773771E-4]:9.020685838254E-2)[&rate=5.608022638773771E-4]:2.067773294235E-2,(80[&rate=5.608022638773771E-4]:1.437801453535E-1,81[&rate=5.608022638773771E-4]:1.437801453535E-1)[&rate=5.608022638773771E-4]:3.567181273969E-1)[&rate=5.608022638773771E-4]:2.687507545001E-2,77[&rate=5.608022638773771E-4]:5.712089646388E-1)[&rate=5.608022638773771E-4]:1.696484249584E-1)[&rate=5.608022638773771E-4]:7.300204299355E-1)[&rate=5.608022638773771E-4]:2.742560559429E-2)[&rate=5.608022638773771E-4]:2.546683848453E-1,125[&rate=5.608022638773771E-4]:8.016056897536E-1)[&rate=5.608022638773771E-4]:5.315320401652E-1,(68[&rate=5.608022638773771E-4]:8.431672520902E-1,((((58[&rate=5.608022638773771E-4]:2.23158223083E-1,(59[&rate=5.608022638773771E-4]:1.700840908449E-1,(56[&rate=5.608022638773771E-4]:9.490662686906E-2,55[&rate=5.608022638773771E-4]:9.490662686906E-2)[&rate=5.608022638773771E-4]:6.698074266427E-2)[&rate=5.608022638773771E-4]:3.394844917799E-2)[&rate=5.608022638773771E-4]:2.746752115874E-2,37[&rate=5.608022638773771E-4]:2.697514273019E-1)[&rate=5.608022638773771E-4]:4.406240335281E-2,54[&rate=5.608022638773771E-4]:2.373110984142E-1)[&rate=5.608022638773771E-4]:9.970469245411E-2,57[&rate=5.608022638773771E-4]:3.779993974257E-1)[&rate=5.608022638773771E-4]:5.170804229706E-1)[&rate=5.608022638773771E-4]:3.233038111618E-1)[&rate=5.608022638773771E-4]:3.541037340402E-1)[&rate=5.608022638773771E-4]:2.169272459866E-2);
tree STATE_10980000 [&joint=-20978.628319291543,lnP=-20978.628319291543] = [&R] (((34[&rate=6.423436225998554E-4]:8.135770083358E-2,(((((((((((12[&rate=6.423436225998554E-4]:1.32731822223E-1,5[&rate=6.423436225998554E-4]:9.437565783955E-2)[&rate=6.423436225998554E-4]:1.059705245218E-1,29[&rate=6.423436225998554E-4]:3.455516618134E-1)[&rate=6.423436225998554E-4]:3.576850801303E-1,103[&rate=6.423436225998554E-4]:4.703600296149E-1)[&rate=6.423436225998554E-4]:1.491717411473E0,((137[&rate=6.423436225998554E-4]:2.434911909774E-1,134[&rate=6.423436225998554E-4]:1.722583142652E-1)[&rate=6.423436225998554E-4]:1.987109488693E-1,133[&rate=6.423436225998554E-4]:4.011062494357E-1)[&rate=6.423436225998554E-4]:6.705602327485E-1)[&rate=6.423436225998554E-4]:4.410036440104E-1,52[&rate=6.423436225998554E-4]:7.387873505378E-1)[&rate=6.423436225998554E-4]:1.633684776953E-2,(((74[&rate=6.423436225998554E-4]:5.491352633922E-1,(76[&rate=6.423436225998554E-4]:4.519118303253E-1,70[&rate=6.423436225998554E-4]:4.135556659418E-1)[&rate=6.423436225998554E-4]:9.722343306696E-2)[&rate=6.423436225998554E-4]:1.278187472338E-1,75[&rate=6.423436225998554E-4]:6.76954010626E-1)[&rate=6.423436225998554E-4]:4.067563392947E-2,(((80[&rate=6.423436225998554E-4]:4.072188122322E-2,81[&rate=6.423436225998554E-4]:4.072188122322E-2)[&rate=6.423436225998554E-4]:4.633306739443E-1,(79[&rate=6.423436225998554E-4]:2.857453666923E-1,((82[&rate=6.423436225998554E-4]:1.47590878904E-1,71[&rate=6.423436225998554E-4]:1.119744405479E-1)[&rate=6.423436225998554E-4]:7.759845516045E-2,(72[&rate=6.423436225998554E-4]:1.503917853096E-1,78[&rate=6.423436225998554E-4]:1.723095935289E-1)[&rate=6.423436225998554E-4]:4.466056245355E-2)[&rate=6.423436225998554E-4]:6.877521070991E-2)[&rate=6.423436225998554E-4]:2.265263665575E-1)[&rate=6.423436225998554E-4]:1.267751589244E-2,(73[&rate=6.423436225998554E-4]:5.217527810052E-1,77[&rate=6.423436225998554E-4]:5.162733289505E-1)[&rate=6.423436225998554E-4]:4.429235854787E-2)[&rate=6.423436225998554E-4]:1.515845050024E-1)[&rate=6.423436225998554E-4]:7.757608910526E-1)[&rate=6.423436225998554E-4]:8.936992144752E-2,53[&rate=6.423436225998554E-4]:8.362973984435E-1)[&rate=6.423436225998554E-4]:2.304873498816E-1,125[&rate=6.423436225998554E-4]:8.564022346639E-1)[&rate=6.423436225998554E-4]:1.884984415145E-1,(68[&rate=6.423436225998554E-4]:5.152329259481E-1,((58[&rate=6.423436225998554E-4]:4.236091445035E-1,(59[&rate=6.423436225998554E-4]:4.028949123054E-1,((37[&rate=6.423436225998554E-4]:3.177378216857E-1,54[&rate=6.423436225998554E-4]:2.412350894452E-1)[&rate=6.423436225998554E-4]:4.385909330627E-2,(55[&rate=6.423436225998554E-4]:2.739014155602E-1,56[&rate=6.423436225998554E-4]:2.739014155602E-1)[&rate=6.423436225998554E-4]:4.124741199993E-2)[&rate=6.423436225998554E-4]:7.954936343372E-2)[&rate=6.423436225998554E-4]:1.588549137922E-3)[&rate=6.423436225998554E-4]:4.616953923511E-2,57[&rate=6.423436225998554E-4]:4.533852411156E-1)[&rate=6.423436225998554E-4]:1.137602531386E-1)[&rate=6.423436225998554E-4]:3.630010835635E-1)[&rate=6.423436225998554E-4]:4.106579652061E-1,((((124[&rate=6.423436225998554E-4]:2.24403372987E-1,123[&rate=6.423436225998554E-4]:2.271356134241E-1)[&rate=6.423436225998554E-4]:2.29219507312E-1,122[&rate=6.423436225998554E-4]:4.563551207361E-1)[&rate=6.423436225998554E-4]:5.888322062926E-1,67[&rate=6.423436225998554E-4]:5.43914776688E-1)[&rate=6.423436225998554E-4]:1.439840111693E-1,(66[&rate=6.423436225998554E-4]:1.328967492554E-1,(126[&rate=6.423436225998554E-4]:1.072101379871E0,(119[&rate=6.423436225998554E-4]:1.11502613889E0,((135[&rate=6.423436225998554E-4]:6.220186660808E-1,(138[&rate=6.423436225998554E-4]:2.473994641041E-1,136[&rate=6.423436225998554E-4]:1.158926147889E-1)[&rate=6.423436225998554E-4]:5.746192019768E-1)[&rate=6.423436225998554E-4]:1.258902639235E-1,120[&rate=6.423436225998554E-4]:9.999637245249E-1)[&rate=6.423436225998554E-4]:1.917200340672E-2)[&rate=6.423436225998554E-4]:7.427777636243E-1)[&rate=6.423436225998554E-4]:3.079695590694E-1)[&rate=6.423436225998554E-4]:5.550020386019E-1)[&rate=6.423436225998554E-4]:5.327254908816E-2)[&rate=6.423436225998554E-4]:8.415822174108E-2,((121[&rate=6.423436225998554E-4]:2.434848419042E0,((((((49[&rate=6.423436225998554E-4]:4.608908588634E-1,50[&rate=6.423436225998554E-4]:4.608908588634E-1)[&rate=6.423436225998554E-4]:7.614250113515E-2,(46[&rate=6.423436225998554E-4]:4.767770528503E-1,(43[&rate=6.423436225998554E-4]:4.644646007032E-1,((41[&rate=6.423436225998554E-4]:3.841873583612E-1,48[&rate=6.423436225998554E-4]:4.279032053557E-1)[&rate=6.423436225998554E-4]:1.831470951736E-2,42[&rate=6.423436225998554E-4]:4.079665487528E-1)[&rate=6.423436225998554E-4]:7.317724081677E-3)[&rate=6.423436225998554E-4]:1.231245214703E-2)[&rate=6.423436225998554E-4]:9.304319239399E-2)[&rate=6.423436225998554E-4]:4.611914007682E-2,51[&rate=6.423436225998554E-4]:5.886169809496E-1)[&rate=6.423436225998554E-4]:2.921970401378E-2,(45[&rate=6.423436225998554E-4]:5.35991995849E-1,(47[&rate=6.423436225998554E-4]:3.943924360336E-1,44[&rate=6.423436225998554E-4]:3.889279551593E-1)[&rate=6.423436225998554E-4]:1.497962811268E-1)[&rate=6.423436225998554E-4]:1.009703721745E-1)[&rate=6.423436225998554E-4]:3.471273700097E-1,(128[&rate=6.423436225998554E-4]:1.32457458264E0,((118[&rate=6.423436225998554E-4]:5.143984391232E-1,(((129[&rate=6.423436225998554E-4]:4.975280762368E-2,132[&rate=6.423436225998554E-4]:5.249253365104E-2)[&rate=6.423436225998554E-4]:8.91592303707E-2,(130[&rate=6.423436225998554E-4]:5.182272083348E-2,131[&rate=6.423436225998554E-4]:5.456244686084E-2)[&rate=6.423436225998554E-4]:8.70893171609E-2)[&rate=6.423436225998554E-4]:2.277256001242E-1,69[&rate=6.423436225998554E-4]:5.145828435981E-1)[&rate=6.423436225998554E-4]:1.077449963475E-2)[&rate=6.423436225998554E-4]:9.372299791215E-1,((65[&rate=6.423436225998554E-4]:1.897373618049E-1,(62[&rate=6.423436225998554E-4]:3.490715375927E-1,(60[&rate=6.423436225998554E-4]:8.774250865921E-2,64[&rate=6.423436225998554E-4]:2.384274401659E-1)[&rate=6.423436225998554E-4]:6.954820701573E-2)[&rate=6.423436225998554E-4]:3.244664612991E-2)[&rate=6.423436225998554E-4]:1.952146594865E-1,(63[&rate=6.423436225998554E-4]:3.331788574322E-2,61[&rate=6.423436225998554E-4]:7.441377615426E-2)[&rate=6.423436225998554E-4]:5.023190670549E-1)[&rate=6.423436225998554E-4]:8.748955750356E-1)[&rate=6.423436225998554E-4]:1.267219179204E-2)[&rate=6.423436225998554E-4]:4.32911367685E-1)[&rate=6.423436225998554E-4]:5.789091853291E-2,((36[&rate=6.423436225998554E-4]:1.658598552946E-1,35[&rate=6.423436225998554E-4]:1.192845128288E-1)[&rate=6.423436225998554E-4]:1.187344304085E-3,127[&rate=6.423436225998554E-4]:2.687595144804E0)[&rate=6.423436225998554E-4]:1.661378884368E-1)[&rate=6.423436225998554E-4]:2.221127621231E-2)[&rate=6.423436225998554E-4]:1.270900151521E-1,(38[&rate=6.423436225998554E-4]:7.22191461564E-1,(((98[&rate=6.423436225998554E-4]:6.942846256243E-1,((94[&rate=6.423436225998554E-4]:4.10666160237E-1,100[&rate=6.423436225998554E-4]:4.10666160237E-1)[&rate=6.423436225998554E-4]:4.026721917285E-2,95[&rate=6.423436225998554E-4]:5.356328329619E-1)[&rate=6.423436225998554E-4]:1.695807544111E-1)[&rate=6.423436225998554E-4]:1.360182161546E-2,(96[&rate=6.423436225998554E-4]:5.91085486275E-1,99[&rate=6.423436225998554E-4]:6.266046119578E-1)[&rate=6.423436225998554E-4]:1.031397587792E-1)[&rate=6.423436225998554E-4]:3.256115594077E-2,(((147[&rate=6.423436225998554E-4]:4.176593341618E-1,146[&rate=6.423436225998554E-4]:4.805008642163E-1)[&rate=6.423436225998554E-4]:1.079422940351E-1,(40[&rate=6.423436225998554E-4]:4.635376407086E-1,(2[&rate=6.423436225998554E-4]:5.713776654473E-1,(31[&rate=6.423436225998554E-4]:6.156469744494E-1,((22[&rate=6.423436225998554E-4]:1.812025099797E-1,27[&rate=6.423436225998554E-4]:1.97640866144E-1)[&rate=6.423436225998554E-4]:3.678368908191E-1,((7[&rate=6.423436225998554E-4]:5.782948827874E-2,8[&rate=6.423436225998554E-4]:5.782948827874E-2)[&rate=6.423436225998554E-4]:2.758818659186E-1,26[&rate=6.423436225998554E-4]:4.405606692659E-1)[&rate=6.423436225998554E-4]:1.194376356425E-1)[&rate=6.423436225998554E-4]:1.181305310267E-2)[&rate=6.423436225998554E-4]:1.831279512719E-1)[&rate=6.423436225998554E-4]:1.848885778091E0)[&rate=6.423436225998554E-4]:4.686938307889E-3)[&rate=6.423436225998554E-4]:5.78971208819E-2,(97[&rate=6.423436225998554E-4]:4.384338973467E-1,((16[&rate=6.423436225998554E-4]:2.370755637203E0,((((102[&rate=6.423436225998554E-4]:2.160992492891E-2,((24[&rate=6.423436225998554E-4]:8.346068563453E-1,(1[&rate=6.423436225998554E-4]:1.878446550155E-2,((17[&rate=6.423436225998554E-4]:5.045737116563E-1,21[&rate=6.423436225998554E-4]:5.347106979577E-1)[&rate=6.423436225998554E-4]:2.975177704422E-2,28[&rate=6.423436225998554E-4]:5.891200092483E-1)[&rate=6.423436225998554E-4]:2.159658261162E-1)[&rate=6.423436225998554E-4]:3.500047303551E-2)[&rate=6.423436225998554E-4]:3.096643358256E-1,(((20[&rate=6.423436225998554E-4]:4.969617597063E-1,25[&rate=6.423436225998554E-4]:5.161398418981E-1)[&rate=6.423436225998554E-4]:1.886956767826E-1,23[&rate=6.423436225998554E-4]:6.93876614571E-1)[&rate=6.423436225998554E-4]:5.486888764422E-2,(140[&rate=6.423436225998554E-4]:5.441489512744E-1,11[&rate=6.423436225998554E-4]:5.633270334662E-1)[&rate=6.423436225998554E-4]:1.004869618998E-1)[&rate=6.423436225998554E-4]:3.84566785846E-1)[&rate=6.423436225998554E-4]:3.898256837441E-2)[&rate=6.423436225998554E-4]:1.356175912629E-1,(((((108[&rate=6.423436225998554E-4]:5.544181688618E-1,((114[&rate=6.423436225998554E-4]:3.894481081311E-1,107[&rate=6.423436225998554E-4]:4.497220807339E-1)[&rate=6.423436225998554E-4]:3.377037027638E-3,109[&rate=6.423436225998554E-4]:4.722771999533E-1)[&rate=6.423436225998554E-4]:1.040587771277E-1)[&rate=6.423436225998554E-4]:1.7262504497E-1,(115[&rate=6.423436225998554E-4]:3.990839412936E-1,(19[&rate=6.423436225998554E-4]:4.627986851817E-1,13[&rate=6.423436225998554E-4]:4.24442520798E-1)[&rate=6.423436225998554E-4]:5.683320131752E-2)[&rate=6.423436225998554E-4]:2.704250259628E-1)[&rate=6.423436225998554E-4]:2.918129789364E-2,((116[&rate=6.423436225998554E-4]:6.620677221042E-1,(((106[&rate=6.423436225998554E-4]:2.585405886907E-1,104[&rate=6.423436225998554E-4]:2.585405886907E-1)[&rate=6.423436225998554E-4]:1.682586001119E-1,139[&rate=6.423436225998554E-4]:6.185800107204E-1)[&rate=6.423436225998554E-4]:6.850316497607E-2,111[&rate=6.423436225998554E-4]:5.117407099431E-1)[&rate=6.423436225998554E-4]:2.270393409283E-1)[&rate=6.423436225998554E-4]:1.866965214566E-2,(148[&rate=6.423436225998554E-4]:2.33013042475E-1,143[&rate=6.423436225998554E-4]:2.302733164477E-1)[&rate=6.423436225998554E-4]:4.860804961586E-1)[&rate=6.423436225998554E-4]:1.795289090021E-2)[&rate=6.423436225998554E-4]:9.674696042801E-2,((9[&rate=6.423436225998554E-4]:4.994627416812E-1,((117[&rate=6.423436225998554E-4]:2.425324721306E-1,112[&rate=6.423436225998554E-4]:2.39792746103E-1)[&rate=6.423436225998554E-4]:2.59969284836E-1,(14[&rate=6.423436225998554E-4]:3.616195132602E-1,(4[&rate=6.423436225998554E-4]:1.351193544662E-2,30[&rate=6.423436225998554E-4]:1.861146751726E-1)[&rate=6.423436225998554E-4]:2.905733312384E-1)[&rate=6.423436225998554E-4]:1.381425176788E-1)[&rate=6.423436225998554E-4]:7.919888824219E-3)[&rate=6.423436225998554E-4]:2.908216835974E-1,(113[&rate=6.423436225998554E-4]:5.00028489239E-1,(105[&rate=6.423436225998554E-4]:4.062831835176E-1,110[&rate=6.423436225998554E-4]:4.282009917367E-1)[&rate=6.423436225998554E-4]:6.634804544758E-2)[&rate=6.423436225998554E-4]:2.984751141217E-1)[&rate=6.423436225998554E-4]:7.912540303929E-2)[&rate=6.423436225998554E-4]:3.359740797026E-1,(((141[&rate=6.423436225998554E-4]:1.276902562245E-1,144[&rate=6.423436225998554E-4]:1.249505301971E-1)[&rate=6.423436225998554E-4]:5.08296726421E-2,145[&rate=6.423436225998554E-4]:1.812596548942E-1)[&rate=6.423436225998554E-4]:1.158673993519E-1,142[&rate=6.423436225998554E-4]:2.971270542461E-1)[&rate=6.423436225998554E-4]:1.089078771583E0)[&rate=6.423436225998554E-4]:1.75970328288E-2)[&rate=6.423436225998554E-4]:2.01717795454E-1,((((89[&rate=6.423436225998554E-4]:4.818448226584E-2,88[&rate=6.423436225998554E-4]:3.448585212882E-2)[&rate=6.423436225998554E-4]:3.742523159116E-1,((((85[&rate=6.423436225998554E-4]:4.631225116877E-2,86[&rate=6.423436225998554E-4]:4.631225116877E-2)[&rate=6.423436225998554E-4]:3.639805484581E-3,84[&rate=6.423436225998554E-4]:4.995205665335E-2)[&rate=6.423436225998554E-4]:9.132041031512E-2,(93[&rate=6.423436225998554E-4]:1.368896233123E-1,83[&rate=6.423436225998554E-4]:1.231909931753E-1)[&rate=6.423436225998554E-4]:1.808147379315E-2)[&rate=6.423436225998554E-4]:9.476039981131E-2,((92[&rate=6.423436225998554E-4]:4.298875522654E-2,(91[&rate=6.423436225998554E-4]:1.289938404934E-2,90[&rate=6.423436225998554E-4]:1.289938404934E-2)[&rate=6.423436225998554E-4]:3.00893711772E-2)[&rate=6.423436225998554E-4]:5.560463840227E-2,87[&rate=6.423436225998554E-4]:8.48947634918E-2)[&rate=6.423436225998554E-4]:1.51138103288E-1)[&rate=6.423436225998554E-4]:1.727053012607E-1)[&rate=6.423436225998554E-4]:5.661198376642E-1,(18[&rate=6.423436225998554E-4]:3.448705327333E-1,3[&rate=6.423436225998554E-4]:2.298020395827E-1)[&rate=6.423436225998554E-4]:2.053299387249E-1)[&rate=6.423436225998554E-4]:1.93326868906E-1,((10[&rate=6.423436225998554E-4]:3.616977531226E-1,15[&rate=6.423436225998554E-4]:4.000539175061E-1)[&rate=6.423436225998554E-4]:1.386309815975E-1,6[&rate=6.423436225998554E-4]:4.838903785557E-1)[&rate=6.423436225998554E-4]:1.966232631783E-1)[&rate=6.423436225998554E-4]:7.27746738405E-1)[&rate=6.423436225998554E-4]:9.832808982615E-2,101[&rate=6.423436225998554E-4]:4.51793949417E-1)[&rate=6.423436225998554E-4]:8.066329206629E-1)[&rate=6.423436225998554E-4]:7.369216838004E-2,39[&rate=6.423436225998554E-4]:3.589548794662E-1)[&rate=6.423436225998554E-4]:1.505172692467E-1)[&rate=6.423436225998554E-4]:1.664955118548E-2)[&rate=6.423436225998554E-4]:8.591060273585E-2)[&rate=6.423436225998554E-4]:1.784651698588E-1)[&rate=6.423436225998554E-4]:3.160850218856E-1)[&rate=6.423436225998554E-4]:3.894185217524E-1)[&rate=6.423436225998554E-4]:1.190418407771E-1)[&rate=6.423436225998554E-4]:2.299809981863E-3,33[&rate=6.423436225998554E-4]:6.721915465107E-2)[&rate=6.423436225998554E-4]:1.158579505669E-2,32[&rate=6.423436225998554E-4]:7.332549765305E-2);
tree STATE_11070000 [&joint=-20979.500691871202,lnP=-20979.500691871202] = [&R] (((32[&rate=6.510073066654155E-4]:2.165176991009E-2,((((36[&rate=6.510073066654155E-4]:2.767672091657E-1,(((((((132[&rate=6.510073066654155E-4]:6.257365197236E-2,129[&rate=6.510073066654155E-4]:5.9833925945E-2)[&rate=6.510073066654155E-4]:9.498262712398E-2,130[&rate=6.510073066654155E-4]:1.54816553069E-1)[&rate=6.510073066654155E-4]:5.263386056625E-2,131[&rate=6.510073066654155E-4]:2.101901396626E-1)[&rate=6.510073066654155E-4]:3.700256773081E-1,(69[&rate=6.510073066654155E-4]:6.936552062185E-1,118[&rate=6.510073066654155E-4]:6.826963021088E-1)[&rate=6.510073066654155E-4]:3.176609020444E-2)[&rate=6.510073066654155E-4]:7.355648408012E-1,128[&rate=6.510073066654155E-4]:1.310301205717E0)[&rate=6.510073066654155E-4]:7.244267454089E-3,((62[&rate=6.510073066654155E-4]:3.841501529544E-1,(60[&rate=6.510073066654155E-4]:1.780743401016E-1,(64[&rate=6.510073066654155E-4]:2.82612551087E-1,65[&rate=6.510073066654155E-4]:1.319276195803E-1)[&rate=6.510073066654155E-4]:4.614672052136E-2)[&rate=6.510073066654155E-4]:1.429499093503E-2)[&rate=6.510073066654155E-4]:3.232169039307E-1,(63[&rate=6.510073066654155E-4]:4.546177388645E-1,61[&rate=6.510073066654155E-4]:4.957136292756E-1)[&rate=6.510073066654155E-4]:2.116534276095E-1)[&rate=6.510073066654155E-4]:7.499044436834E-1)[&rate=6.510073066654155E-4]:3.517079802402E-1,((((46[&rate=6.510073066654155E-4]:3.533109953098E-1,(42[&rate=6.510073066654155E-4]:2.01914665769E-1,(48[&rate=6.510073066654155E-4]:1.595361990736E-1,41[&rate=6.510073066654155E-4]:1.158203520792E-1)[&rate=6.510073066654155E-4]:8.062983281562E-2)[&rate=6.510073066654155E-4]:1.022160016721E-1)[&rate=6.510073066654155E-4]:5.297028432551E-2,43[&rate=6.510073066654155E-4]:4.062812796353E-1)[&rate=6.510073066654155E-4]:1.61553891465E-1,((51[&rate=6.510073066654155E-4]:4.283199276112E-1,(44[&rate=6.510073066654155E-4]:1.991979306199E-1,47[&rate=6.510073066654155E-4]:2.046624114942E-1)[&rate=6.510073066654155E-4]:2.509799204885E-1)[&rate=6.510073066654155E-4]:4.038132982263E-2,(49[&rate=6.510073066654155E-4]:3.502709067712E-1,50[&rate=6.510073066654155E-4]:3.502709067712E-1)[&rate=6.510073066654155E-4]:1.129658697884E-1)[&rate=6.510073066654155E-4]:7.181150929503E-2)[&rate=6.510073066654155E-4]:2.618588573204E-2,45[&rate=6.510073066654155E-4]:5.85824335521E-1)[&rate=6.510073066654155E-4]:3.100329055991E-1)[&rate=6.510073066654155E-4]:8.970553657631E-2)[&rate=6.510073066654155E-4]:7.818963668299E-2,((35[&rate=6.510073066654155E-4]:2.106690491397E-3,121[&rate=6.510073066654155E-4]:2.128134087752E0)[&rate=6.510073066654155E-4]:9.727965816887E-2,127[&rate=6.510073066654155E-4]:2.666509636331E0)[&rate=6.510073066654155E-4]:2.089951547227E-1)[&rate=6.510073066654155E-4]:4.70774019215E-1,(38[&rate=6.510073066654155E-4]:4.619430560656E-1,((147[&rate=6.510073066654155E-4]:5.197920122997E-1,((146[&rate=6.510073066654155E-4]:5.531925411575E-1,(((((102[&rate=6.510073066654155E-4]:1.13931763014E-1,((24[&rate=6.510073066654155E-4]:7.97655054322E-1,(((21[&rate=6.510073066654155E-4]:4.706849238439E-1,17[&rate=6.510073066654155E-4]:4.405479375425E-1)[&rate=6.510073066654155E-4]:1.690973490093E-1,28[&rate=6.510073066654155E-4]:6.644398070997E-1)[&rate=6.510073066654155E-4]:1.236749703982E-1,1[&rate=6.510073066654155E-4]:1.813407634933E-3)[&rate=6.510073066654155E-4]:1.50197288788E-2)[&rate=6.510073066654155E-4]:2.089953628784E-1,(((20[&rate=6.510073066654155E-4]:4.491991820494E-1,25[&rate=6.510073066654155E-4]:4.683772642411E-1)[&rate=6.510073066654155E-4]:7.279512983799E-2,23[&rate=6.510073066654155E-4]:5.302134899694E-1)[&rate=6.510073066654155E-4]:6.894222680046E-2,(140[&rate=6.510073066654155E-4]:3.612403057101E-1,11[&rate=6.510073066654155E-4]:3.804183879018E-1)[&rate=6.510073066654155E-4]:1.338058220189E-1)[&rate=6.510073066654155E-4]:3.965357963208E-1)[&rate=6.510073066654155E-4]:2.6892518143E-1)[&rate=6.510073066654155E-4]:5.314482441013E-2,((((115[&rate=6.510073066654155E-4]:6.30883176952E-1,((108[&rate=6.510073066654155E-4]:4.074971665529E-1,(114[&rate=6.510073066654155E-4]:2.091214378837E-1,109[&rate=6.510073066654155E-4]:2.885734926782E-1)[&rate=6.510073066654155E-4]:1.408414820937E-1)[&rate=6.510073066654155E-4]:6.214506718205E-2,107[&rate=6.510073066654155E-4]:4.723819597623E-1)[&rate=6.510073066654155E-4]:2.187751897925E-1)[&rate=6.510073066654155E-4]:1.184229794818E-1,(19[&rate=6.510073066654155E-4]:6.901035072913E-1,13[&rate=6.510073066654155E-4]:6.517473429076E-1)[&rate=6.510073066654155E-4]:1.797505943481E-1)[&rate=6.510073066654155E-4]:2.597410073389E-1,((((139[&rate=6.510073066654155E-4]:3.275714679639E-1,111[&rate=6.510073066654155E-4]:1.522290022106E-1)[&rate=6.510073066654155E-4]:2.317994283787E-1,(104[&rate=6.510073066654155E-4]:2.843863468172E-2,106[&rate=6.510073066654155E-4]:2.843863468172E-2)[&rate=6.510073066654155E-4]:3.391514397432E-1)[&rate=6.510073066654155E-4]:1.186117881053E-1,116[&rate=6.510073066654155E-4]:4.259278899275E-1)[&rate=6.510073066654155E-4]:2.89717989041E-1,(148[&rate=6.510073066654155E-4]:4.302475286735E-1,143[&rate=6.510073066654155E-4]:4.275078026462E-1)[&rate=6.510073066654155E-4]:3.237545146786E-1)[&rate=6.510073066654155E-4]:2.934012848043E-1)[&rate=6.510073066654155E-4]:7.329558799543E-2,(((112[&rate=6.510073066654155E-4]:5.050137188088E-1,((30[&rate=6.510073066654155E-4]:2.886292349393E-1,4[&rate=6.510073066654155E-4]:1.160264952133E-1)[&rate=6.510073066654155E-4]:2.233670529495E-1,14[&rate=6.510073066654155E-4]:3.96927794738E-1)[&rate=6.510073066654155E-4]:1.080859240708E-1)[&rate=6.510073066654155E-4]:1.403599645179E-1,9[&rate=6.510073066654155E-4]:6.371545052446E-1)[&rate=6.510073066654155E-4]:1.820725481258E-1,(110[&rate=6.510073066654155E-4]:7.165831851308E-1,((117[&rate=6.510073066654155E-4]:5.137917513032E-1,113[&rate=6.510073066654155E-4]:5.110520252757E-1)[&rate=6.510073066654155E-4]:3.347370647675E-2,105[&rate=6.510073066654155E-4]:5.171284714786E-1)[&rate=6.510073066654155E-4]:1.775369054331E-1)[&rate=6.510073066654155E-4]:1.05383594267E-1)[&rate=6.510073066654155E-4]:3.370883011375E-1)[&rate=6.510073066654155E-4]:7.65146575737E-2)[&rate=6.510073066654155E-4]:1.692126773395E-3,(((144[&rate=6.510073066654155E-4]:8.392257828336E-2,141[&rate=6.510073066654155E-4]:8.666230431072E-2)[&rate=6.510073066654155E-4]:1.463757670342E-1,145[&rate=6.510073066654155E-4]:2.357777973725E-1)[&rate=6.510073066654155E-4]:3.65405129458E-1,142[&rate=6.510073066654155E-4]:6.011829268305E-1)[&rate=6.510073066654155E-4]:8.141611298329E-1)[&rate=6.510073066654155E-4]:8.478214805007E-2,(((10[&rate=6.510073066654155E-4]:4.677434255186E-1,15[&rate=6.510073066654155E-4]:5.06099589902E-1)[&rate=6.510073066654155E-4]:3.444814616293E-1,(6[&rate=6.510073066654155E-4]:3.677021996983E-1,18[&rate=6.510073066654155E-4]:4.307158983285E-1)[&rate=6.510073066654155E-4]:4.280843312851E-1)[&rate=6.510073066654155E-4]:1.0903691843E-1,(((((93[&rate=6.510073066654155E-4]:7.567057392164E-2,(85[&rate=6.510073066654155E-4]:2.547818949389E-2,84[&rate=6.510073066654155E-4]:2.547818949389E-2)[&rate=6.510073066654155E-4]:3.649375429073E-2)[&rate=6.510073066654155E-4]:9.995702935385E-3,(86[&rate=6.510073066654155E-4]:6.087474654239E-2,83[&rate=6.510073066654155E-4]:6.087474654239E-2)[&rate=6.510073066654155E-4]:1.109290017761E-2)[&rate=6.510073066654155E-4]:1.330510368793E-1,(87[&rate=6.510073066654155E-4]:1.996470552094E-1,(92[&rate=6.510073066654155E-4]:6.761386742776E-2,(91[&rate=6.510073066654155E-4]:2.713693485352E-2,90[&rate=6.510073066654155E-4]:2.713693485352E-2)[&rate=6.510073066654155E-4]:4.047693257424E-2)[&rate=6.510073066654155E-4]:1.457318179187E-1)[&rate=6.510073066654155E-4]:5.371628389851E-3)[&rate=6.510073066654155E-4]:2.741752438641E-1,(89[&rate=6.510073066654155E-4]:5.277352663271E-2,88[&rate=6.510073066654155E-4]:3.90748964957E-2)[&rate=6.510073066654155E-4]:4.401190309677E-1)[&rate=6.510073066654155E-4]:3.658828475508E-1,3[&rate=6.510073066654155E-4]:3.053507476171E-1)[&rate=6.510073066654155E-4]:5.47417907276E-1)[&rate=6.510073066654155E-4]:3.980424813272E-1)[&rate=6.510073066654155E-4]:5.556061339194E-1,101[&rate=6.510073066654155E-4]:8.036775441121E-1)[&rate=6.510073066654155E-4]:6.024605768043E-1)[&rate=6.510073066654155E-4]:1.853439666677E-2,97[&rate=6.510073066654155E-4]:3.804701072232E-1)[&rate=6.510073066654155E-4]:1.090660452993E-2)[&rate=6.510073066654155E-4]:1.896727883899E-3,(((16[&rate=6.510073066654155E-4]:2.501262283593E0,(((7[&rate=6.510073066654155E-4]:4.291487500941E-1,8[&rate=6.510073066654155E-4]:4.291487500941E-1)[&rate=6.510073066654155E-4]:3.468445666801E-1,((22[&rate=6.510073066654155E-4]:5.465063685096E-1,27[&rate=6.510073066654155E-4]:5.62944724674E-1)[&rate=6.510073066654155E-4]:2.261420764562E-1,26[&rate=6.510073066654155E-4]:7.836073490755E-1)[&rate=6.510073066654155E-4]:9.923528276726E-2)[&rate=6.510073066654155E-4]:7.237262526013E-2,(31[&rate=6.510073066654155E-4]:5.141599363146E-1,2[&rate=6.510073066654155E-4]:2.867626760405E-1)[&rate=6.510073066654155E-4]:4.848909372267E-1)[&rate=6.510073066654155E-4]:1.600841547038E0)[&rate=6.510073066654155E-4]:2.871827223855E-2,((40[&rate=6.510073066654155E-4]:4.308047018024E-1,94[&rate=6.510073066654155E-4]:4.854495105454E-1)[&rate=6.510073066654155E-4]:1.265195265206E-2,39[&rate=6.510073066654155E-4]:4.434566544545E-1)[&rate=6.510073066654155E-4]:1.030975260051E-3)[&rate=6.510073066654155E-4]:1.938391611577E-2,((95[&rate=6.510073066654155E-4]:3.49794574448E-1,100[&rate=6.510073066654155E-4]:2.65095120896E-1)[&rate=6.510073066654155E-4]:2.297534691986E-1,(98[&rate=6.510073066654155E-4]:4.625617087375E-1,(99[&rate=6.510073066654155E-4]:3.445156476311E-1,96[&rate=6.510073066654155E-4]:3.089965219483E-1)[&rate=6.510073066654155E-4]:1.399039846036E-1)[&rate=6.510073066654155E-4]:1.060573731604E-1)[&rate=6.510073066654155E-4]:2.366776447872E-2)[&rate=6.510073066654155E-4]:4.40145172925E-4)[&rate=6.510073066654155E-4]:6.593737599148E-2)[&rate=6.510073066654155E-4]:9.195779130478E-1)[&rate=6.510073066654155E-4]:1.167099058351E-1,34[&rate=6.510073066654155E-4]:3.285172980299E-2)[&rate=6.510073066654155E-4]:1.071784832619E-2)[&rate=6.510073066654155E-4]:8.633230078698E-3,(((((((((12[&rate=6.510073066654155E-4]:2.143762161775E-1,5[&rate=6.510073066654155E-4]:1.76020051794E-1)[&rate=6.510073066654155E-4]:1.800224621577E-1,29[&rate=6.510073066654155E-4]:5.012479934037E-1)[&rate=6.510073066654155E-4]:3.39284041094E-1,103[&rate=6.510073066654155E-4]:6.07655322169E-1)[&rate=6.510073066654155E-4]:1.179562912595E0,((133[&rate=6.510073066654155E-4]:5.383679550298E-1,137[&rate=6.510073066654155E-4]:5.794638454409E-1)[&rate=6.510073066654155E-4]:5.373363154032E-3,134[&rate=6.510073066654155E-4]:5.136043318827E-1)[&rate=6.510073066654155E-4]:3.530659576764E-1)[&rate=6.510073066654155E-4]:1.939157108127E-1,52[&rate=6.510073066654155E-4]:3.168402110162E-1)[&rate=6.510073066654155E-4]:3.911682090955E-1,(53[&rate=6.510073066654155E-4]:6.596680219558E-1,((75[&rate=6.510073066654155E-4]:7.011545727678E-1,((74[&rate=6.510073066654155E-4]:4.345420856935E-1,70[&rate=6.510073066654155E-4]:3.9618592131E-1)[&rate=6.510073066654155E-4]:8.117609372771E-2,76[&rate=6.510073066654155E-4]:5.157181794212E-1)[&rate=6.510073066654155E-4]:1.854363933467E-1)[&rate=6.510073066654155E-4]:6.41311356341E-2,((80[&rate=6.510073066654155E-4]:2.121955818084E-1,81[&rate=6.510073066654155E-4]:2.121955818084E-1)[&rate=6.510073066654155E-4]:2.992822505204E-1,(((77[&rate=6.510073066654155E-4]:4.405595063065E-1,(82[&rate=6.510073066654155E-4]:2.718489532472E-1,(79[&rate=6.510073066654155E-4]:2.162210841843E-1,(72[&rate=6.510073066654155E-4]:9.637240029186E-3,78[&rate=6.510073066654155E-4]:3.15550482485E-2)[&rate=6.510073066654155E-4]:1.846660359358E-1)[&rate=6.510073066654155E-4]:4.740869098078E-2)[&rate=6.510073066654155E-4]:1.413132927853E-1)[&rate=6.510073066654155E-4]:5.014800869531E-2,73[&rate=6.510073066654155E-4]:4.961869670566E-1)[&rate=6.510073066654155E-4]:1.829209948855E-3,71[&rate=6.510073066654155E-4]:4.295230263206E-1)[&rate=6.510073066654155E-4]:6.277672381644E-2)[&rate=6.510073066654155E-4]:2.044928075801E-1)[&rate=6.510073066654155E-4]:6.40845372166E-1)[&rate=6.510073066654155E-4]:4.014367684449E-2)[&rate=6.510073066654155E-4]:2.024395944857E-1,125[&rate=6.510073066654155E-4]:6.918687796247E-1)[&rate=6.510073066654155E-4]:1.028645224343E-1,(68[&rate=6.510073066654155E-4]:3.604402316496E-1,((55[&rate=6.510073066654155E-4]:2.333922035992E-1,56[&rate=6.510073066654155E-4]:2.333922035992E-1)[&rate=6.510073066654155E-4]:1.157040368173E-1,(((57[&rate=6.510073066654155E-4]:1.090723921063E-1,59[&rate=6.510073066654155E-4]:1.063401516692E-1)[&rate=6.510073066654155E-4]:5.553405406962E-3,(37[&rate=6.510073066654155E-4]:8.806656338721E-2,58[&rate=6.510073066654155E-4]:6.89408803271E-2)[&rate=6.510073066654155E-4]:6.207835980917E-2)[&rate=6.510073066654155E-4]:3.874577599642E-2,54[&rate=6.510073066654155E-4]:1.123879669524E-1)[&rate=6.510073066654155E-4]:2.066536286555E-1)[&rate=6.510073066654155E-4]:5.232759779047E-2)[&rate=6.510073066654155E-4]:2.676264037426E-1)[&rate=6.510073066654155E-4]:7.13937912065E-1,((66[&rate=6.510073066654155E-4]:3.264090094599E-1,(126[&rate=6.510073066654155E-4]:6.84265198432E-1,((135[&rate=6.510073066654155E-4]:1.52235762363E-1,(138[&rate=6.510073066654155E-4]:1.917154731575E-1,136[&rate=6.510073066654155E-4]:6.020862384227E-2)[&rate=6.510073066654155E-4]:1.605202892056E-1)[&rate=6.510073066654155E-4]:3.07506313569E-1,(120[&rate=6.510073066654155E-4]:6.770234723531E-1,119[&rate=6.510073066654155E-4]:7.72913883312E-1)[&rate=6.510073066654155E-4]:3.477339809941E-2)[&rate=6.510073066654155E-4]:6.622804396644E-1)[&rate=6.510073066654155E-4]:8.893180007128E-1)[&rate=6.510073066654155E-4]:2.33772789494E-1,(((123[&rate=6.510073066654155E-4]:2.720560861568E-1,124[&rate=6.510073066654155E-4]:2.693238457197E-1)[&rate=6.510073066654155E-4]:1.326201033608E-2,122[&rate=6.510073066654155E-4]:2.853180964929E-1)[&rate=6.510073066654155E-4]:4.874225381661E-1,67[&rate=6.510073066654155E-4]:2.714680843184E-1)[&rate=6.510073066654155E-4]:2.887137146356E-1)[&rate=6.510073066654155E-4]:2.341021107311E-1)[&rate=6.510073066654155E-4]:1.209325971529E-1)[&rate=6.510073066654155E-4]:4.144555638063E-2,33[&rate=6.510073066654155E-4]:7.721000842414E-2);
tree STATE_11160000 [&joint=-20984.18473770491,lnP=-20984.18473770491] = [&R] (((((((((53[&rate=5.66621293065634E-4]:7.213517920672E-1,((((12[&rate=5.66621293065634E-4]:1.885682606613E-1,5[&rate=5.66621293065634E-4]:1.502120962778E-1)[&rate=5.66621293065634E-4]:3.001032083815E-1,29[&rate=5.66621293065634E-4]:5.955207841114E-1)[&rate=5.66621293065634E-4]:2.379690950049E-1,103[&rate=5.66621293065634E-4]:6.006131667875E-1)[&rate=5.66621293065634E-4]:1.674941354749E0,52[&rate=5.66621293065634E-4]:6.11260786976E-1)[&rate=5.66621293065634E-4]:1.182877264027E-1)[&rate=5.66621293065634E-4]:3.602188157035E-2,(((134[&rate=5.66621293065634E-4]:3.429075471751E-1,137[&rate=5.66621293065634E-4]:4.141404238873E-1)[&rate=5.66621293065634E-4]:8.332154917427E-1,133[&rate=5.66621293065634E-4]:1.206260025219E0)[&rate=5.66621293065634E-4]:3.205803137009E-1,((75[&rate=5.66621293065634E-4]:5.747586621471E-1,((76[&rate=5.66621293065634E-4]:4.668400034078E-1,74[&rate=5.66621293065634E-4]:4.668400034078E-1)[&rate=5.66621293065634E-4]:7.690108770695E-2,70[&rate=5.66621293065634E-4]:5.053849267313E-1)[&rate=5.66621293065634E-4]:3.101757103243E-2)[&rate=5.66621293065634E-4]:6.481276279989E-2,(((((79[&rate=5.66621293065634E-4]:3.262856134271E-1,82[&rate=5.66621293065634E-4]:3.345047915092E-1)[&rate=5.66621293065634E-4]:2.417771334428E-2,(72[&rate=5.66621293065634E-4]:1.916752539402E-1,78[&rate=5.66621293065634E-4]:2.135930621596E-1)[&rate=5.66621293065634E-4]:1.368702646118E-1)[&rate=5.66621293065634E-4]:5.416124227524E-2,((80[&rate=5.66621293065634E-4]:9.586559481815E-2,81[&rate=5.66621293065634E-4]:9.586559481815E-2)[&rate=5.66621293065634E-4]:2.055507857728E-1,73[&rate=5.66621293065634E-4]:3.50731449084E-1)[&rate=5.66621293065634E-4]:9.498901037343E-2)[&rate=5.66621293065634E-4]:1.29029270011E-2,71[&rate=5.66621293065634E-4]:3.901302357737E-1)[&rate=5.66621293065634E-4]:2.800279240595E-2,77[&rate=5.66621293065634E-4]:4.811467268098E-1)[&rate=5.66621293065634E-4]:1.529452460825E-1)[&rate=5.66621293065634E-4]:8.516524756167E-1)[&rate=5.66621293065634E-4]:1.261283168595E-2)[&rate=5.66621293065634E-4]:2.247400736181E-1,125[&rate=5.66621293065634E-4]:7.717312335945E-1)[&rate=5.66621293065634E-4]:5.574018637019E-1,(68[&rate=5.66621293065634E-4]:5.875220162195E-1,(((55[&rate=5.66621293065634E-4]:1.636170485522E-1,56[&rate=5.66621293065634E-4]:1.636170485522E-1)[&rate=5.66621293065634E-4]:1.682004959302E-1,((37[&rate=5.66621293065634E-4]:2.875147461632E-1,54[&rate=5.66621293065634E-4]:2.110120139227E-1)[&rate=5.66621293065634E-4]:4.491009537246E-3,(57[&rate=5.66621293065634E-4]:1.922192602356E-1,58[&rate=5.66621293065634E-4]:2.086127028585E-1)[&rate=5.66621293065634E-4]:6.426736978177E-2)[&rate=5.66621293065634E-4]:8.625987621384E-2)[&rate=5.66621293065634E-4]:4.990366384292E-2,59[&rate=5.66621293065634E-4]:3.89917929637E-1)[&rate=5.66621293065634E-4]:2.467844144515E-1)[&rate=5.66621293065634E-4]:5.749444144102E-1)[&rate=5.66621293065634E-4]:2.251419271387E-2,((((124[&rate=5.66621293065634E-4]:2.021903917008E-1,123[&rate=5.66621293065634E-4]:2.049226321379E-1)[&rate=5.66621293065634E-4]:1.583659000739E-1,122[&rate=5.66621293065634E-4]:3.632885322118E-1)[&rate=5.66621293065634E-4]:4.112444146203E-1,67[&rate=5.66621293065634E-4]:2.732603964914E-1)[&rate=5.66621293065634E-4]:5.091083941405E-2,((((135[&rate=5.66621293065634E-4]:6.097649773382E-1,(138[&rate=5.66621293065634E-4]:3.527755091481E-1,136[&rate=5.66621293065634E-4]:2.212686598329E-1)[&rate=5.66621293065634E-4]:4.569894681901E-1)[&rate=5.66621293065634E-4]:7.125189481053E-1,(126[&rate=5.66621293065634E-4]:8.642510933235E-1,120[&rate=5.66621293065634E-4]:1.554063205008E0)[&rate=5.66621293065634E-4]:2.027551495564E-2)[&rate=5.66621293065634E-4]:1.551035245768E-1,119[&rate=5.66621293065634E-4]:1.8253326555E0)[&rate=5.66621293065634E-4]:3.894257287845E-1,66[&rate=5.66621293065634E-4]:1.818816719555E-1)[&rate=5.66621293065634E-4]:1.4228956395E-1)[&rate=5.66621293065634E-4]:3.130887496658E-1)[&rate=5.66621293065634E-4]:7.697595823659E-2,(((35[&rate=5.66621293065634E-4]:1.036491841566E-1,(36[&rate=5.66621293065634E-4]:1.039013233895E-1,(121[&rate=5.66621293065634E-4]:2.140277364465E0,127[&rate=5.66621293065634E-4]:2.581373254876E0)[&rate=5.66621293065634E-4]:4.307601371893E-2)[&rate=5.66621293065634E-4]:4.632320323279E-2)[&rate=5.66621293065634E-4]:1.864607549444E-1,((((65[&rate=5.66621293065634E-4]:4.354828374911E-1,(64[&rate=5.66621293065634E-4]:5.029068416707E-1,(62[&rate=5.66621293065634E-4]:4.882705234353E-1,60[&rate=5.66621293065634E-4]:2.964897015176E-1)[&rate=5.66621293065634E-4]:5.573220864647E-2)[&rate=5.66621293065634E-4]:8.326092732708E-2)[&rate=5.66621293065634E-4]:8.84756016773E-2,(63[&rate=5.66621293065634E-4]:4.284614989941E-1,61[&rate=5.66621293065634E-4]:4.695573894051E-1)[&rate=5.66621293065634E-4]:2.46181871681E-1)[&rate=5.66621293065634E-4]:8.945889031916E-1,((((132[&rate=5.66621293065634E-4]:2.528701232295E-1,129[&rate=5.66621293065634E-4]:2.501303972022E-1)[&rate=5.66621293065634E-4]:2.294871173585E-2,(131[&rate=5.66621293065634E-4]:6.352562925202E-2,130[&rate=5.66621293065634E-4]:6.078590322466E-2)[&rate=5.66621293065634E-4]:2.122932057134E-1)[&rate=5.66621293065634E-4]:3.029180482258E-1,(69[&rate=5.66621293065634E-4]:5.882465127858E-1,118[&rate=5.66621293065634E-4]:5.772876086762E-1)[&rate=5.66621293065634E-4]:1.356958498576E-1)[&rate=5.66621293065634E-4]:6.615801368677E-1,128[&rate=5.66621293065634E-4]:1.234837568004E0)[&rate=5.66621293065634E-4]:2.357645688763E-1)[&rate=5.66621293065634E-4]:2.937785067256E-1,(((((47[&rate=5.66621293065634E-4]:5.165668395851E-1,51[&rate=5.66621293065634E-4]:4.892444352136E-1)[&rate=5.66621293065634E-4]:9.326414291349E-3,(49[&rate=5.66621293065634E-4]:3.464717840136E-1,50[&rate=5.66621293065634E-4]:3.464717840136E-1)[&rate=5.66621293065634E-4]:1.466345846171E-1)[&rate=5.66621293065634E-4]:7.326328559266E-2,(46[&rate=5.66621293065634E-4]:5.566473340132E-1,(((42[&rate=5.66621293065634E-4]:7.797367317633E-2,41[&rate=5.66621293065634E-4]:7.250919230207E-2)[&rate=5.66621293065634E-4]:3.4160814295E-2,48[&rate=5.66621293065634E-4]:1.503858535915E-1)[&rate=5.66621293065634E-4]:3.787208723055E-1,43[&rate=5.66621293065634E-4]:5.400356876455E-1)[&rate=5.66621293065634E-4]:1.66116463677E-2)[&rate=5.66621293065634E-4]:4.250920545586E-2)[&rate=5.66621293065634E-4]:1.189441791265E-1,44[&rate=5.66621293065634E-4]:7.126362377213E-1)[&rate=5.66621293065634E-4]:3.050424846006E-2,45[&rate=5.66621293065634E-4]:7.404082457443E-1)[&rate=5.66621293065634E-4]:2.505761855705E-1)[&rate=5.66621293065634E-4]:5.449641878255E-2)[&rate=5.66621293065634E-4]:2.800271916454E-1,(38[&rate=5.66621293065634E-4]:7.647719731683E-1,(((((((((((25[&rate=5.66621293065634E-4]:4.616442282676E-1,20[&rate=5.66621293065634E-4]:4.424661460758E-1)[&rate=5.66621293065634E-4]:1.107298696029E-1,23[&rate=5.66621293065634E-4]:5.614151937608E-1)[&rate=5.66621293065634E-4]:2.482444994617E-1,(11[&rate=5.66621293065634E-4]:5.800151550016E-1,140[&rate=5.66621293065634E-4]:5.608370728098E-1)[&rate=5.66621293065634E-4]:1.447130313717E-1)[&rate=5.66621293065634E-4]:3.966761618653E-1,((24[&rate=5.66621293065634E-4]:1.032575564604E0,(1[&rate=5.66621293065634E-4]:1.051812022667E-1,(28[&rate=5.66621293065634E-4]:6.428164115854E-1,(17[&rate=5.66621293065634E-4]:5.196164873251E-1,21[&rate=5.66621293065634E-4]:5.497534736265E-1)[&rate=5.66621293065634E-4]:6.840540371247E-2)[&rate=5.66621293065634E-4]:2.486661605442E-1)[&rate=5.66621293065634E-4]:1.46572444529E-1)[&rate=5.66621293065634E-4]:1.839045989103E-1,102[&rate=5.66621293065634E-4]:5.483632789782E-2)[&rate=5.66621293065634E-4]:8.14595683333E-4)[&rate=5.66621293065634E-4]:5.119058439305E-2,((144[&rate=5.66621293065634E-4]:1.169138168797E-1,(141[&rate=5.66621293065634E-4]:1.049335236848E-1,145[&rate=5.66621293065634E-4]:1.076732497123E-1)[&rate=5.66621293065634E-4]:1.472001922226E-2)[&rate=5.66621293065634E-4]:1.694999960641E-1,142[&rate=5.66621293065634E-4]:2.918932649987E-1)[&rate=5.66621293065634E-4]:1.061523585441E0)[&rate=5.66621293065634E-4]:1.238864377992E-1,((((148[&rate=5.66621293065634E-4]:1.649828092338E-1,143[&rate=5.66621293065634E-4]:1.622430832064E-1)[&rate=5.66621293065634E-4]:7.317770495991E-1,((139[&rate=5.66621293065634E-4]:6.221515999718E-1,104[&rate=5.66621293065634E-4]:4.30370778054E-1)[&rate=5.66621293065634E-4]:8.362454411133E-2,(111[&rate=5.66621293065634E-4]:1.495398713447E-1,106[&rate=5.66621293065634E-4]:1.331015151803E-1)[&rate=5.66621293065634E-4]:3.808938069851E-1)[&rate=5.66621293065634E-4]:4.046823448866E-1)[&rate=5.66621293065634E-4]:1.236250859824E-1,(((115[&rate=5.66621293065634E-4]:5.858090144347E-1,(19[&rate=5.66621293065634E-4]:4.23535289631E-1,13[&rate=5.66621293065634E-4]:3.851791252473E-1)[&rate=5.66621293065634E-4]:2.828216700092E-1)[&rate=5.66621293065634E-4]:2.649032206526E-1,(107[&rate=5.66621293065634E-4]:5.92891888111E-1,(108[&rate=5.66621293065634E-4]:5.118478348566E-1,(114[&rate=5.66621293065634E-4]:3.128839455386E-1,109[&rate=5.66621293065634E-4]:3.923360003331E-1)[&rate=5.66621293065634E-4]:1.414296427426E-1)[&rate=5.66621293065634E-4]:7.830432722696E-2)[&rate=5.66621293065634E-4]:3.18094319579E-1)[&rate=5.66621293065634E-4]:3.819101259256E-2,116[&rate=5.66621293065634E-4]:8.889032476798E-1)[&rate=5.66621293065634E-4]:9.312553275176E-2)[&rate=5.66621293065634E-4]:3.656895061542E-2,((110[&rate=5.66621293065634E-4]:7.407195826092E-1,105[&rate=5.66621293065634E-4]:7.188017743901E-1)[&rate=5.66621293065634E-4]:2.545414042417E-1,(((112[&rate=5.66621293065634E-4]:5.905672653132E-1,(14[&rate=5.66621293065634E-4]:4.347653710629E-1,(30[&rate=5.66621293065634E-4]:3.731717119241E-1,4[&rate=5.66621293065634E-4]:2.005689721981E-1)[&rate=5.66621293065634E-4]:1.766621522896E-1)[&rate=5.66621293065634E-4]:1.558018942503E-1)[&rate=5.66621293065634E-4]:1.03553440901E-2,(9[&rate=5.66621293065634E-4]:5.91177934581E-1,117[&rate=5.66621293065634E-4]:6.021368386907E-1)[&rate=5.66621293065634E-4]:1.525496740196E-3)[&rate=5.66621293065634E-4]:3.508631681529E-1,113[&rate=5.66621293065634E-4]:9.517857775562E-1)[&rate=5.66621293065634E-4]:4.895466134945E-2)[&rate=5.66621293065634E-4]:1.000490729632E-1)[&rate=5.66621293065634E-4]:2.039110366442E-1)[&rate=5.66621293065634E-4]:1.829709387169E-1,((3[&rate=5.66621293065634E-4]:8.156608252467E-1,(((10[&rate=5.66621293065634E-4]:4.542086955282E-1,15[&rate=5.66621293065634E-4]:4.925648599116E-1)[&rate=5.66621293065634E-4]:1.47377399416E-1,6[&rate=5.66621293065634E-4]:5.851477387798E-1)[&rate=5.66621293065634E-4]:7.150650342957E-2,18[&rate=5.66621293065634E-4]:7.196679408395E-1)[&rate=5.66621293065634E-4]:2.110613775578E-1)[&rate=5.66621293065634E-4]:5.577269250357E-2,((((93[&rate=5.66621293065634E-4]:6.37720575571E-2,84[&rate=5.66621293065634E-4]:5.007342742009E-2)[&rate=5.66621293065634E-4]:7.461737796995E-3,83[&rate=5.66621293065634E-4]:5.753516521708E-2)[&rate=5.66621293065634E-4]:9.473966264206E-2,((92[&rate=5.66621293065634E-4]:4.506329250566E-2,(91[&rate=5.66621293065634E-4]:3.438056334085E-2,90[&rate=5.66621293065634E-4]:3.438056334085E-2)[&rate=5.66621293065634E-4]:1.068272916482E-2)[&rate=5.66621293065634E-4]:1.062135774089E-1,87[&rate=5.66621293065634E-4]:1.375782397775E-1)[&rate=5.66621293065634E-4]:1.469658808164E-2)[&rate=5.66621293065634E-4]:1.610296167839E-1,((86[&rate=5.66621293065634E-4]:1.324303548297E-1,85[&rate=5.66621293065634E-4]:1.324303548297E-1)[&rate=5.66621293065634E-4]:3.41051814993E-2,(89[&rate=5.66621293065634E-4]:6.758384914602E-2,88[&rate=5.66621293065634E-4]:5.388521900901E-2)[&rate=5.66621293065634E-4]:1.1265031732E-1)[&rate=5.66621293065634E-4]:1.46768908314E-1)[&rate=5.66621293065634E-4]:1.097855100504E0)[&rate=5.66621293065634E-4]:5.395256407128E-1)[&rate=5.66621293065634E-4]:4.683638803437E-1,101[&rate=5.66621293065634E-4]:8.765833127791E-1)[&rate=5.66621293065634E-4]:6.264161873008E-1,147[&rate=5.66621293065634E-4]:5.872123902664E-1)[&rate=5.66621293065634E-4]:5.701384940735E-2,(((146[&rate=5.66621293065634E-4]:4.763818416275E-1,(2[&rate=5.66621293065634E-4]:8.500795347027E-1,((22[&rate=5.66621293065634E-4]:5.174000188424E-1,27[&rate=5.66621293065634E-4]:5.338383750068E-1)[&rate=5.66621293065634E-4]:2.305715410747E-1,(31[&rate=5.66621293065634E-4]:7.192012948885E-1,(26[&rate=5.66621293065634E-4]:5.40480326845E-1,(7[&rate=5.66621293065634E-4]:1.71067418619E-1,8[&rate=5.66621293065634E-4]:1.71067418619E-1)[&rate=5.66621293065634E-4]:2.625635931574E-1)[&rate=5.66621293065634E-4]:1.348853516052E-1)[&rate=5.66621293065634E-4]:8.356478557667E-2)[&rate=5.66621293065634E-4]:2.747107145116E-1)[&rate=5.66621293065634E-4]:1.462809530519E0)[&rate=5.66621293065634E-4]:1.783412218914E-2,39[&rate=5.66621293065634E-4]:3.739973845817E-1)[&rate=5.66621293065634E-4]:7.093054325224E-2,16[&rate=5.66621293065634E-4]:2.530420853951E0)[&rate=5.66621293065634E-4]:1.419212626595E-1)[&rate=5.66621293065634E-4]:1.816754414041E-1,(40[&rate=5.66621293065634E-4]:7.500030332525E-1,((99[&rate=5.66621293065634E-4]:6.319842364011E-1,96[&rate=5.66621293065634E-4]:5.964651107182E-1)[&rate=5.66621293065634E-4]:5.553828997182E-2,((97[&rate=5.66621293065634E-4]:4.133793255533E-1,98[&rate=5.66621293065634E-4]:6.128328774657E-1)[&rate=5.66621293065634E-4]:1.760894158382E-2,((94[&rate=5.66621293065634E-4]:2.797095065903E-1,100[&rate=5.66621293065634E-4]:2.797095065903E-1)[&rate=5.66621293065634E-4]:1.189664431226E-1,95[&rate=5.66621293065634E-4]:4.833754032649E-1)[&rate=5.66621293065634E-4]:1.579953775334E-1)[&rate=5.66621293065634E-4]:3.522278382612E-2)[&rate=5.66621293065634E-4]:2.127537309231E-1)[&rate=5.66621293065634E-4]:1.852159864508E-2)[&rate=5.66621293065634E-4]:6.455335219983E-2)[&rate=5.66621293065634E-4]:4.077306040935E-1)[&rate=5.66621293065634E-4]:1.440988130615E-1)[&rate=5.66621293065634E-4]:1.74677562809E-1,34[&rate=5.66621293065634E-4]:2.589980798681E-2)[&rate=5.66621293065634E-4]:4.235384768574E-4,33[&rate=5.66621293065634E-4]:9.884990299291E-3)[&rate=5.66621293065634E-4]:2.351680801169E-2,32[&rate=5.66621293065634E-4]:2.792234625627E-2);
tree STATE_11250000 [&joint=-21002.78899905526,lnP=-21002.78899905526] = [&R] (((33[&rate=5.133658231174249E-4]:7.571918506066E-2,(34[&rate=5.133658231174249E-4]:8.980870849883E-2,(((122[&rate=5.133658231174249E-4]:3.550347051742E-1,(123[&rate=5.133658231174249E-4]:9.518743009346E-2,124[&rate=5.133658231174249E-4]:9.245518965634E-2)[&rate=5.133658231174249E-4]:2.598472750808E-1)[&rate=5.133658231174249E-4]:3.881177234643E-1,67[&rate=5.133658231174249E-4]:2.418798782978E-1)[&rate=5.133658231174249E-4]:1.274897326201E-1,(66[&rate=5.133658231174249E-4]:2.675126873846E-1,(126[&rate=5.133658231174249E-4]:1.291640259795E0,(120[&rate=5.133658231174249E-4]:1.733423700152E0,(119[&rate=5.133658231174249E-4]:1.553378654236E0,(135[&rate=5.133658231174249E-4]:7.143781510117E-1,(138[&rate=5.133658231174249E-4]:1.825731391441E-1,136[&rate=5.133658231174249E-4]:5.106628982891E-2)[&rate=5.133658231174249E-4]:7.318050118677E-1)[&rate=5.133658231174249E-4]:4.910552977446E-1)[&rate=5.133658231174249E-4]:2.759354568751E-1)[&rate=5.133658231174249E-4]:2.480286713282E-1)[&rate=5.133658231174249E-4]:2.230466172743E-1)[&rate=5.133658231174249E-4]:1.018569235333E-1)[&rate=5.133658231174249E-4]:5.83452796211E-1)[&rate=5.133658231174249E-4]:2.348832726198E-3)[&rate=5.133658231174249E-4]:8.947188756783E-2,((((127[&rate=5.133658231174249E-4]:2.854043020566E0,((36[&rate=5.133658231174249E-4]:8.422601079925E-3,121[&rate=5.133658231174249E-4]:2.087874655874E0)[&rate=5.133658231174249E-4]:1.322143897698E-1,35[&rate=5.133658231174249E-4]:9.406164838394E-2)[&rate=5.133658231174249E-4]:1.928580845109E-1)[&rate=5.133658231174249E-4]:3.067715516341E-1,((((((51[&rate=5.133658231174249E-4]:5.476103780012E-1,47[&rate=5.133658231174249E-4]:5.749327823727E-1)[&rate=5.133658231174249E-4]:4.138433968859E-2,(49[&rate=5.133658231174249E-4]:3.646735032785E-1,50[&rate=5.133658231174249E-4]:3.646735032785E-1)[&rate=5.133658231174249E-4]:2.18856733537E-1)[&rate=5.133658231174249E-4]:6.052622535431E-3,((((42[&rate=5.133658231174249E-4]:4.129316226518E-1,41[&rate=5.133658231174249E-4]:4.074671417775E-1)[&rate=5.133658231174249E-4]:9.070807759474E-2,48[&rate=5.133658231174249E-4]:5.418910663667E-1)[&rate=5.133658231174249E-4]:3.288427531841E-2,43[&rate=5.133658231174249E-4]:5.857043034336E-1)[&rate=5.133658231174249E-4]:8.597774595234E-3,46[&rate=5.133658231174249E-4]:5.943020780289E-1)[&rate=5.133658231174249E-4]:2.806766656781E-2)[&rate=5.133658231174249E-4]:6.223073453894E-2,44[&rate=5.133658231174249E-4]:6.791359982614E-1)[&rate=5.133658231174249E-4]:3.386902258448E-1,45[&rate=5.133658231174249E-4]:1.015093983669E0)[&rate=5.133658231174249E-4]:2.779516199011E-1,(((118[&rate=5.133658231174249E-4]:8.087615782032E-1,((131[&rate=5.133658231174249E-4]:3.508901151652E-1,(129[&rate=5.133658231174249E-4]:2.29018348306E-1,(130[&rate=5.133658231174249E-4]:2.017602645226E-1,132[&rate=5.133658231174249E-4]:2.0449999055E-1)[&rate=5.133658231174249E-4]:2.725808378332E-2)[&rate=5.133658231174249E-4]:1.191320408319E-1)[&rate=5.133658231174249E-4]:3.034427931394E-1,69[&rate=5.133658231174249E-4]:7.995383877568E-1)[&rate=5.133658231174249E-4]:2.018209455605E-2)[&rate=5.133658231174249E-4]:7.037121686401E-1,((65[&rate=5.133658231174249E-4]:2.806276741022E-1,(60[&rate=5.133658231174249E-4]:2.012283528888E-1,(64[&rate=5.133658231174249E-4]:9.058956023578E-2,62[&rate=5.133658231174249E-4]:1.316854506468E-1)[&rate=5.133658231174249E-4]:2.613237241597E-1)[&rate=5.133658231174249E-4]:7.939932121346E-2)[&rate=5.133658231174249E-4]:1.771461258564E-1,(63[&rate=5.133658231174249E-4]:3.088124332443E-1,61[&rate=5.133658231174249E-4]:3.499083236554E-1)[&rate=5.133658231174249E-4]:2.99646298221E-1)[&rate=5.133658231174249E-4]:8.629191249669E-1)[&rate=5.133658231174249E-4]:7.269015610105E-4,128[&rate=5.133658231174249E-4]:1.373474621007E0)[&rate=5.133658231174249E-4]:6.929671948545E-1)[&rate=5.133658231174249E-4]:5.601659195509E-2)[&rate=5.133658231174249E-4]:3.770471116121E-1,(38[&rate=5.133658231174249E-4]:1.114201110583E0,((97[&rate=5.133658231174249E-4]:4.892899364599E-1,((98[&rate=5.133658231174249E-4]:6.186867589119E-1,(96[&rate=5.133658231174249E-4]:5.736022652532E-1,99[&rate=5.133658231174249E-4]:6.091213909361E-1)[&rate=5.133658231174249E-4]:3.142329147313E-2)[&rate=5.133658231174249E-4]:4.59993181151E-2,(100[&rate=5.133658231174249E-4]:4.055311676069E-1,95[&rate=5.133658231174249E-4]:4.90230621159E-1)[&rate=5.133658231174249E-4]:1.853844176168E-1)[&rate=5.133658231174249E-4]:2.405741134531E-2)[&rate=5.133658231174249E-4]:4.462601698435E-1,(((94[&rate=5.133658231174249E-4]:5.013958416296E-1,(16[&rate=5.133658231174249E-4]:2.497666001359E0,(((((102[&rate=5.133658231174249E-4]:5.426684422562E-3,((11[&rate=5.133658231174249E-4]:5.667697046796E-1,140[&rate=5.133658231174249E-4]:5.475916224879E-1)[&rate=5.133658231174249E-4]:2.538328236288E-1,(23[&rate=5.133658231174249E-4]:8.684676952144E-1,(20[&rate=5.133658231174249E-4]:5.15701175077E-1,25[&rate=5.133658231174249E-4]:5.348792572688E-1)[&rate=5.133658231174249E-4]:3.445473420553E-1)[&rate=5.133658231174249E-4]:3.706633994319E-2)[&rate=5.133658231174249E-4]:2.505775807716E-1)[&rate=5.133658231174249E-4]:1.626860974142E-1,(((17[&rate=5.133658231174249E-4]:4.904531437234E-1,21[&rate=5.133658231174249E-4]:5.205901300248E-1)[&rate=5.133658231174249E-4]:4.676730289032E-1,(24[&rate=5.133658231174249E-4]:8.93428980086E-1,(1[&rate=5.133658231174249E-4]:5.4316977558E-2,28[&rate=5.133658231174249E-4]:8.406183474209E-1)[&rate=5.133658231174249E-4]:5.829008471978E-2)[&rate=5.133658231174249E-4]:1.140122610337E-1)[&rate=5.133658231174249E-4]:2.812265107682E-1,(((((19[&rate=5.133658231174249E-4]:6.212967133991E-1,13[&rate=5.133658231174249E-4]:5.829405490154E-1)[&rate=5.133658231174249E-4]:2.115941155136E-1,(115[&rate=5.133658231174249E-4]:7.041532607423E-1,(108[&rate=5.133658231174249E-4]:4.657635074493E-1,(109[&rate=5.133658231174249E-4]:4.448491290366E-1,(107[&rate=5.133658231174249E-4]:4.176943458095E-1,114[&rate=5.133658231174249E-4]:3.574203732067E-1)[&rate=5.133658231174249E-4]:7.976701035313E-3)[&rate=5.133658231174249E-4]:4.283218663181E-2)[&rate=5.133658231174249E-4]:2.959239998684E-1)[&rate=5.133658231174249E-4]:8.189622964871E-3)[&rate=5.133658231174249E-4]:1.371273405933E-1,((148[&rate=5.133658231174249E-4]:3.397587423825E-1,143[&rate=5.133658231174249E-4]:3.370190163552E-1)[&rate=5.133658231174249E-4]:4.315494442732E-1,(116[&rate=5.133658231174249E-4]:4.83557343696E-1,(((111[&rate=5.133658231174249E-4]:1.911272111589E-1,104[&rate=5.133658231174249E-4]:1.746888549945E-1)[&rate=5.133658231174249E-4]:1.961744145705E-1,139[&rate=5.133658231174249E-4]:5.626440914828E-1)[&rate=5.133658231174249E-4]:4.401835981968E-2,106[&rate=5.133658231174249E-4]:4.148816293847E-1)[&rate=5.133658231174249E-4]:1.289496869141E-1)[&rate=5.133658231174249E-4]:2.49394678576E-1)[&rate=5.133658231174249E-4]:1.165182020284E-1)[&rate=5.133658231174249E-4]:2.603636235469E-2,(((9[&rate=5.133658231174249E-4]:4.638377762967E-1,112[&rate=5.133658231174249E-4]:4.720569543788E-1)[&rate=5.133658231174249E-4]:2.373375522373E-1,(14[&rate=5.133658231174249E-4]:6.447149009738E-1,(30[&rate=5.133658231174249E-4]:4.840003900585E-1,4[&rate=5.133658231174249E-4]:3.113976503325E-1)[&rate=5.133658231174249E-4]:2.757830040661E-1)[&rate=5.133658231174249E-4]:6.467960564232E-2)[&rate=5.133658231174249E-4]:9.104473255755E-2,(113[&rate=5.133658231174249E-4]:7.281866617491E-1,(117[&rate=5.133658231174249E-4]:7.301598125888E-1,(110[&rate=5.133658231174249E-4]:6.503862684353E-1,105[&rate=5.133658231174249E-4]:6.284684602162E-1)[&rate=5.133658231174249E-4]:7.155436607117E-2)[&rate=5.133658231174249E-4]:7.665751879598E-4)[&rate=5.133658231174249E-4]:7.225257742451E-2)[&rate=5.133658231174249E-4]:1.572591283033E-1)[&rate=5.133658231174249E-4]:9.4641457595E-2,((144[&rate=5.133658231174249E-4]:5.342286260815E-2,(141[&rate=5.133658231174249E-4]:5.291691858675E-2,145[&rate=5.133658231174249E-4]:5.565664461434E-2)[&rate=5.133658231174249E-4]:3.245670048759E-3)[&rate=5.133658231174249E-4]:2.181157047573E-2,142[&rate=5.133658231174249E-4]:8.071388513883E-2)[&rate=5.133658231174249E-4]:1.144228679659E0)[&rate=5.133658231174249E-4]:1.486566939392E-1)[&rate=5.133658231174249E-4]:4.108886556522E-2)[&rate=5.133658231174249E-4]:1.534151893447E-1,(((6[&rate=5.133658231174249E-4]:7.997158961555E-1,18[&rate=5.133658231174249E-4]:8.627295947856E-1)[&rate=5.133658231174249E-4]:5.535104098455E-2,(10[&rate=5.133658231174249E-4]:3.82142422685E-1,15[&rate=5.133658231174249E-4]:4.204985870684E-1)[&rate=5.133658231174249E-4]:4.893628706195E-1)[&rate=5.133658231174249E-4]:2.631718400977E-1,(3[&rate=5.133658231174249E-4]:6.905479498864E-1,(((87[&rate=5.133658231174249E-4]:1.762911788443E-1,(92[&rate=5.133658231174249E-4]:1.017045103467E-1,(91[&rate=5.133658231174249E-4]:5.417683684823E-2,90[&rate=5.133658231174249E-4]:5.417683684823E-2)[&rate=5.133658231174249E-4]:4.752767349842E-2)[&rate=5.133658231174249E-4]:8.828529863465E-2)[&rate=5.133658231174249E-4]:4.930124337763E-2,((84[&rate=5.133658231174249E-4]:1.00203790123E-1,93[&rate=5.133658231174249E-4]:1.139024202601E-1)[&rate=5.133658231174249E-4]:1.841010453835E-2,(83[&rate=5.133658231174249E-4]:1.1698218849E-1,(86[&rate=5.133658231174249E-4]:1.127706645314E-1,85[&rate=5.133658231174249E-4]:1.127706645314E-1)[&rate=5.133658231174249E-4]:4.211523958562E-3)[&rate=5.133658231174249E-4]:1.631706171393E-3)[&rate=5.133658231174249E-4]:1.069785275605E-1)[&rate=5.133658231174249E-4]:5.519638008532E-2,(89[&rate=5.133658231174249E-4]:2.349903545144E-1,88[&rate=5.133658231174249E-4]:2.212917243774E-1)[&rate=5.133658231174249E-4]:5.949707792981E-2)[&rate=5.133658231174249E-4]:9.494851749763E-1)[&rate=5.133658231174249E-4]:3.756360328309E-1)[&rate=5.133658231174249E-4]:2.526042624369E-1)[&rate=5.133658231174249E-4]:2.277692953642E-1,101[&rate=5.133658231174249E-4]:5.438178144908E-1)[&rate=5.133658231174249E-4]:7.889904246368E-1,147[&rate=5.133658231174249E-4]:4.170211293141E-1)[&rate=5.133658231174249E-4]:5.252899510772E-2)[&rate=5.133658231174249E-4]:3.457795764509E-2)[&rate=5.133658231174249E-4]:7.588007589653E-2,(40[&rate=5.133658231174249E-4]:3.278710085783E-1,39[&rate=5.133658231174249E-4]:3.278710085783E-1)[&rate=5.133658231174249E-4]:1.947601002048E-1)[&rate=5.133658231174249E-4]:1.000931955597E-2,(146[&rate=5.133658231174249E-4]:5.017320508752E-1,(2[&rate=5.133658231174249E-4]:1.076986314557E0,((31[&rate=5.133658231174249E-4]:8.693661183322E-1,(22[&rate=5.133658231174249E-4]:5.817549085123E-1,27[&rate=5.133658231174249E-4]:5.981932646766E-1)[&rate=5.133658231174249E-4]:2.328166892719E-1)[&rate=5.133658231174249E-4]:2.005104606865E-1,((7[&rate=5.133658231174249E-4]:3.693623422041E-1,8[&rate=5.133658231174249E-4]:3.693623422041E-1)[&rate=5.133658231174249E-4]:2.512373055087E-1,26[&rate=5.133658231174249E-4]:7.274489627813E-1)[&rate=5.133658231174249E-4]:2.985919997991E-1)[&rate=5.133658231174249E-4]:2.345069958121E-1)[&rate=5.133658231174249E-4]:1.261252959913E0)[&rate=5.133658231174249E-4]:1.511269566988E-1)[&rate=5.133658231174249E-4]:4.739479293305E-1)[&rate=5.133658231174249E-4]:1.759187638422E-1)[&rate=5.133658231174249E-4]:4.589027320737E-1)[&rate=5.133658231174249E-4]:6.241441515192E-2,(((((((12[&rate=5.133658231174249E-4]:1.800980107318E-1,5[&rate=5.133658231174249E-4]:1.417418463484E-1)[&rate=5.133658231174249E-4]:3.820674412802E-1,29[&rate=5.133658231174249E-4]:6.690147670805E-1)[&rate=5.133658231174249E-4]:1.192694437392E-1,103[&rate=5.133658231174249E-4]:5.554074984909E-1)[&rate=5.133658231174249E-4]:1.884176959914E0,(52[&rate=5.133658231174249E-4]:7.696151320165E-1,(((137[&rate=5.133658231174249E-4]:4.627071188824E-1,133[&rate=5.133658231174249E-4]:4.216112284713E-1)[&rate=5.133658231174249E-4]:1.954601913002E-1,134[&rate=5.133658231174249E-4]:5.869344334704E-1)[&rate=5.133658231174249E-4]:8.861226350147E-1,(((70[&rate=5.133658231174249E-4]:4.697730340142E-1,(76[&rate=5.133658231174249E-4]:4.015679594091E-1,74[&rate=5.133658231174249E-4]:4.015679594091E-1)[&rate=5.133658231174249E-4]:1.065612389886E-1)[&rate=5.133658231174249E-4]:6.827990674391E-3,75[&rate=5.133658231174249E-4]:5.149571890721E-1)[&rate=5.133658231174249E-4]:2.447955382879E-1,(((80[&rate=5.133658231174249E-4]:2.910206011439E-1,81[&rate=5.133658231174249E-4]:2.910206011439E-1)[&rate=5.133658231174249E-4]:2.205259025651E-1,(((72[&rate=5.133658231174249E-4]:6.490924968876E-2,78[&rate=5.133658231174249E-4]:8.682705790807E-2)[&rate=5.133658231174249E-4]:2.267963153319E-1,(79[&rate=5.133658231174249E-4]:2.951247190979E-1,82[&rate=5.133658231174249E-4]:3.0334389718E-1)[&rate=5.133658231174249E-4]:1.849865414204E-2)[&rate=5.133658231174249E-4]:1.663270299311E-1,(77[&rate=5.133658231174249E-4]:3.805453070545E-1,71[&rate=5.133658231174249E-4]:3.175316084243E-1)[&rate=5.133658231174249E-4]:1.350215344727E-1)[&rate=5.133658231174249E-4]:3.981527862019E-2)[&rate=5.133658231174249E-4]:7.026884621392E-3,73[&rate=5.133658231174249E-4]:5.678884568234E-1)[&rate=5.133658231174249E-4]:1.918642705365E-1)[&rate=5.133658231174249E-4]:7.078248890702E-1)[&rate=5.133658231174249E-4]:4.030385288715E-2)[&rate=5.133658231174249E-4]:5.675591827813E-3)[&rate=5.133658231174249E-4]:4.182010639455E-2,53[&rate=5.133658231174249E-4]:8.089141089275E-1)[&rate=5.133658231174249E-4]:5.385360101081E-1,125[&rate=5.133658231174249E-4]:1.137067605374E0)[&rate=5.133658231174249E-4]:9.919497323493E-2,(68[&rate=5.133658231174249E-4]:5.496149281935E-1,(59[&rate=5.133658231174249E-4]:4.357469420269E-1,((37[&rate=5.133658231174249E-4]:4.006582782685E-1,(54[&rate=5.133658231174249E-4]:2.752370305703E-1,58[&rate=5.133658231174249E-4]:3.326140797506E-1)[&rate=5.133658231174249E-4]:4.891851545773E-2)[&rate=5.133658231174249E-4]:1.376856912013E-2,((55[&rate=5.133658231174249E-4]:2.346713894149E-1,56[&rate=5.133658231174249E-4]:2.346713894149E-1)[&rate=5.133658231174249E-4]:6.921091179025E-2,57[&rate=5.133658231174249E-4]:3.148112629539E-1)[&rate=5.133658231174249E-4]:6.409645875166E-2)[&rate=5.133658231174249E-4]:5.957146075853E-2)[&rate=5.133658231174249E-4]:1.630483140355E-1)[&rate=5.133658231174249E-4]:5.199809837491E-1)[&rate=5.133658231174249E-4]:5.112775371226E-1)[&rate=5.133658231174249E-4]:1.149031613006E-2)[&rate=5.133658231174249E-4]:1.013853865016E-2,32[&rate=5.133658231174249E-4]:1.698501592239E-1);
tree STATE_11340000 [&joint=-21006.107879334962,lnP=-21006.107879334962] = [&R] (((((((123[&rate=5.638115700784717E-4]:2.113453892352E-1,124[&rate=5.638115700784717E-4]:2.08613148798E-1)[&rate=5.638115700784717E-4]:1.013995923655E-1,122[&rate=5.638115700784717E-4]:3.127449816007E-1)[&rate=5.638115700784717E-4]:5.08500419548E-1,67[&rate=5.638115700784717E-4]:3.19972850808E-1)[&rate=5.638115700784717E-4]:3.376788099497E-1,((((135[&rate=5.638115700784717E-4]:4.300941787624E-1,(120[&rate=5.638115700784717E-4]:6.421084510486E-1,(138[&rate=5.638115700784717E-4]:2.499424547495E-1,136[&rate=5.638115700784717E-4]:1.184356054343E-1)[&rate=5.638115700784717E-4]:3.401112017785E-1)[&rate=5.638115700784717E-4]:4.004052223436E-2)[&rate=5.638115700784717E-4]:2.23527561496E-1,119[&rate=5.638115700784717E-4]:1.001566945738E0)[&rate=5.638115700784717E-4]:1.368752440486E0,126[&rate=5.638115700784717E-4]:1.58461686358E0)[&rate=5.638115700784717E-4]:1.266114131545E-1,66[&rate=5.638115700784717E-4]:4.640540870495E-1)[&rate=5.638115700784717E-4]:1.935975737083E-1)[&rate=5.638115700784717E-4]:2.253522546609E-1,((((((((((12[&rate=5.638115700784717E-4]:1.201678587577E-1,5[&rate=5.638115700784717E-4]:8.181169437428E-2)[&rate=5.638115700784717E-4]:2.279489365923E-1,29[&rate=5.638115700784717E-4]:4.549661104186E-1)[&rate=5.638115700784717E-4]:3.063038746831E-1,103[&rate=5.638115700784717E-4]:5.283932727729E-1)[&rate=5.638115700784717E-4]:1.594866123764E0,52[&rate=5.638115700784717E-4]:4.589656619759E-1)[&rate=5.638115700784717E-4]:3.160562686244E-1,53[&rate=5.638115700784717E-4]:7.668252092889E-1)[&rate=5.638115700784717E-4]:7.655364812797E-2,(((75[&rate=5.638115700784717E-4]:5.160476636204E-1,(70[&rate=5.638115700784717E-4]:4.502683374662E-1,(76[&rate=5.638115700784717E-4]:4.664411006734E-1,74[&rate=5.638115700784717E-4]:4.664411006734E-1)[&rate=5.638115700784717E-4]:2.218340117629E-2)[&rate=5.638115700784717E-4]:2.742316177075E-2)[&rate=5.638115700784717E-4]:1.725903861064E-1,((82[&rate=5.638115700784717E-4]:3.319212337136E-1,((72[&rate=5.638115700784717E-4]:1.963567678774E-2,78[&rate=5.638115700784717E-4]:4.155348500706E-2)[&rate=5.638115700784717E-4]:9.109387144709E-2,(79[&rate=5.638115700784717E-4]:2.79888510364E-2,71[&rate=5.638115700784717E-4]:5.915907623748E-4)[&rate=5.638115700784717E-4]:1.046585054177E-1)[&rate=5.638115700784717E-4]:1.910546991774E-1)[&rate=5.638115700784717E-4]:1.840393353557E-1,((73[&rate=5.638115700784717E-4]:4.081525368246E-1,(80[&rate=5.638115700784717E-4]:6.595307551379E-2,81[&rate=5.638115700784717E-4]:6.595307551379E-2)[&rate=5.638115700784717E-4]:2.928843928177E-1)[&rate=5.638115700784717E-4]:3.477687450131E-2,77[&rate=5.638115700784717E-4]:4.374499592712E-1)[&rate=5.638115700784717E-4]:1.059078700722E-1)[&rate=5.638115700784717E-4]:1.398007683287E-1)[&rate=5.638115700784717E-4]:6.051049801475E-1,((133[&rate=5.638115700784717E-4]:3.708052617308E-1,134[&rate=5.638115700784717E-4]:3.406682754297E-1)[&rate=5.638115700784717E-4]:3.889997140957E-2,137[&rate=5.638115700784717E-4]:4.508011235515E-1)[&rate=5.638115700784717E-4]:9.1965423509E-1)[&rate=5.638115700784717E-4]:2.960988861546E-1)[&rate=5.638115700784717E-4]:2.28275406542E-1,125[&rate=5.638115700784717E-4]:8.612717502977E-1)[&rate=5.638115700784717E-4]:6.300356311237E-1,(68[&rate=5.638115700784717E-4]:7.09612879443E-1,((37[&rate=5.638115700784717E-4]:3.808168968638E-1,57[&rate=5.638115700784717E-4]:3.452977711807E-1)[&rate=5.638115700784717E-4]:1.932855678663E-1,(55[&rate=5.638115700784717E-4]:4.423645883733E-1,((58[&rate=5.638115700784717E-4]:2.625877416089E-1,(59[&rate=5.638115700784717E-4]:1.928914149994E-1,54[&rate=5.638115700784717E-4]:1.546400488792E-1)[&rate=5.638115700784717E-4]:5.05706435494E-2)[&rate=5.638115700784717E-4]:1.000640756577E-1,56[&rate=5.638115700784717E-4]:3.353294128949E-1)[&rate=5.638115700784717E-4]:1.070351754785E-1)[&rate=5.638115700784717E-4]:8.528978892499E-2)[&rate=5.638115700784717E-4]:2.22942108702E-1)[&rate=5.638115700784717E-4]:6.150278353117E-1)[&rate=5.638115700784717E-4]:9.609938997439E-2,34[&rate=5.638115700784717E-4]:1.000576832668E-2)[&rate=5.638115700784717E-4]:8.661465988234E-3,((((((69[&rate=5.638115700784717E-4]:8.340598437082E-1,118[&rate=5.638115700784717E-4]:8.231009395985E-1)[&rate=5.638115700784717E-4]:3.727010508951E-2,((132[&rate=5.638115700784717E-4]:1.96068972256E-1,(130[&rate=5.638115700784717E-4]:2.068220465865E-2,131[&rate=5.638115700784717E-4]:2.342193068601E-2)[&rate=5.638115700784717E-4]:1.7264704157E-1)[&rate=5.638115700784717E-4]:2.095351518286E-1,129[&rate=5.638115700784717E-4]:4.028643980572E-1)[&rate=5.638115700784717E-4]:3.205203452609E-1)[&rate=5.638115700784717E-4]:9.691962034975E-1,128[&rate=5.638115700784717E-4]:1.689841220788E0)[&rate=5.638115700784717E-4]:2.991867683439E-1,(((47[&rate=5.638115700784717E-4]:5.298754557028E-1,45[&rate=5.638115700784717E-4]:5.216787343914E-1)[&rate=5.638115700784717E-4]:2.912773079692E-1,(((44[&rate=5.638115700784717E-4]:6.417472076033E-1,51[&rate=5.638115700784717E-4]:6.19889284106E-1)[&rate=5.638115700784717E-4]:6.054648796926E-2,(43[&rate=5.638115700784717E-4]:6.08701291193E-1,(((41[&rate=5.638115700784717E-4]:4.023412768587E-1,42[&rate=5.638115700784717E-4]:4.07805757733E-1)[&rate=5.638115700784717E-4]:1.006462181181E-2,48[&rate=5.638115700784717E-4]:4.56121745665E-1)[&rate=5.638115700784717E-4]:7.017384265994E-2,46[&rate=5.638115700784717E-4]:5.372245500735E-1)[&rate=5.638115700784717E-4]:7.147674111956E-2)[&rate=5.638115700784717E-4]:9.905688525376E-2)[&rate=5.638115700784717E-4]:5.172218431623E-2,(49[&rate=5.638115700784717E-4]:3.188452965993E-1,50[&rate=5.638115700784717E-4]:3.188452965993E-1)[&rate=5.638115700784717E-4]:4.07848178918E-1)[&rate=5.638115700784717E-4]:6.167240290893E-2)[&rate=5.638115700784717E-4]:3.793705367937E-1,((((60[&rate=5.638115700784717E-4]:1.356720442929E-1,64[&rate=5.638115700784717E-4]:2.863569757996E-1)[&rate=5.638115700784717E-4]:1.497803884501E-1,62[&rate=5.638115700784717E-4]:4.772332546607E-1)[&rate=5.638115700784717E-4]:1.446240387605E-2,65[&rate=5.638115700784717E-4]:2.99914836619E-1)[&rate=5.638115700784717E-4]:1.810133836235E-1,(63[&rate=5.638115700784717E-4]:5.819183292174E-2,61[&rate=5.638115700784717E-4]:9.928772333278E-2)[&rate=5.638115700784717E-4]:5.734213188275E-1)[&rate=5.638115700784717E-4]:1.432739776683E0)[&rate=5.638115700784717E-4]:2.330519768659E-2)[&rate=5.638115700784717E-4]:1.529271194623E-1,((35[&rate=5.638115700784717E-4]:3.324436130771E-2,36[&rate=5.638115700784717E-4]:7.981970377346E-2)[&rate=5.638115700784717E-4]:4.089960540873E-1,(127[&rate=5.638115700784717E-4]:1.525440060102E0,121[&rate=5.638115700784717E-4]:1.084344169691E0)[&rate=5.638115700784717E-4]:1.483923642964E0)[&rate=5.638115700784717E-4]:1.709475699118E-1)[&rate=5.638115700784717E-4]:2.564058231265E-1,(38[&rate=5.638115700784717E-4]:1.049766955417E0,((((147[&rate=5.638115700784717E-4]:6.222716202796E-1,39[&rate=5.638115700784717E-4]:5.648945710993E-1)[&rate=5.638115700784717E-4]:3.706329943914E-2,(((99[&rate=5.638115700784717E-4]:5.912587090379E-1,96[&rate=5.638115700784717E-4]:5.55739583355E-1)[&rate=5.638115700784717E-4]:2.826070208276E-2,(((((1[&rate=5.638115700784717E-4]:6.49879913152E-2,(24[&rate=5.638115700784717E-4]:7.891105934028E-1,((17[&rate=5.638115700784717E-4]:5.194678262004E-1,21[&rate=5.638115700784717E-4]:5.496048125018E-1)[&rate=5.638115700784717E-4]:1.166523112031E-1,28[&rate=5.638115700784717E-4]:6.909146579513E-1)[&rate=5.638115700784717E-4]:1.036753875063E-1)[&rate=5.638115700784717E-4]:5.669931572057E-2)[&rate=5.638115700784717E-4]:4.22827531299E-1,((23[&rate=5.638115700784717E-4]:7.558701553586E-1,((20[&rate=5.638115700784717E-4]:2.92699728541E-1,25[&rate=5.638115700784717E-4]:3.118778107328E-1)[&rate=5.638115700784717E-4]:4.092328229387E-1,(140[&rate=5.638115700784717E-4]:4.15124463118E-1,11[&rate=5.638115700784717E-4]:4.343025453098E-1)[&rate=5.638115700784717E-4]:1.909176774028E-1)[&rate=5.638115700784717E-4]:4.571842579679E-2)[&rate=5.638115700784717E-4]:4.906360682744E-1,102[&rate=5.638115700784717E-4]:9.582129212629E-2)[&rate=5.638115700784717E-4]:1.117231267973E-2)[&rate=5.638115700784717E-4]:2.069785426904E-2,((((141[&rate=5.638115700784717E-4]:1.548120491145E-1,145[&rate=5.638115700784717E-4]:1.575517751421E-1)[&rate=5.638115700784717E-4]:5.716606117683E-2,144[&rate=5.638115700784717E-4]:2.09238384264E-1)[&rate=5.638115700784717E-4]:3.342247328716E-1,142[&rate=5.638115700784717E-4]:5.489425691905E-1)[&rate=5.638115700784717E-4]:7.197576700945E-1,((((((111[&rate=5.638115700784717E-4]:4.93314435499E-2,106[&rate=5.638115700784717E-4]:3.289308738553E-2)[&rate=5.638115700784717E-4]:3.427726781572E-1,(104[&rate=5.638115700784717E-4]:3.234056570425E-1,139[&rate=5.638115700784717E-4]:5.151864789602E-1)[&rate=5.638115700784717E-4]:5.22601085002E-2)[&rate=5.638115700784717E-4]:7.284498539733E-2,116[&rate=5.638115700784717E-4]:3.882367783373E-1)[&rate=5.638115700784717E-4]:3.346581507446E-1,(148[&rate=5.638115700784717E-4]:3.564954786491E-1,143[&rate=5.638115700784717E-4]:3.537557526218E-1)[&rate=5.638115700784717E-4]:4.047556148164E-1)[&rate=5.638115700784717E-4]:3.93903432591E-2,(((107[&rate=5.638115700784717E-4]:3.013562217513E-1,108[&rate=5.638115700784717E-4]:2.98616495724E-1)[&rate=5.638115700784717E-4]:2.280329194396E-1,(114[&rate=5.638115700784717E-4]:2.762908405705E-1,109[&rate=5.638115700784717E-4]:3.55742895365E-1)[&rate=5.638115700784717E-4]:1.928243280177E-1)[&rate=5.638115700784717E-4]:1.316879490309E-1,((19[&rate=5.638115700784717E-4]:5.096611601737E-1,13[&rate=5.638115700784717E-4]:4.7130499579E-1)[&rate=5.638115700784717E-4]:1.40793187765E-1,115[&rate=5.638115700784717E-4]:5.299064027331E-1)[&rate=5.638115700784717E-4]:7.089671488592E-2)[&rate=5.638115700784717E-4]:1.614821547219E-1)[&rate=5.638115700784717E-4]:2.774332584215E-2,(((((30[&rate=5.638115700784717E-4]:4.12829615269E-1,4[&rate=5.638115700784717E-4]:2.40226875543E-1)[&rate=5.638115700784717E-4]:1.365443879613E-1,14[&rate=5.638115700784717E-4]:4.343055100794E-1)[&rate=5.638115700784717E-4]:1.001272097673E-1,(117[&rate=5.638115700784717E-4]:4.809175219242E-1,112[&rate=5.638115700784717E-4]:4.781777958966E-1)[&rate=5.638115700784717E-4]:5.625492395009E-2)[&rate=5.638115700784717E-4]:8.732790012095E-2,9[&rate=5.638115700784717E-4]:6.135414418856E-1)[&rate=5.638115700784717E-4]:8.884243709963E-2,((110[&rate=5.638115700784717E-4]:5.359774692081E-1,113[&rate=5.638115700784717E-4]:5.414569212629E-1)[&rate=5.638115700784717E-4]:8.581942543723E-2,105[&rate=5.638115700784717E-4]:5.998790864263E-1)[&rate=5.638115700784717E-4]:8.332671036722E-2)[&rate=5.638115700784717E-4]:1.616173219376E-1)[&rate=5.638115700784717E-4]:2.238771205538E-1)[&rate=5.638115700784717E-4]:1.055665622559E-1)[&rate=5.638115700784717E-4]:2.898360500458E-1,((3[&rate=5.638115700784717E-4]:7.593350291971E-1,(18[&rate=5.638115700784717E-4]:7.062616667834E-1,((10[&rate=5.638115700784717E-4]:2.887407315246E-1,15[&rate=5.638115700784717E-4]:3.27096895908E-1)[&rate=5.638115700784717E-4]:3.263050961845E-1,6[&rate=5.638115700784717E-4]:5.986074715447E-1)[&rate=5.638115700784717E-4]:4.464049660855E-2)[&rate=5.638115700784717E-4]:1.681418555643E-1)[&rate=5.638115700784717E-4]:4.200690867553E-3,((((92[&rate=5.638115700784717E-4]:8.563512409517E-2,(91[&rate=5.638115700784717E-4]:3.852786697714E-2,90[&rate=5.638115700784717E-4]:3.852786697714E-2)[&rate=5.638115700784717E-4]:4.710725711803E-2)[&rate=5.638115700784717E-4]:1.221613163241E-1,((93[&rate=5.638115700784717E-4]:8.953200731911E-2,(85[&rate=5.638115700784717E-4]:6.85161799373E-2,(83[&rate=5.638115700784717E-4]:4.704142141534E-2,84[&rate=5.638115700784717E-4]:4.704142141534E-2)[&rate=5.638115700784717E-4]:2.147475852196E-2)[&rate=5.638115700784717E-4]:7.317197244796E-3)[&rate=5.638115700784717E-4]:2.575026338257E-2,86[&rate=5.638115700784717E-4]:1.015836405647E-1)[&rate=5.638115700784717E-4]:9.251416971762E-2)[&rate=5.638115700784717E-4]:1.510101641487E-2,87[&rate=5.638115700784717E-4]:2.091988266971E-1)[&rate=5.638115700784717E-4]:1.143542175856E-1,(89[&rate=5.638115700784717E-4]:1.003492596305E-1,88[&rate=5.638115700784717E-4]:8.66506294935E-2)[&rate=5.638115700784717E-4]:2.369024147893E-1)[&rate=5.638115700784717E-4]:9.79708703179E-1)[&rate=5.638115700784717E-4]:6.512520630289E-1)[&rate=5.638115700784717E-4]:9.575174546526E-1,101[&rate=5.638115700784717E-4]:1.369565511718E0)[&rate=5.638115700784717E-4]:7.284483435239E-2)[&rate=5.638115700784717E-4]:3.947281198074E-2,(98[&rate=5.638115700784717E-4]:5.136291831131E-1,((100[&rate=5.638115700784717E-4]:9.989358520882E-2,94[&rate=5.638115700784717E-4]:9.989358520882E-2)[&rate=5.638115700784717E-4]:2.007481061835E-1,95[&rate=5.638115700784717E-4]:3.853411449444E-1)[&rate=5.638115700784717E-4]:1.392169999175E-1)[&rate=5.638115700784717E-4]:1.235051164911E-1)[&rate=5.638115700784717E-4]:9.323887148057E-2)[&rate=5.638115700784717E-4]:9.930863060198E-2,((16[&rate=5.638115700784717E-4]:2.445072981673E0,40[&rate=5.638115700784717E-4]:3.595800555558E-1)[&rate=5.638115700784717E-4]:5.655242926408E-2,(97[&rate=5.638115700784717E-4]:3.359126669824E-1,146[&rate=5.638115700784717E-4]:5.271694975835E-1)[&rate=5.638115700784717E-4]:9.181566471264E-3)[&rate=5.638115700784717E-4]:2.851340163205E-1)[&rate=5.638115700784717E-4]:4.174769560474E-2,((((22[&rate=5.638115700784717E-4]:4.496333159783E-1,27[&rate=5.638115700784717E-4]:4.660716721427E-1)[&rate=5.638115700784717E-4]:2.529676393527E-1,31[&rate=5.638115700784717E-4]:7.57395475879E-1)[&rate=5.638115700784717E-4]:7.674874977142E-2,((7[&rate=5.638115700784717E-4]:2.724650319795E-1,8[&rate=5.638115700784717E-4]:2.724650319795E-1)[&rate=5.638115700784717E-4]:2.475620860557E-1,26[&rate=5.638115700784717E-4]:6.268764331037E-1)[&rate=5.638115700784717E-4]:1.634321761083E-1)[&rate=5.638115700784717E-4]:9.524539253933E-2,2[&rate=5.638115700784717E-4]:7.019923579157E-1)[&rate=5.638115700784717E-4]:1.997747641659E0)[&rate=5.638115700784717E-4]:3.750587696013E-1)[&rate=5.638115700784717E-4]:4.221922995314E-1)[&rate=5.638115700784717E-4]:1.20871245117E-2)[&rate=5.638115700784717E-4]:1.322982473583E-3)[&rate=5.638115700784717E-4]:1.315947820992E-2,33[&rate=5.638115700784717E-4]:1.671133883405E-2)[&rate=5.638115700784717E-4]:4.6931728425E-2,32[&rate=5.638115700784717E-4]:5.816361520434E-2);
tree STATE_11430000 [&joint=-20956.892549957338,lnP=-20956.892549957338] = [&R] (33[&rate=5.30381652406858E-4]:6.075918542683E-2,((32[&rate=5.30381652406858E-4]:1.521587026161E-3,(((68[&rate=5.30381652406858E-4]:9.054143213852E-1,((((57[&rate=5.30381652406858E-4]:3.944693060621E-1,(58[&rate=5.30381652406858E-4]:2.158611562771E-1,37[&rate=5.30381652406858E-4]:2.349868393372E-1)[&rate=5.30381652406858E-4]:1.95001592408E-1)[&rate=5.30381652406858E-4]:1.88266183013E-3,(55[&rate=5.30381652406858E-4]:2.423188224299E-1,56[&rate=5.30381652406858E-4]:2.423188224299E-1)[&rate=5.30381652406858E-4]:1.431041837136E-1)[&rate=5.30381652406858E-4]:2.154372624946E-2,54[&rate=5.30381652406858E-4]:3.769120875844E-1)[&rate=5.30381652406858E-4]:9.887167512415E-2,59[&rate=5.30381652406858E-4]:5.140351288287E-1)[&rate=5.30381652406858E-4]:4.405595204254E-1)[&rate=5.30381652406858E-4]:4.178271237887E-1,(125[&rate=5.30381652406858E-4]:7.969969038831E-1,(((((74[&rate=5.30381652406858E-4]:3.814239542163E-1,(70[&rate=5.30381652406858E-4]:3.26229992018E-1,76[&rate=5.30381652406858E-4]:3.645861564014E-1)[&rate=5.30381652406858E-4]:1.683779781481E-2)[&rate=5.30381652406858E-4]:3.671661380868E-2,75[&rate=5.30381652406858E-4]:4.181405680249E-1)[&rate=5.30381652406858E-4]:3.681491001212E-1,(((((72[&rate=5.30381652406858E-4]:1.851424201429E-1,78[&rate=5.30381652406858E-4]:2.070602283622E-1)[&rate=5.30381652406858E-4]:5.556028018084E-2,82[&rate=5.30381652406858E-4]:2.708396866251E-1)[&rate=5.30381652406858E-4]:3.478512909491E-2,71[&rate=5.30381652406858E-4]:2.700083773639E-1)[&rate=5.30381652406858E-4]:5.146338636652E-2,79[&rate=5.30381652406858E-4]:3.488690240045E-1)[&rate=5.30381652406858E-4]:7.270646761295E-2,((73[&rate=5.30381652406858E-4]:3.622881744844E-1,(80[&rate=5.30381652406858E-4]:4.304838269922E-2,81[&rate=5.30381652406858E-4]:4.304838269922E-2)[&rate=5.30381652406858E-4]:2.69924723292E-1)[&rate=5.30381652406858E-4]:9.872464032098E-2,77[&rate=5.30381652406858E-4]:4.555333627507E-1)[&rate=5.30381652406858E-4]:1.658567222892E-3)[&rate=5.30381652406858E-4]:3.236182861179E-1)[&rate=5.30381652406858E-4]:7.427435438106E-1,(53[&rate=5.30381652406858E-4]:7.188524787241E-1,(52[&rate=5.30381652406858E-4]:5.989099072483E-1,(((12[&rate=5.30381652406858E-4]:3.95460370697E-1,5[&rate=5.30381652406858E-4]:3.571042063136E-1)[&rate=5.30381652406858E-4]:1.70643391251E-1,29[&rate=5.30381652406858E-4]:6.729530770166E-1)[&rate=5.30381652406858E-4]:3.166593013007E-1,103[&rate=5.30381652406858E-4]:7.567356659885E-1)[&rate=5.30381652406858E-4]:1.506467975821E0)[&rate=5.30381652406858E-4]:1.281392927871E-1)[&rate=5.30381652406858E-4]:6.371767462057E-2)[&rate=5.30381652406858E-4]:8.918406758148E-3,((134[&rate=5.30381652406858E-4]:2.838085047454E-1,137[&rate=5.30381652406858E-4]:3.550413814576E-1)[&rate=5.30381652406858E-4]:2.085479979797E-1,133[&rate=5.30381652406858E-4]:5.224934890262E-1)[&rate=5.30381652406858E-4]:1.051074568045E0)[&rate=5.30381652406858E-4]:2.158908574415E-1)[&rate=5.30381652406858E-4]:6.929112079575E-1)[&rate=5.30381652406858E-4]:9.641245974319E-2,34[&rate=5.30381652406858E-4]:8.919568514707E-3)[&rate=5.30381652406858E-4]:1.451982673054E-2)[&rate=5.30381652406858E-4]:2.196575306028E-2,((((((121[&rate=5.30381652406858E-4]:2.110068531873E0,127[&rate=5.30381652406858E-4]:2.551164422284E0)[&rate=5.30381652406858E-4]:7.343302300407E-2,35[&rate=5.30381652406858E-4]:5.747415761706E-2)[&rate=5.30381652406858E-4]:7.91132260468E-2,36[&rate=5.30381652406858E-4]:1.831627261296E-1)[&rate=5.30381652406858E-4]:2.049087275939E-1,(((((44[&rate=5.30381652406858E-4]:6.034630284447E-1,(47[&rate=5.30381652406858E-4]:6.077264843208E-1,51[&rate=5.30381652406858E-4]:5.804040799493E-1)[&rate=5.30381652406858E-4]:1.201024998159E-3)[&rate=5.30381652406858E-4]:7.577903936982E-4,(((41[&rate=5.30381652406858E-4]:2.659469186248E-1,(42[&rate=5.30381652406858E-4]:2.452777397643E-1,48[&rate=5.30381652406858E-4]:2.835291058845E-1)[&rate=5.30381652406858E-4]:2.613365973475E-2)[&rate=5.30381652406858E-4]:1.05428883591E-1,46[&rate=5.30381652406858E-4]:4.260206109588E-1)[&rate=5.30381652406858E-4]:1.263972484661E-1,43[&rate=5.30381652406858E-4]:5.524178594249E-1)[&rate=5.30381652406858E-4]:5.726744028772E-2)[&rate=5.30381652406858E-4]:1.971480988941E-2,(49[&rate=5.30381652406858E-4]:4.528405448097E-1,50[&rate=5.30381652406858E-4]:4.528405448097E-1)[&rate=5.30381652406858E-4]:1.437726795466E-1)[&rate=5.30381652406858E-4]:1.611252815195E-1,45[&rate=5.30381652406858E-4]:7.823286698101E-1)[&rate=5.30381652406858E-4]:1.935282702994E-1,((((62[&rate=5.30381652406858E-4]:4.628491437889E-1,(65[&rate=5.30381652406858E-4]:1.76248672525E-1,64[&rate=5.30381652406858E-4]:3.269336040317E-1)[&rate=5.30381652406858E-4]:9.48196493461E-2)[&rate=5.30381652406858E-4]:1.044422896153E-2,60[&rate=5.30381652406858E-4]:2.815125508327E-1)[&rate=5.30381652406858E-4]:4.439653137345E-1,(63[&rate=5.30381652406858E-4]:3.268646029287E-1,61[&rate=5.30381652406858E-4]:3.679604933398E-1)[&rate=5.30381652406858E-4]:5.492981931452E-1)[&rate=5.30381652406858E-4]:6.13270203979E-1,(128[&rate=5.30381652406858E-4]:1.387044506533E0,(69[&rate=5.30381652406858E-4]:7.917406279615E-1,((132[&rate=5.30381652406858E-4]:2.652801772484E-1,((130[&rate=5.30381652406858E-4]:1.173293469845E-1,131[&rate=5.30381652406858E-4]:1.200690730119E-1)[&rate=5.30381652406858E-4]:1.366081748343E-1,129[&rate=5.30381652406858E-4]:2.539375218188E-1)[&rate=5.30381652406858E-4]:8.602929402195E-3)[&rate=5.30381652406858E-4]:3.595915223807E-1,118[&rate=5.30381652406858E-4]:7.591182749717E-1)[&rate=5.30381652406858E-4]:2.166344888023E-2)[&rate=5.30381652406858E-4]:7.459888100786E-1)[&rate=5.30381652406858E-4]:3.758356533407E-3)[&rate=5.30381652406858E-4]:3.584502893342E-1)[&rate=5.30381652406858E-4]:1.210100821447E-1)[&rate=5.30381652406858E-4]:2.113811598476E-1,(38[&rate=5.30381652406858E-4]:6.97545982846E-1,(((16[&rate=5.30381652406858E-4]:2.636415419696E0,(97[&rate=5.30381652406858E-4]:4.727834938495E-1,40[&rate=5.30381652406858E-4]:5.438217452157E-1)[&rate=5.30381652406858E-4]:7.100748362748E-3)[&rate=5.30381652406858E-4]:9.709573938611E-2,(147[&rate=5.30381652406858E-4]:6.608338759546E-1,(39[&rate=5.30381652406858E-4]:5.558515900035E-1,(((2[&rate=5.30381652406858E-4]:6.194220017509E-1,((22[&rate=5.30381652406858E-4]:4.886504660751E-1,27[&rate=5.30381652406858E-4]:5.050888222395E-1)[&rate=5.30381652406858E-4]:2.160129009589E-1,(((7[&rate=5.30381652406858E-4]:4.248327461178E-1,8[&rate=5.30381652406858E-4]:4.248327461178E-1)[&rate=5.30381652406858E-4]:1.112270043245E-1,26[&rate=5.30381652406858E-4]:6.429090655109E-1)[&rate=5.30381652406858E-4]:5.679645532341E-2,31[&rate=5.30381652406858E-4]:7.435411372727E-1)[&rate=5.30381652406858E-4]:1.591675030938E-2)[&rate=5.30381652406858E-4]:8.736137444289E-2)[&rate=5.30381652406858E-4]:1.855198519574E0,((((((((109[&rate=5.30381652406858E-4]:5.866925674693E-1,(107[&rate=5.30381652406858E-4]:5.214033995507E-1,114[&rate=5.30381652406858E-4]:4.611294269479E-1)[&rate=5.30381652406858E-4]:4.611108572692E-2)[&rate=5.30381652406858E-4]:1.430678376419E-1,108[&rate=5.30381652406858E-4]:7.078425968921E-1)[&rate=5.30381652406858E-4]:1.520655921156E-1,(115[&rate=5.30381652406858E-4]:5.786866301638E-1,(19[&rate=5.30381652406858E-4]:6.373417031402E-1,13[&rate=5.30381652406858E-4]:5.989855387566E-1)[&rate=5.30381652406858E-4]:6.189287222912E-2)[&rate=5.30381652406858E-4]:2.236873122686E-1)[&rate=5.30381652406858E-4]:8.349778871869E-2,(((106[&rate=5.30381652406858E-4]:3.714626864693E-1,104[&rate=5.30381652406858E-4]:3.714626864693E-1)[&rate=5.30381652406858E-4]:6.427186119677E-2,(111[&rate=5.30381652406858E-4]:3.76881675522E-1,139[&rate=5.30381652406858E-4]:5.522241412754E-1)[&rate=5.30381652406858E-4]:7.52912283085E-2)[&rate=5.30381652406858E-4]:2.989786550685E-1,(116[&rate=5.30381652406858E-4]:5.991242993033E-1,(148[&rate=5.30381652406858E-4]:4.134389764833E-1,143[&rate=5.30381652406858E-4]:4.106992504559E-1)[&rate=5.30381652406858E-4]:2.240414872037E-1)[&rate=5.30381652406858E-4]:7.531493082854E-2)[&rate=5.30381652406858E-4]:2.114325010192E-1)[&rate=5.30381652406858E-4]:1.185599198897E-1,(117[&rate=5.30381652406858E-4]:9.551322097145E-1,(((((30[&rate=5.30381652406858E-4]:5.612748900715E-1,4[&rate=5.30381652406858E-4]:3.886721503454E-1)[&rate=5.30381652406858E-4]:1.95943105752E-1,14[&rate=5.30381652406858E-4]:6.421495026727E-1)[&rate=5.30381652406858E-4]:1.807385792454E-1,9[&rate=5.30381652406858E-4]:8.14668903836E-1)[&rate=5.30381652406858E-4]:5.638968726458E-2,(112[&rate=5.30381652406858E-4]:5.776298474081E-1,113[&rate=5.30381652406858E-4]:5.776298474081E-1)[&rate=5.30381652406858E-4]:3.016479217745E-1)[&rate=5.30381652406858E-4]:2.328858837664E-2,(105[&rate=5.30381652406858E-4]:3.820877115185E-1,110[&rate=5.30381652406858E-4]:4.040055197376E-1)[&rate=5.30381652406858E-4]:4.930813857669E-1)[&rate=5.30381652406858E-4]:4.982612612765E-2)[&rate=5.30381652406858E-4]:1.342309481757E-1)[&rate=5.30381652406858E-4]:3.10364260987E-1,((((24[&rate=5.30381652406858E-4]:1.076729296406E0,((28[&rate=5.30381652406858E-4]:7.244533491424E-1,(17[&rate=5.30381652406858E-4]:4.909322486542E-1,21[&rate=5.30381652406858E-4]:5.210692349555E-1)[&rate=5.30381652406858E-4]:1.787265799404E-1)[&rate=5.30381652406858E-4]:2.914438441609E-1,1[&rate=5.30381652406858E-4]:2.295958234404E-1)[&rate=5.30381652406858E-4]:6.631155515692E-2)[&rate=5.30381652406858E-4]:1.245230454642E-1,102[&rate=5.30381652406858E-4]:3.960850625338E-2)[&rate=5.30381652406858E-4]:2.12091635533E-1,((140[&rate=5.30381652406858E-4]:6.577639926164E-1,11[&rate=5.30381652406858E-4]:6.769420748082E-1)[&rate=5.30381652406858E-4]:1.201742069003E-1,(23[&rate=5.30381652406858E-4]:4.86366893281E-1,(25[&rate=5.30381652406858E-4]:4.5900137844E-1,20[&rate=5.30381652406858E-4]:4.398232962483E-1)[&rate=5.30381652406858E-4]:3.832441895063E-2)[&rate=5.30381652406858E-4]:3.956808952767E-1)[&rate=5.30381652406858E-4]:5.203372847354E-1)[&rate=5.30381652406858E-4]:6.352100043387E-2,(((141[&rate=5.30381652406858E-4]:5.677560024786E-1,144[&rate=5.30381652406858E-4]:5.650162764512E-1)[&rate=5.30381652406858E-4]:1.399308878292E-3,145[&rate=5.30381652406858E-4]:5.718950373845E-1)[&rate=5.30381652406858E-4]:1.754250201041E-1,142[&rate=5.30381652406858E-4]:7.473200574885E-1)[&rate=5.30381652406858E-4]:8.144764271975E-1)[&rate=5.30381652406858E-4]:7.793947889771E-3)[&rate=5.30381652406858E-4]:1.396286597694E-1,((((10[&rate=5.30381652406858E-4]:4.251682082299E-1,15[&rate=5.30381652406858E-4]:4.635243726133E-1)[&rate=5.30381652406858E-4]:1.387175625711E-1,(6[&rate=5.30381652406858E-4]:4.255728114036E-1,18[&rate=5.30381652406858E-4]:4.885865100337E-1)[&rate=5.30381652406858E-4]:1.21874603233E-1)[&rate=5.30381652406858E-4]:4.838354680885E-2,3[&rate=5.30381652406858E-4]:5.43776166925E-1)[&rate=5.30381652406858E-4]:1.499573554322E-1,((((92[&rate=5.30381652406858E-4]:1.123424453851E-1,(91[&rate=5.30381652406858E-4]:9.084432704158E-2,90[&rate=5.30381652406858E-4]:9.084432704158E-2)[&rate=5.30381652406858E-4]:2.149811834356E-2)[&rate=5.30381652406858E-4]:2.415789970733E-2,87[&rate=5.30381652406858E-4]:1.228017149555E-1)[&rate=5.30381652406858E-4]:3.574792100694E-2,((((85[&rate=5.30381652406858E-4]:9.065737322423E-2,93[&rate=5.30381652406858E-4]:1.043560033612E-1)[&rate=5.30381652406858E-4]:4.090211348712E-2,84[&rate=5.30381652406858E-4]:1.315594867113E-1)[&rate=5.30381652406858E-4]:4.468066360115E-3,86[&rate=5.30381652406858E-4]:1.360275530715E-1)[&rate=5.30381652406858E-4]:1.183847379505E-2,83[&rate=5.30381652406858E-4]:1.478660268665E-1)[&rate=5.30381652406858E-4]:1.068360909589E-2)[&rate=5.30381652406858E-4]:1.589535112183E-1,(89[&rate=5.30381652406858E-4]:1.439902041353E-1,88[&rate=5.30381652406858E-4]:1.302915739983E-1)[&rate=5.30381652406858E-4]:1.872115731825E-1)[&rate=5.30381652406858E-4]:9.159564025736E-1)[&rate=5.30381652406858E-4]:7.661705014949E-1)[&rate=5.30381652406858E-4]:3.163113149916E-1,101[&rate=5.30381652406858E-4]:7.734756128161E-1)[&rate=5.30381652406858E-4]:7.175832646727E-1)[&rate=5.30381652406858E-4]:1.944368795109E-2,146[&rate=5.30381652406858E-4]:6.57556985681E-1)[&rate=5.30381652406858E-4]:1.851318355743E-2)[&rate=5.30381652406858E-4]:4.760523677075E-2)[&rate=5.30381652406858E-4]:4.456140619026E-2)[&rate=5.30381652406858E-4]:4.338317128403E-2,(98[&rate=5.30381652406858E-4]:6.573756039582E-1,((96[&rate=5.30381652406858E-4]:4.436695356428E-1,99[&rate=5.30381652406858E-4]:4.791886613256E-1)[&rate=5.30381652406858E-4]:1.950772835213E-1,((100[&rate=5.30381652406858E-4]:3.132364079841E-1,94[&rate=5.30381652406858E-4]:3.132364079841E-1)[&rate=5.30381652406858E-4]:6.250914064528E-2,95[&rate=5.30381652406858E-4]:4.604450021814E-1)[&rate=5.30381652406858E-4]:2.02891980917E-1)[&rate=5.30381652406858E-4]:4.967582608528E-3)[&rate=5.30381652406858E-4]:1.624411008367E-1)[&rate=5.30381652406858E-4]:7.445058952645E-2)[&rate=5.30381652406858E-4]:4.57696734775E-1)[&rate=5.30381652406858E-4]:2.40723887471E-1,(((126[&rate=5.30381652406858E-4]:8.63959230067E-1,(119[&rate=5.30381652406858E-4]:1.150729223978E0,((135[&rate=5.30381652406858E-4]:3.494148361267E-1,(138[&rate=5.30381652406858E-4]:2.275974477935E-1,136[&rate=5.30381652406858E-4]:9.609059847827E-2)[&rate=5.30381652406858E-4]:3.218173883333E-1)[&rate=5.30381652406858E-4]:2.325957461703E-2,120[&rate=5.30381652406858E-4]:6.247292052643E-1)[&rate=5.30381652406858E-4]:4.301096077546E-1)[&rate=5.30381652406858E-4]:4.98932528733E-1)[&rate=5.30381652406858E-4]:8.738753077339E-1,(67[&rate=5.30381652406858E-4]:3.691196911933E-1,(122[&rate=5.30381652406858E-4]:2.612599606562E-1,(123[&rate=5.30381652406858E-4]:2.327796633435E-1,124[&rate=5.30381652406858E-4]:2.300474229064E-1)[&rate=5.30381652406858E-4]:2.848029731264E-2)[&rate=5.30381652406858E-4]:6.091322808778E-1)[&rate=5.30381652406858E-4]:1.215406569226E-1)[&rate=5.30381652406858E-4]:4.010555507385E-2,66[&rate=5.30381652406858E-4]:5.307659031898E-1)[&rate=5.30381652406858E-4]:2.628352553866E-1)[&rate=5.30381652406858E-4]:1.148176883592E-1)[&rate=5.30381652406858E-4]:3.179239328567E-2);
tree STATE_11520000 [&joint=-20982.39844645547,lnP=-20982.39844645547] = [&R] ((((120[&rate=5.479561571956351E-4]:1.978120079316E0,((135[&rate=5.479561571956351E-4]:5.580641595245E-1,(138[&rate=5.479561571956351E-4]:3.409472768714E-1,136[&rate=5.479561571956351E-4]:2.094404275562E-1)[&rate=5.479561571956351E-4]:4.171168826531E-1)[&rate=5.479561571956351E-4]:1.146341531662E0,126[&rate=5.479561571956351E-4]:1.266648374022E0)[&rate=5.479561571956351E-4]:2.165959360937E-2)[&rate=5.479561571956351E-4]:2.487512323676E-2,(66[&rate=5.479561571956351E-4]:5.814850088693E-2,119[&rate=5.479561571956351E-4]:2.091025213216E0)[&rate=5.479561571956351E-4]:7.860400296042E-3)[&rate=5.479561571956351E-4]:4.373022982783E-1,((123[&rate=5.479561571956351E-4]:2.227689023403E-1,(122[&rate=5.479561571956351E-4]:1.725262164722E-1,124[&rate=5.479561571956351E-4]:1.697939760351E-1)[&rate=5.479561571956351E-4]:5.02426858681E-2)[&rate=5.479561571956351E-4]:3.966266631491E-1,67[&rate=5.479561571956351E-4]:1.181230151488E-1)[&rate=5.479561571956351E-4]:3.851881843125E-1)[&rate=5.479561571956351E-4]:5.011802367319E-1,(((34[&rate=5.479561571956351E-4]:7.244195246324E-2,33[&rate=5.479561571956351E-4]:5.600359629887E-2)[&rate=5.479561571956351E-4]:7.621381573958E-3,((68[&rate=5.479561571956351E-4]:6.012339448101E-1,(57[&rate=5.479561571956351E-4]:2.933513987393E-1,(((58[&rate=5.479561571956351E-4]:1.50301195325E-1,59[&rate=5.479561571956351E-4]:1.311755122649E-1)[&rate=5.479561571956351E-4]:1.007129299746E-1,37[&rate=5.479561571956351E-4]:2.701398083597E-1)[&rate=5.479561571956351E-4]:3.893015815886E-2,(54[&rate=5.479561571956351E-4]:1.972864074027E-1,(55[&rate=5.479561571956351E-4]:1.868485665085E-1,56[&rate=5.479561571956351E-4]:1.868485665085E-1)[&rate=5.479561571956351E-4]:4.04924857028E-2)[&rate=5.479561571956351E-4]:3.52808268755E-2)[&rate=5.479561571956351E-4]:1.980055790376E-2)[&rate=5.479561571956351E-4]:3.597951143769E-1)[&rate=5.479561571956351E-4]:3.280849277923E-1,(125[&rate=5.479561571956351E-4]:8.033895327058E-1,(((((137[&rate=5.479561571956351E-4]:2.290272899071E-1,134[&rate=5.479561571956351E-4]:1.577944131949E-1)[&rate=5.479561571956351E-4]:3.9146073514E-1,133[&rate=5.479561571956351E-4]:5.79392134636E-1)[&rate=5.479561571956351E-4]:6.434059910069E-1,(((74[&rate=5.479561571956351E-4]:4.116349728886E-1,(70[&rate=5.479561571956351E-4]:3.12141684433E-1,76[&rate=5.479561571956351E-4]:3.504978488165E-1)[&rate=5.479561571956351E-4]:6.113712407206E-2)[&rate=5.479561571956351E-4]:2.672591464769E-2,75[&rate=5.479561571956351E-4]:4.383608875362E-1)[&rate=5.479561571956351E-4]:2.363256217538E-1,(((73[&rate=5.479561571956351E-4]:4.712135344286E-1,((79[&rate=5.479561571956351E-4]:3.043611773736E-1,(78[&rate=5.479561571956351E-4]:2.225149392045E-2,72[&rate=5.479561571956351E-4]:3.336857011402E-4)[&rate=5.479561571956351E-4]:2.821096834532E-1)[&rate=5.479561571956351E-4]:8.514184248424E-2,(71[&rate=5.479561571956351E-4]:3.489148196331E-1,82[&rate=5.479561571956351E-4]:3.845312579892E-1)[&rate=5.479561571956351E-4]:1.319093995076E-2)[&rate=5.479561571956351E-4]:4.06146241599E-2)[&rate=5.479561571956351E-4]:2.209324036634E-3,(80[&rate=5.479561571956351E-4]:2.108650752681E-1,81[&rate=5.479561571956351E-4]:2.108650752681E-1)[&rate=5.479561571956351E-4]:2.13242714704E-1)[&rate=5.479561571956351E-4]:2.665713240894E-2,77[&rate=5.479561571956351E-4]:4.946005388195E-1)[&rate=5.479561571956351E-4]:1.746065184158E-1)[&rate=5.479561571956351E-4]:5.124951779968E-1)[&rate=5.479561571956351E-4]:1.020025851754E-1,(52[&rate=5.479561571956351E-4]:5.250646509467E-1,(((12[&rate=5.479561571956351E-4]:2.315306061234E-1,5[&rate=5.479561571956351E-4]:1.931744417399E-1)[&rate=5.479561571956351E-4]:9.568718180351E-2,29[&rate=5.479561571956351E-4]:4.340671029954E-1)[&rate=5.479561571956351E-4]:4.038378429409E-1,103[&rate=5.479561571956351E-4]:6.050282336075E-1)[&rate=5.479561571956351E-4]:1.5843301519E0)[&rate=5.479561571956351E-4]:2.585328421483E-2)[&rate=5.479561571956351E-4]:5.18038362184E-2,53[&rate=5.479561571956351E-4]:5.945250500685E-1)[&rate=5.479561571956351E-4]:4.192469962985E-1)[&rate=5.479561571956351E-4]:2.925960065634E-1)[&rate=5.479561571956351E-4]:5.614787978371E-1)[&rate=5.479561571956351E-4]:4.251739744294E-2,(32[&rate=5.479561571956351E-4]:6.477825517417E-2,(((((((129[&rate=5.479561571956351E-4]:2.367991917157E-1,132[&rate=5.479561571956351E-4]:2.39538917743E-1)[&rate=5.479561571956351E-4]:1.142623914196E-1,(130[&rate=5.479561571956351E-4]:2.265840942286E-1,131[&rate=5.479561571956351E-4]:2.29323820256E-1)[&rate=5.479561571956351E-4]:1.244774889067E-1)[&rate=5.479561571956351E-4]:8.05425013442E-1,(118[&rate=5.479561571956351E-4]:1.282301399167E0,69[&rate=5.479561571956351E-4]:1.293260303277E0)[&rate=5.479561571956351E-4]:1.117149878021E-2)[&rate=5.479561571956351E-4]:3.909747994215E-1,128[&rate=5.479561571956351E-4]:1.544721669971E0)[&rate=5.479561571956351E-4]:4.644382831705E-1,((((64[&rate=5.479561571956351E-4]:3.174576182163E-1,(62[&rate=5.479561571956351E-4]:2.73776023323E-1,60[&rate=5.479561571956351E-4]:8.199520140523E-2)[&rate=5.479561571956351E-4]:8.477748530434E-2)[&rate=5.479561571956351E-4]:2.969945106291E-1,65[&rate=5.479561571956351E-4]:4.637671973387E-1)[&rate=5.479561571956351E-4]:1.856734454966E-1,(63[&rate=5.479561571956351E-4]:6.598191174705E-2,61[&rate=5.479561571956351E-4]:1.070778021581E-1)[&rate=5.479561571956351E-4]:7.34143662595E-1)[&rate=5.479561571956351E-4]:1.300258072366E0,(((((51[&rate=5.479561571956351E-4]:3.385417951494E-1,44[&rate=5.479561571956351E-4]:3.603997186466E-1)[&rate=5.479561571956351E-4]:3.821709131336E-2,47[&rate=5.479561571956351E-4]:4.040812908342E-1)[&rate=5.479561571956351E-4]:1.963700334328E-1,(50[&rate=5.479561571956351E-4]:4.68181763216E-1,49[&rate=5.479561571956351E-4]:4.68181763216E-1)[&rate=5.479561571956351E-4]:9.948267580529E-2)[&rate=5.479561571956351E-4]:1.353666568127E-1,((46[&rate=5.479561571956351E-4]:5.635455975203E-1,43[&rate=5.479561571956351E-4]:5.635455975203E-1)[&rate=5.479561571956351E-4]:7.797221146801E-2,(48[&rate=5.479561571956351E-4]:5.228879274597E-1,(42[&rate=5.479561571956351E-4]:3.650690095794E-1,41[&rate=5.479561571956351E-4]:3.596045287051E-1)[&rate=5.479561571956351E-4]:1.195675517601E-1)[&rate=5.479561571956351E-4]:1.077009197801E-1)[&rate=5.479561571956351E-4]:9.430017209142E-2)[&rate=5.479561571956351E-4]:1.502577638726E-1,45[&rate=5.479561571956351E-4]:8.778790236409E-1)[&rate=5.479561571956351E-4]:3.5047827379E-1)[&rate=5.479561571956351E-4]:7.406443419675E-3)[&rate=5.479561571956351E-4]:5.917836230525E-2,(35[&rate=5.479561571956351E-4]:9.695001154886E-2,(36[&rate=5.479561571956351E-4]:9.157833759617E-2,(127[&rate=5.479561571956351E-4]:2.514292199822E0,121[&rate=5.479561571956351E-4]:2.073196309411E0)[&rate=5.479561571956351E-4]:9.783408297991E-2)[&rate=5.479561571956351E-4]:5.194701641845E-2)[&rate=5.479561571956351E-4]:4.426211806106E-1)[&rate=5.479561571956351E-4]:1.399184460414E-1,(38[&rate=5.479561571956351E-4]:1.043496462458E0,((98[&rate=5.479561571956351E-4]:8.445412315886E-1,(((94[&rate=5.479561571956351E-4]:3.318259007608E-1,100[&rate=5.479561571956351E-4]:3.318259007608E-1)[&rate=5.479561571956351E-4]:2.090812288833E-1,95[&rate=5.479561571956351E-4]:6.256065831961E-1)[&rate=5.479561571956351E-4]:2.146211966168E-1,(96[&rate=5.479561571956351E-4]:3.960020821681E-1,99[&rate=5.479561571956351E-4]:4.31521207851E-1)[&rate=5.479561571956351E-4]:4.196355337104E-1)[&rate=5.479561571956351E-4]:1.524241352442E-2)[&rate=5.479561571956351E-4]:4.272480684661E-2,((16[&rate=5.479561571956351E-4]:2.538413612749E0,40[&rate=5.479561571956351E-4]:4.529206866322E-1)[&rate=5.479561571956351E-4]:3.057408171971E-1,(147[&rate=5.479561571956351E-4]:7.993719583236E-1,((((((2[&rate=5.479561571956351E-4]:6.025636193015E-1,31[&rate=5.479561571956351E-4]:8.299608795756E-1)[&rate=5.479561571956351E-4]:2.759517299357E-2,(22[&rate=5.479561571956351E-4]:5.704328206187E-1,27[&rate=5.479561571956351E-4]:5.86871176783E-1)[&rate=5.479561571956351E-4]:2.323287114024E-1)[&rate=5.479561571956351E-4]:3.608089899048E-2,(26[&rate=5.479561571956351E-4]:8.251171519279E-1,(7[&rate=5.479561571956351E-4]:2.256985075699E-1,8[&rate=5.479561571956351E-4]:2.256985075699E-1)[&rate=5.479561571956351E-4]:4.925693292894E-1)[&rate=5.479561571956351E-4]:2.468418319338E-2)[&rate=5.479561571956351E-4]:1.771581522728E0,(((((6[&rate=5.479561571956351E-4]:4.942367296969E-1,(10[&rate=5.479561571956351E-4]:2.781099807758E-1,15[&rate=5.479561571956351E-4]:3.164661451593E-1)[&rate=5.479561571956351E-4]:2.325651050855E-1)[&rate=5.479561571956351E-4]:2.171248530334E-1,(3[&rate=5.479561571956351E-4]:4.274059993513E-1,18[&rate=5.479561571956351E-4]:5.424744925019E-1)[&rate=5.479561571956351E-4]:2.319007888586E-1)[&rate=5.479561571956351E-4]:7.895801298957E-1,(((((((115[&rate=5.479561571956351E-4]:5.66683524912E-1,(19[&rate=5.479561571956351E-4]:5.028138477803E-1,13[&rate=5.479561571956351E-4]:4.644576833966E-1)[&rate=5.479561571956351E-4]:1.844176223372E-1)[&rate=5.479561571956351E-4]:6.423937140695E-2,((109[&rate=5.479561571956351E-4]:2.660938656936E-1,114[&rate=5.479561571956351E-4]:1.866418108991E-1)[&rate=5.479561571956351E-4]:2.095083033076E-1,(108[&rate=5.479561571956351E-4]:4.324893922796E-1,107[&rate=5.479561571956351E-4]:4.35229118307E-1)[&rate=5.479561571956351E-4]:2.119496850255E-2)[&rate=5.479561571956351E-4]:2.347727821122E-1)[&rate=5.479561571956351E-4]:7.147199205408E-2,((116[&rate=5.479561571956351E-4]:5.492804424493E-1,(139[&rate=5.479561571956351E-4]:6.641839812177E-1,(106[&rate=5.479561571956351E-4]:4.605455131936E-1,(111[&rate=5.479561571956351E-4]:1.470875072804E-1,104[&rate=5.479561571956351E-4]:1.30649151116E-1)[&rate=5.479561571956351E-4]:3.298963620776E-1)[&rate=5.479561571956351E-4]:1.185764610632E-2)[&rate=5.479561571956351E-4]:1.371512557522E-1)[&rate=5.479561571956351E-4]:9.554378448045E-2,(148[&rate=5.479561571956351E-4]:3.02779440908E-1,143[&rate=5.479561571956351E-4]:3.000397148807E-1)[&rate=5.479561571956351E-4]:3.804009504054E-1)[&rate=5.479561571956351E-4]:5.757066144328E-2)[&rate=5.479561571956351E-4]:2.09619726249E-1,(((112[&rate=5.479561571956351E-4]:6.889730815698E-1,113[&rate=5.479561571956351E-4]:6.889730815698E-1)[&rate=5.479561571956351E-4]:2.239513441318E-2,(((30[&rate=5.479561571956351E-4]:3.919198094492E-1,4[&rate=5.479561571956351E-4]:2.193170697232E-1)[&rate=5.479561571956351E-4]:1.565114674841E-2,14[&rate=5.479561571956351E-4]:2.925024630468E-1)[&rate=5.479561571956351E-4]:2.970002071722E-1,(117[&rate=5.479561571956351E-4]:4.623318212302E-1,9[&rate=5.479561571956351E-4]:4.513729171205E-1)[&rate=5.479561571956351E-4]:1.299105750164E-1)[&rate=5.479561571956351E-4]:1.21865545764E-1)[&rate=5.479561571956351E-4]:7.623944713455E-2,(105[&rate=5.479561571956351E-4]:3.787975954359E-1,110[&rate=5.479561571956351E-4]:4.007154036549E-1)[&rate=5.479561571956351E-4]:3.814128074079E-1)[&rate=5.479561571956351E-4]:2.065987323263E-1)[&rate=5.479561571956351E-4]:1.980117499327E-1,(((144[&rate=5.479561571956351E-4]:4.01357754844E-1,141[&rate=5.479561571956351E-4]:4.040974808713E-1)[&rate=5.479561571956351E-4]:1.531998307296E-1,145[&rate=5.479561571956351E-4]:5.600370376286E-1)[&rate=5.479561571956351E-4]:2.456166144093E-1,142[&rate=5.479561571956351E-4]:8.056536520379E-1)[&rate=5.479561571956351E-4]:5.591672330649E-1)[&rate=5.479561571956351E-4]:2.158337201042E-1,(((24[&rate=5.479561571956351E-4]:8.67232825338E-1,(1[&rate=5.479561571956351E-4]:3.959763380555E-2,(28[&rate=5.479561571956351E-4]:7.124679564452E-1,(21[&rate=5.479561571956351E-4]:5.683735026801E-1,17[&rate=5.479561571956351E-4]:5.382365163787E-1)[&rate=5.479561571956351E-4]:1.194369195187E-1)[&rate=5.479561571956351E-4]:1.134310472233E-1)[&rate=5.479561571956351E-4]:4.681327372423E-2)[&rate=5.479561571956351E-4]:3.673809848439E-1,102[&rate=5.479561571956351E-4]:7.296997456552E-2)[&rate=5.479561571956351E-4]:6.36238131087E-2,((140[&rate=5.479561571956351E-4]:4.130377594861E-1,11[&rate=5.479561571956351E-4]:4.322158416779E-1)[&rate=5.479561571956351E-4]:3.110485333569E-1,(23[&rate=5.479561571956351E-4]:6.046860277005E-1,(20[&rate=5.479561571956351E-4]:1.996880998352E-1,25[&rate=5.479561571956351E-4]:2.188661820269E-1)[&rate=5.479561571956351E-4]:3.967787497832E-1)[&rate=5.479561571956351E-4]:2.235098541835E-1)[&rate=5.479561571956351E-4]:4.590828372969E-1)[&rate=5.479561571956351E-4]:1.974854750669E-1)[&rate=5.479561571956351E-4]:9.620737513001E-2,(((85[&rate=5.479561571956351E-4]:2.003355857904E-2,86[&rate=5.479561571956351E-4]:2.003355857904E-2)[&rate=5.479561571956351E-4]:3.173297910773E-2,83[&rate=5.479561571956351E-4]:5.176653768677E-2)[&rate=5.479561571956351E-4]:8.501778713323E-2,(((89[&rate=5.479561571956351E-4]:5.948242476322E-2,88[&rate=5.479561571956351E-4]:4.578379462621E-2)[&rate=5.479561571956351E-4]:6.545181275555E-2,((93[&rate=5.479561571956351E-4]:1.523899994986E-2,84[&rate=5.479561571956351E-4]:1.540369812849E-3)[&rate=5.479561571956351E-4]:7.621441250498E-2,(92[&rate=5.479561571956351E-4]:4.717109732038E-2,(91[&rate=5.479561571956351E-4]:1.767738165924E-2,90[&rate=5.479561571956351E-4]:1.767738165924E-2)[&rate=5.479561571956351E-4]:2.949371566113E-2)[&rate=5.479561571956351E-4]:4.428231513447E-2)[&rate=5.479561571956351E-4]:3.348082506393E-2)[&rate=5.479561571956351E-4]:1.19432860835E-2,87[&rate=5.479561571956351E-4]:1.231788934653E-1)[&rate=5.479561571956351E-4]:1.360543135475E-2)[&rate=5.479561571956351E-4]:1.830488614421E0)[&rate=5.479561571956351E-4]:2.134000626175E-2)[&rate=5.479561571956351E-4]:8.013815998661E-1,101[&rate=5.479561571956351E-4]:1.247528791944E0)[&rate=5.479561571956351E-4]:1.66695437931E-1,97[&rate=5.479561571956351E-4]:3.700218195151E-1)[&rate=5.479561571956351E-4]:4.003534030289E-2)[&rate=5.479561571956351E-4]:1.611590335073E-2,39[&rate=5.479561571956351E-4]:4.972113145349E-1)[&rate=5.479561571956351E-4]:3.346615761642E-2,146[&rate=5.479561571956351E-4]:6.508960513862E-1)[&rate=5.479561571956351E-4]:2.113174369919E-1)[&rate=5.479561571956351E-4]:1.666659468605E-2)[&rate=5.479561571956351E-4]:1.892340595684E-4)[&rate=5.479561571956351E-4]:3.529517354982E-1)[&rate=5.479561571956351E-4]:2.383586222583E-1)[&rate=5.479561571956351E-4]:2.702201238225E-1)[&rate=5.479561571956351E-4]:3.588466808688E-2)[&rate=5.479561571956351E-4]:1.889700608297E-2);
tree STATE_11610000 [&joint=-20993.20839383605,lnP=-20993.20839383605] = [&R] ((33[&rate=5.104210119772606E-4]:7.410377511114E-2,(((((122[&rate=5.104210119772606E-4]:1.533715527761E-1,124[&rate=5.104210119772606E-4]:1.506393123389E-1)[&rate=5.104210119772606E-4]:4.566370357452E-2,123[&rate=5.104210119772606E-4]:1.990352563506E-1)[&rate=5.104210119772606E-4]:4.968648838749E-1,67[&rate=5.104210119772606E-4]:1.946275898848E-1)[&rate=5.104210119772606E-4]:4.550757465653E-1,((119[&rate=5.104210119772606E-4]:1.745685825594E0,(126[&rate=5.104210119772606E-4]:8.250287232204E-1,(120[&rate=5.104210119772606E-4]:9.340344268215E-1,((138[&rate=5.104210119772606E-4]:1.776527043768E-1,136[&rate=5.104210119772606E-4]:4.614585506162E-2)[&rate=5.104210119772606E-4]:3.132612581684E-1,135[&rate=5.104210119772606E-4]:2.909139625452E-1)[&rate=5.104210119772606E-4]:3.910656697558E-1)[&rate=5.104210119772606E-4]:5.808064080838E-1)[&rate=5.104210119772606E-4]:1.349545797298E-1)[&rate=5.104210119772606E-4]:7.752015745206E-1,66[&rate=5.104210119772606E-4]:4.880106877858E-1)[&rate=5.104210119772606E-4]:1.616926486643E-1)[&rate=5.104210119772606E-4]:3.008528846452E-1,((((68[&rate=5.104210119772606E-4]:5.264005662362E-1,(57[&rate=5.104210119772606E-4]:5.072977514486E-1,(((59[&rate=5.104210119772606E-4]:2.051054018977E-1,37[&rate=5.104210119772606E-4]:2.433567680179E-1)[&rate=5.104210119772606E-4]:1.349825135896E-1,(58[&rate=5.104210119772606E-4]:3.391007230164E-1,54[&rate=5.104210119772606E-4]:2.817236738361E-1)[&rate=5.104210119772606E-4]:2.011287553098E-2)[&rate=5.104210119772606E-4]:8.626997925603E-2,(55[&rate=5.104210119772606E-4]:4.022422896454E-1,56[&rate=5.104210119772606E-4]:4.022422896454E-1)[&rate=5.104210119772606E-4]:1.591888378632E-2)[&rate=5.104210119772606E-4]:7.820761626821E-2)[&rate=5.104210119772606E-4]:7.101538309367E-2)[&rate=5.104210119772606E-4]:8.080415029535E-1,(125[&rate=5.104210119772606E-4]:1.288338796485E0,((((52[&rate=5.104210119772606E-4]:5.364896225228E-1,(((12[&rate=5.104210119772606E-4]:2.2664710571E-1,5[&rate=5.104210119772606E-4]:1.882909413266E-1)[&rate=5.104210119772606E-4]:1.332481223017E-1,29[&rate=5.104210119772606E-4]:4.667445430802E-1)[&rate=5.104210119772606E-4]:3.5210324553E-1,103[&rate=5.104210119772606E-4]:5.859710762814E-1)[&rate=5.104210119772606E-4]:1.614812280802E0)[&rate=5.104210119772606E-4]:9.24393011004E-2,53[&rate=5.104210119772606E-4]:6.207322023118E-1)[&rate=5.104210119772606E-4]:1.459969000694E-1,((((76[&rate=5.104210119772606E-4]:4.557934824809E-1,70[&rate=5.104210119772606E-4]:4.174373180974E-1)[&rate=5.104210119772606E-4]:2.963985085343E-2,74[&rate=5.104210119772606E-4]:4.854333333343E-1)[&rate=5.104210119772606E-4]:1.295706881314E-1,75[&rate=5.104210119772606E-4]:6.150040214657E-1)[&rate=5.104210119772606E-4]:1.512387805375E-2,((80[&rate=5.104210119772606E-4]:1.251561317682E-1,81[&rate=5.104210119772606E-4]:1.251561317682E-1)[&rate=5.104210119772606E-4]:3.225689736069E-1,(((78[&rate=5.104210119772606E-4]:7.120777599926E-2,72[&rate=5.104210119772606E-4]:4.928996777995E-2)[&rate=5.104210119772606E-4]:2.064957197449E-1,(79[&rate=5.104210119772606E-4]:2.478174719427E-1,82[&rate=5.104210119772606E-4]:2.560366500248E-1)[&rate=5.104210119772606E-4]:2.988602380146E-2)[&rate=5.104210119772606E-4]:1.682866740566E-1,(77[&rate=5.104210119772606E-4]:3.189736715234E-1,(73[&rate=5.104210119772606E-4]:2.773204917683E-1,71[&rate=5.104210119772606E-4]:2.088273410835E-1)[&rate=5.104210119772606E-4]:4.713263180978E-2)[&rate=5.104210119772606E-4]:1.626329366335E-1)[&rate=5.104210119772606E-4]:9.954113656604E-3)[&rate=5.104210119772606E-4]:1.330877256513E-1)[&rate=5.104210119772606E-4]:8.830642614738E-1)[&rate=5.104210119772606E-4]:4.708789118487E-2,(133[&rate=5.104210119772606E-4]:5.885240492565E-1,(137[&rate=5.104210119772606E-4]:5.882088956565E-1,134[&rate=5.104210119772606E-4]:5.169760189443E-1)[&rate=5.104210119772606E-4]:4.141104401108E-2)[&rate=5.104210119772606E-4]:1.007372441278E0)[&rate=5.104210119772606E-4]:6.849043165797E-1)[&rate=5.104210119772606E-4]:2.127699393719E-1)[&rate=5.104210119772606E-4]:6.113472697141E-2,(((((121[&rate=5.104210119772606E-4]:1.961238727707E0,127[&rate=5.104210119772606E-4]:2.402334618118E0)[&rate=5.104210119772606E-4]:2.186055104407E-1,35[&rate=5.104210119772606E-4]:5.381684088705E-2)[&rate=5.104210119772606E-4]:1.246868579278E-1,(((128[&rate=5.104210119772606E-4]:1.376534012609E0,(((65[&rate=5.104210119772606E-4]:1.235663946679E-1,(62[&rate=5.104210119772606E-4]:2.722226716658E-1,60[&rate=5.104210119772606E-4]:8.044184974803E-2)[&rate=5.104210119772606E-4]:4.312454491992E-2)[&rate=5.104210119772606E-4]:5.665926664877E-3,64[&rate=5.104210119772606E-4]:2.799172528395E-1)[&rate=5.104210119772606E-4]:1.847914351962E-1,(63[&rate=5.104210119772606E-4]:4.492476197647E-2,61[&rate=5.104210119772606E-4]:8.602065238752E-2)[&rate=5.104210119772606E-4]:4.197839260593E-1)[&rate=5.104210119772606E-4]:1.01045546156E0)[&rate=5.104210119772606E-4]:3.005100689595E-2,((69[&rate=5.104210119772606E-4]:9.237911065201E-1,118[&rate=5.104210119772606E-4]:9.128322024105E-1)[&rate=5.104210119772606E-4]:3.957716661488E-1,(129[&rate=5.104210119772606E-4]:1.689116380268E-1,((131[&rate=5.104210119772606E-4]:7.488708216547E-2,130[&rate=5.104210119772606E-4]:7.214735613812E-2)[&rate=5.104210119772606E-4]:6.14243786357E-2,132[&rate=5.104210119772606E-4]:1.363114608012E-1)[&rate=5.104210119772606E-4]:3.533990325297E-2)[&rate=5.104210119772606E-4]:1.002705929163E0)[&rate=5.104210119772606E-4]:2.377071783434E-1)[&rate=5.104210119772606E-4]:2.670395981038E-1,(((((47[&rate=5.104210119772606E-4]:3.70031716157E-1,44[&rate=5.104210119772606E-4]:3.645672352828E-1)[&rate=5.104210119772606E-4]:8.303677829828E-2,51[&rate=5.104210119772606E-4]:4.257460900838E-1)[&rate=5.104210119772606E-4]:6.20701401518E-2,(49[&rate=5.104210119772606E-4]:3.846812214631E-1,50[&rate=5.104210119772606E-4]:3.846812214631E-1)[&rate=5.104210119772606E-4]:9.767052789828E-2)[&rate=5.104210119772606E-4]:1.253758832177E-1,((46[&rate=5.104210119772606E-4]:4.764641172044E-1,(41[&rate=5.104210119772606E-4]:4.03109319008E-1,(42[&rate=5.104210119772606E-4]:3.132226424922E-1,48[&rate=5.104210119772606E-4]:3.514740086124E-1)[&rate=5.104210119772606E-4]:9.535115739005E-2)[&rate=5.104210119772606E-4]:1.870998945346E-2)[&rate=5.104210119772606E-4]:4.25603344211E-2,43[&rate=5.104210119772606E-4]:5.190244516255E-1)[&rate=5.104210119772606E-4]:1.214900661993E-1)[&rate=5.104210119772606E-4]:1.906566796319E-1,45[&rate=5.104210119772606E-4]:8.229744761453E-1)[&rate=5.104210119772606E-4]:7.725392917258E-2)[&rate=5.104210119772606E-4]:3.364620449331E-2)[&rate=5.104210119772606E-4]:8.695190737328E-2,36[&rate=5.104210119772606E-4]:3.120309486539E-1)[&rate=5.104210119772606E-4]:4.388525132063E-1,(38[&rate=5.104210119772606E-4]:8.906043900178E-1,((40[&rate=5.104210119772606E-4]:5.889658375213E-1,((((95[&rate=5.104210119772606E-4]:3.424646809071E-1,100[&rate=5.104210119772606E-4]:2.577652273551E-1)[&rate=5.104210119772606E-4]:1.625552303717E-1,97[&rate=5.104210119772606E-4]:2.946373976176E-1)[&rate=5.104210119772606E-4]:4.564210021019E-2,98[&rate=5.104210119772606E-4]:5.397330497403E-1)[&rate=5.104210119772606E-4]:9.192238937157E-4,(96[&rate=5.104210119772606E-4]:3.793337958031E-1,99[&rate=5.104210119772606E-4]:4.14852921486E-1)[&rate=5.104210119772606E-4]:1.476572756452E-1)[&rate=5.104210119772606E-4]:1.767288644336E-1)[&rate=5.104210119772606E-4]:6.176457808943E-2,(94[&rate=5.104210119772606E-4]:6.304791361617E-1,(147[&rate=5.104210119772606E-4]:6.063223994513E-1,((146[&rate=5.104210119772606E-4]:5.035722996918E-1,((((3[&rate=5.104210119772606E-4]:6.587572981665E-1,((18[&rate=5.104210119772606E-4]:6.551397147608E-1,(10[&rate=5.104210119772606E-4]:2.935005017742E-1,15[&rate=5.104210119772606E-4]:3.318566661577E-1)[&rate=5.104210119772606E-4]:3.150638705209E-1)[&rate=5.104210119772606E-4]:2.507859244347E-2,6[&rate=5.104210119772606E-4]:6.172046085742E-1)[&rate=5.104210119772606E-4]:9.360748411276E-2)[&rate=5.104210119772606E-4]:4.948930825313E-2,((89[&rate=5.104210119772606E-4]:1.111232184449E-1,88[&rate=5.104210119772606E-4]:9.742458830785E-2)[&rate=5.104210119772606E-4]:6.427117395019E-1,((92[&rate=5.104210119772606E-4]:9.493202166218E-2,(91[&rate=5.104210119772606E-4]:4.957255220137E-2,90[&rate=5.104210119772606E-4]:4.957255220137E-2)[&rate=5.104210119772606E-4]:4.535946946082E-2)[&rate=5.104210119772606E-4]:2.031120903148E-1,(((85[&rate=5.104210119772606E-4]:1.365007834641E-1,(84[&rate=5.104210119772606E-4]:1.633456997304E-2,93[&rate=5.104210119772606E-4]:3.003320011005E-2)[&rate=5.104210119772606E-4]:1.201662134911E-1)[&rate=5.104210119772606E-4]:1.644818628127E-2,(86[&rate=5.104210119772606E-4]:1.120737139115E-1,83[&rate=5.104210119772606E-4]:1.120737139115E-1)[&rate=5.104210119772606E-4]:4.087525583385E-2)[&rate=5.104210119772606E-4]:8.01740861467E-2,87[&rate=5.104210119772606E-4]:2.331230558921E-1)[&rate=5.104210119772606E-4]:5.12224259479E-2)[&rate=5.104210119772606E-4]:4.557908459697E-1)[&rate=5.104210119772606E-4]:5.07836306007E-1)[&rate=5.104210119772606E-4]:8.332473497617E-1,((((((20[&rate=5.104210119772606E-4]:6.170397120113E-1,(25[&rate=5.104210119772606E-4]:5.49101520969E-1,23[&rate=5.104210119772606E-4]:5.381426168594E-1)[&rate=5.104210119772606E-4]:8.711627323401E-2)[&rate=5.104210119772606E-4]:2.69741943536E-1,(11[&rate=5.104210119772606E-4]:6.552716489637E-1,140[&rate=5.104210119772606E-4]:6.36093566772E-1)[&rate=5.104210119772606E-4]:1.547976778164E-1)[&rate=5.104210119772606E-4]:3.225292557453E-1,(24[&rate=5.104210119772606E-4]:1.031690484555E0,(((17[&rate=5.104210119772606E-4]:6.312477220543E-1,21[&rate=5.104210119772606E-4]:6.613847083557E-1)[&rate=5.104210119772606E-4]:1.506672503152E-1,28[&rate=5.104210119772606E-4]:8.367094929174E-1)[&rate=5.104210119772606E-4]:4.754527529107E-2,1[&rate=5.104210119772606E-4]:9.795339834553E-2)[&rate=5.104210119772606E-4]:1.529151684016E-1)[&rate=5.104210119772606E-4]:1.967985089289E-1)[&rate=5.104210119772606E-4]:5.651594395118E-2,102[&rate=5.104210119772606E-4]:1.233611018191E-1)[&rate=5.104210119772606E-4]:1.154062892062E-1,((((116[&rate=5.104210119772606E-4]:6.542537581089E-1,(139[&rate=5.104210119772606E-4]:5.224726065516E-1,((106[&rate=5.104210119772606E-4]:2.399827356813E-1,104[&rate=5.104210119772606E-4]:2.399827356813E-1)[&rate=5.104210119772606E-4]:7.850250443592E-2,111[&rate=5.104210119772606E-4]:3.349235962815E-1)[&rate=5.104210119772606E-4]:1.220654451671E-2)[&rate=5.104210119772606E-4]:3.838359460777E-1)[&rate=5.104210119772606E-4]:1.298808195086E-1,(148[&rate=5.104210119772606E-4]:3.386213262808E-1,143[&rate=5.104210119772606E-4]:3.358816002535E-1)[&rate=5.104210119772606E-4]:4.838694157203E-1)[&rate=5.104210119772606E-4]:1.280689157557E-1,((115[&rate=5.104210119772606E-4]:7.332746686383E-1,(19[&rate=5.104210119772606E-4]:6.759236930156E-1,13[&rate=5.104210119772606E-4]:6.375675286319E-1)[&rate=5.104210119772606E-4]:1.778989208282E-1)[&rate=5.104210119772606E-4]:4.198194277585E-2,(108[&rate=5.104210119772606E-4]:7.435656058537E-1,(107[&rate=5.104210119772606E-4]:5.799761763288E-1,(109[&rate=5.104210119772606E-4]:5.926239282307E-1,114[&rate=5.104210119772606E-4]:5.131718734362E-1)[&rate=5.104210119772606E-4]:6.530330289825E-3)[&rate=5.104210119772606E-4]:1.663291555522E-1)[&rate=5.104210119772606E-4]:8.922525213586E-2)[&rate=5.104210119772606E-4]:1.369468819591E-1)[&rate=5.104210119772606E-4]:2.417771430239E-1,(((((113[&rate=5.104210119772606E-4]:6.823150368565E-1,117[&rate=5.104210119772606E-4]:6.850547628841E-1)[&rate=5.104210119772606E-4]:7.574996552564E-3,9[&rate=5.104210119772606E-4]:6.81670855327E-1)[&rate=5.104210119772606E-4]:1.937240892371E-2,(14[&rate=5.104210119772606E-4]:2.931108155289E-1,(30[&rate=5.104210119772606E-4]:1.812482741753E-1,4[&rate=5.104210119772606E-4]:8.645534449262E-3)[&rate=5.104210119772606E-4]:2.269310345045E-1)[&rate=5.104210119772606E-4]:4.161516268039E-1)[&rate=5.104210119772606E-4]:1.805787160424E-2,112[&rate=5.104210119772606E-4]:7.27320313937E-1)[&rate=5.104210119772606E-4]:2.393425995607E-1,(110[&rate=5.104210119772606E-4]:7.289252286604E-1,105[&rate=5.104210119772606E-4]:7.070074204413E-1)[&rate=5.104210119772606E-4]:2.322582327827E-1)[&rate=5.104210119772606E-4]:2.695095037211E-1)[&rate=5.104210119772606E-4]:7.656757654599E-2)[&rate=5.104210119772606E-4]:2.58217732534E-3,(((144[&rate=5.104210119772606E-4]:4.289958369963E-1,145[&rate=5.104210119772606E-4]:4.344752890512E-1)[&rate=5.104210119772606E-4]:7.252970405509E-2,141[&rate=5.104210119772606E-4]:5.042652670787E-1)[&rate=5.104210119772606E-4]:1.397369768453E-1,142[&rate=5.104210119772606E-4]:6.467419699516E-1)[&rate=5.104210119772606E-4]:8.411829408649E-1)[&rate=5.104210119772606E-4]:3.02884113858E-1)[&rate=5.104210119772606E-4]:7.446136822846E-1,101[&rate=5.104210119772606E-4]:1.283367912438E0)[&rate=5.104210119772606E-4]:7.314996701233E-2)[&rate=5.104210119772606E-4]:1.324417036303E-1,(39[&rate=5.104210119772606E-4]:4.753034575178E-1,(16[&rate=5.104210119772606E-4]:2.414597306971E0,(((31[&rate=5.104210119772606E-4]:7.089501467837E-1,(26[&rate=5.104210119772606E-4]:3.965645030654E-1,(7[&rate=5.104210119772606E-4]:2.087472525049E-1,8[&rate=5.104210119772606E-4]:2.087472525049E-1)[&rate=5.104210119772606E-4]:8.096793549193E-2)[&rate=5.104210119772606E-4]:2.685500272799E-1)[&rate=5.104210119772606E-4]:1.46665633606E-2,(22[&rate=5.104210119772606E-4]:4.238083348229E-1,27[&rate=5.104210119772606E-4]:4.402466909872E-1)[&rate=5.104210119772606E-4]:2.450138547734E-1)[&rate=5.104210119772606E-4]:9.586824254982E-2,2[&rate=5.104210119772606E-4]:5.920876924201E-1)[&rate=5.104210119772606E-4]:1.693742491263E0)[&rate=5.104210119772606E-4]:1.461990766646E-1)[&rate=5.104210119772606E-4]:4.049196656941E-2)[&rate=5.104210119772606E-4]:3.314992618376E-2)[&rate=5.104210119772606E-4]:2.688897714773E-2)[&rate=5.104210119772606E-4]:7.489608819199E-2)[&rate=5.104210119772606E-4]:3.081799853362E-1)[&rate=5.104210119772606E-4]:4.160691758921E-1)[&rate=5.104210119772606E-4]:1.435480389944E-1)[&rate=5.104210119772606E-4]:1.73197316902E-2,34[&rate=5.104210119772606E-4]:2.162191448956E-3)[&rate=5.104210119772606E-4]:8.538033101619E-2)[&rate=5.104210119772606E-4]:2.999608810361E-3)[&rate=5.104210119772606E-4]:2.5467921794E-3,32[&rate=5.104210119772606E-4]:7.117111523583E-2);
tree STATE_11700000 [&joint=-20991.69240628512,lnP=-20991.69240628512] = [&R] ((34[&rate=5.849491245989463E-4]:2.048682889306E-2,33[&rate=5.849491245989463E-4]:4.04847272869E-3)[&rate=5.849491245989463E-4]:4.281203147512E-2,(32[&rate=5.849491245989463E-4]:1.637244355109E-2,((((35[&rate=5.849491245989463E-4]:1.482487332246E-1,((45[&rate=5.849491245989463E-4]:5.784674146625E-1,((44[&rate=5.849491245989463E-4]:4.882520668909E-1,(51[&rate=5.849491245989463E-4]:4.231209231849E-1,47[&rate=5.849491245989463E-4]:4.504433275564E-1)[&rate=5.849491245989463E-4]:4.327322020879E-2)[&rate=5.849491245989463E-4]:3.122650310481E-2,(((48[&rate=5.849491245989463E-4]:3.598860477824E-1,(42[&rate=5.849491245989463E-4]:3.173345372435E-1,41[&rate=5.849491245989463E-4]:3.118700563693E-1)[&rate=5.849491245989463E-4]:4.300144418707E-3)[&rate=5.849491245989463E-4]:6.743505740639E-2,(43[&rate=5.849491245989463E-4]:3.289628285464E-1,46[&rate=5.849491245989463E-4]:3.289628285464E-1)[&rate=5.849491245989463E-4]:1.09287238391E-1)[&rate=5.849491245989463E-4]:8.530740673265E-2,(49[&rate=5.849491245989463E-4]:4.159450987475E-1,50[&rate=5.849491245989463E-4]:4.159450987475E-1)[&rate=5.849491245989463E-4]:7.482548967676E-2)[&rate=5.849491245989463E-4]:1.385577199978E-3)[&rate=5.849491245989463E-4]:6.17210851039E-2)[&rate=5.849491245989463E-4]:1.938189647831E-1,(((((62[&rate=5.849491245989463E-4]:3.494984416245E-1,(64[&rate=5.849491245989463E-4]:3.001209966901E-1,60[&rate=5.849491245989463E-4]:1.494360651834E-1)[&rate=5.849491245989463E-4]:8.281554523342E-3)[&rate=5.849491245989463E-4]:3.559378120395E-1,65[&rate=5.849491245989463E-4]:5.136554317463E-1)[&rate=5.849491245989463E-4]:1.902567046178E-1,(63[&rate=5.849491245989463E-4]:2.208998528846E-1,61[&rate=5.849491245989463E-4]:2.619957432957E-1)[&rate=5.849491245989463E-4]:6.336972149861E-1)[&rate=5.849491245989463E-4]:6.470442705231E-1,128[&rate=5.849491245989463E-4]:1.403011201408E0)[&rate=5.849491245989463E-4]:2.892134565316E-2,((((131[&rate=5.849491245989463E-4]:2.137786889757E-1,130[&rate=5.849491245989463E-4]:2.110389629483E-1)[&rate=5.849491245989463E-4]:5.047395051314E-2,(129[&rate=5.849491245989463E-4]:2.237354090586E-1,132[&rate=5.849491245989463E-4]:2.264751350859E-1)[&rate=5.849491245989463E-4]:3.777750440287E-2)[&rate=5.849491245989463E-4]:3.179897885478E-1,69[&rate=5.849491245989463E-4]:7.274479074889E-1)[&rate=5.849491245989463E-4]:3.355338858823E-1,118[&rate=5.849491245989463E-4]:1.052022889261E0)[&rate=5.849491245989463E-4]:5.196356851965E-1)[&rate=5.849491245989463E-4]:1.137500446762E-1)[&rate=5.849491245989463E-4]:1.313332647753E-1)[&rate=5.849491245989463E-4]:8.082000781311E-2,(36[&rate=5.849491245989463E-4]:7.83385887382E-2,(127[&rate=5.849491245989463E-4]:2.287041426664E0,121[&rate=5.849491245989463E-4]:1.845945536253E0)[&rate=5.849491245989463E-4]:3.118451072801E-1)[&rate=5.849491245989463E-4]:1.973054947652E-1)[&rate=5.849491245989463E-4]:5.087658438053E-1,(38[&rate=5.849491245989463E-4]:8.348060357977E-1,((16[&rate=5.849491245989463E-4]:2.452233000437E0,147[&rate=5.849491245989463E-4]:4.241171235004E-1)[&rate=5.849491245989463E-4]:2.260841288398E-1,(((99[&rate=5.849491245989463E-4]:6.875158928812E-1,(39[&rate=5.849491245989463E-4]:4.69311612581E-1,(97[&rate=5.849491245989463E-4]:3.871255159105E-1,(95[&rate=5.849491245989463E-4]:4.361128126771E-1,(94[&rate=5.849491245989463E-4]:1.789328225374E-1,100[&rate=5.849491245989463E-4]:1.789328225374E-1)[&rate=5.849491245989463E-4]:1.724805365876E-1)[&rate=5.849491245989463E-4]:1.613952168947E-1)[&rate=5.849491245989463E-4]:1.114784530428E-2)[&rate=5.849491245989463E-4]:6.79310562567E-2)[&rate=5.849491245989463E-4]:2.24869181761E-2,((146[&rate=5.849491245989463E-4]:4.953313717984E-1,(((((((((92[&rate=5.849491245989463E-4]:5.191836506695E-2,(91[&rate=5.849491245989463E-4]:3.137308033217E-2,90[&rate=5.849491245989463E-4]:3.137308033217E-2)[&rate=5.849491245989463E-4]:2.054528473478E-2)[&rate=5.849491245989463E-4]:1.89029847495E-1,87[&rate=5.849491245989463E-4]:2.272495824249E-1)[&rate=5.849491245989463E-4]:1.273105351099E-2,((84[&rate=5.849491245989463E-4]:3.75057195032E-2,85[&rate=5.849491245989463E-4]:3.75057195032E-2)[&rate=5.849491245989463E-4]:1.069234580192E-2,(93[&rate=5.849491245989463E-4]:5.722750450303E-2,86[&rate=5.849491245989463E-4]:4.352887436601E-2)[&rate=5.849491245989463E-4]:4.669190939109E-3)[&rate=5.849491245989463E-4]:1.917825706308E-1)[&rate=5.849491245989463E-4]:2.686594501273E-1,(83[&rate=5.849491245989463E-4]:3.206768141088E-1,(89[&rate=5.849491245989463E-4]:7.160629325113E-2,88[&rate=5.849491245989463E-4]:5.790766311411E-2)[&rate=5.849491245989463E-4]:2.627691509947E-1)[&rate=5.849491245989463E-4]:1.879632719544E-1)[&rate=5.849491245989463E-4]:5.770078639431E-1,((10[&rate=5.849491245989463E-4]:3.009020450774E-1,15[&rate=5.849491245989463E-4]:3.392582094609E-1)[&rate=5.849491245989463E-4]:2.460248805386E-1,(6[&rate=5.849491245989463E-4]:4.204428160552E-1,18[&rate=5.849491245989463E-4]:4.834565146854E-1)[&rate=5.849491245989463E-4]:1.100457533964E-1)[&rate=5.849491245989463E-4]:6.748814767802E-2)[&rate=5.849491245989463E-4]:3.533786696253E-2,3[&rate=5.849491245989463E-4]:5.812597895717E-1)[&rate=5.849491245989463E-4]:7.128187584167E-1,(((((1[&rate=5.849491245989463E-4]:5.401266896928E-2,(28[&rate=5.849491245989463E-4]:7.069244179776E-1,(21[&rate=5.849491245989463E-4]:6.40983142747E-1,17[&rate=5.849491245989463E-4]:6.108461564456E-1)[&rate=5.849491245989463E-4]:4.128374098414E-2)[&rate=5.849491245989463E-4]:1.333896208546E-1)[&rate=5.849491245989463E-4]:6.763992801013E-2,24[&rate=5.849491245989463E-4]:9.024745147876E-1)[&rate=5.849491245989463E-4]:2.418191251146E-1,((11[&rate=5.849491245989463E-4]:4.917450606053E-1,140[&rate=5.849491245989463E-4]:4.725669784136E-1)[&rate=5.849491245989463E-4]:1.012667347759E-1,(23[&rate=5.849491245989463E-4]:5.686905085991E-1,(20[&rate=5.849491245989463E-4]:2.904758558142E-1,25[&rate=5.849491245989463E-4]:3.096539380059E-1)[&rate=5.849491245989463E-4]:2.699954747029E-1)[&rate=5.849491245989463E-4]:1.092527936313E-1)[&rate=5.849491245989463E-4]:4.553914335622E-1)[&rate=5.849491245989463E-4]:5.032645955964E-2,(102[&rate=5.849491245989463E-4]:2.767384036118E-2,((144[&rate=5.849491245989463E-4]:3.064637349551E-1,(145[&rate=5.849491245989463E-4]:1.400355006946E-1,141[&rate=5.849491245989463E-4]:1.37295774667E-1)[&rate=5.849491245989463E-4]:1.719076863155E-1)[&rate=5.849491245989463E-4]:3.344624595537E-1,142[&rate=5.849491245989463E-4]:6.464056465637E-1)[&rate=5.849491245989463E-4]:6.278435362632E-1)[&rate=5.849491245989463E-4]:5.30242348436E-3)[&rate=5.849491245989463E-4]:1.800796950191E-1,(((((148[&rate=5.849491245989463E-4]:1.382927578899E-1,143[&rate=5.849491245989463E-4]:1.355530318625E-1)[&rate=5.849491245989463E-4]:4.669824154886E-1,116[&rate=5.849491245989463E-4]:5.669190089948E-1)[&rate=5.849491245989463E-4]:8.623876370489E-2,(111[&rate=5.849491245989463E-4]:6.152588601813E-1,(106[&rate=5.849491245989463E-4]:5.932919995357E-1,(139[&rate=5.849491245989463E-4]:7.138175402624E-1,104[&rate=5.849491245989463E-4]:5.220367183446E-1)[&rate=5.849491245989463E-4]:7.125528119105E-2)[&rate=5.849491245989463E-4]:5.528504481196E-3)[&rate=5.849491245989463E-4]:1.146112412856E-1)[&rate=5.849491245989463E-4]:3.895829678846E-2,((((108[&rate=5.849491245989463E-4]:4.236233133818E-1,107[&rate=5.849491245989463E-4]:4.263630394091E-1)[&rate=5.849491245989463E-4]:1.648936880184E-1,(114[&rate=5.849491245989463E-4]:4.023228505954E-1,109[&rate=5.849491245989463E-4]:4.817749053899E-1)[&rate=5.849491245989463E-4]:1.286599042293E-1)[&rate=5.849491245989463E-4]:1.112970939608E-1,(19[&rate=5.849491245989463E-4]:5.30275258305E-1,13[&rate=5.849491245989463E-4]:4.919190939213E-1)[&rate=5.849491245989463E-4]:2.325525356861E-1)[&rate=5.849491245989463E-4]:5.191036528317E-3,115[&rate=5.849491245989463E-4]:6.474708853139E-1)[&rate=5.849491245989463E-4]:4.464518417432E-2)[&rate=5.849491245989463E-4]:2.53625113073E-1,((105[&rate=5.849491245989463E-4]:5.45301554253E-1,110[&rate=5.849491245989463E-4]:5.672193624721E-1)[&rate=5.849491245989463E-4]:1.909093248383E-1,(((30[&rate=5.849491245989463E-4]:2.560911915566E-1,4[&rate=5.849491245989463E-4]:8.348845183056E-2)[&rate=5.849491245989463E-4]:3.410897184351E-1,14[&rate=5.849491245989463E-4]:4.821124168409E-1)[&rate=5.849491245989463E-4]:1.290423284801E-1,((117[&rate=5.849491245989463E-4]:5.485353967456E-1,(9[&rate=5.849491245989463E-4]:4.105608587865E-1,112[&rate=5.849491245989463E-4]:4.187800368685E-1)[&rate=5.849491245989463E-4]:1.270156338495E-1)[&rate=5.849491245989463E-4]:1.199653408432E-2,113[&rate=5.849491245989463E-4]:5.577922048023E-1)[&rate=5.849491245989463E-4]:5.336254051869E-2)[&rate=5.849491245989463E-4]:1.524533940441E-1)[&rate=5.849491245989463E-4]:2.643248240179E-1)[&rate=5.849491245989463E-4]:2.590955982212E-1)[&rate=5.849491245989463E-4]:8.376231515115E-2)[&rate=5.849491245989463E-4]:4.469539408637E-1,101[&rate=5.849491245989463E-4]:7.382927628245E-1)[&rate=5.849491245989463E-4]:5.582635754882E-1,(((22[&rate=5.849491245989463E-4]:2.846159941559E-1,27[&rate=5.849491245989463E-4]:3.010543503203E-1)[&rate=5.849491245989463E-4]:3.785767952259E-1,(31[&rate=5.849491245989463E-4]:5.316573593143E-1,(26[&rate=5.849491245989463E-4]:4.707595715884E-1,(7[&rate=5.849491245989463E-4]:1.705196343817E-1,8[&rate=5.849491245989463E-4]:1.705196343817E-1)[&rate=5.849491245989463E-4]:1.933906221381E-1)[&rate=5.849491245989463E-4]:1.706217128748E-2)[&rate=5.849491245989463E-4]:1.863299506156E-1)[&rate=5.849491245989463E-4]:3.861484819597E-1,2[&rate=5.849491245989463E-4]:8.767385316154E-1)[&rate=5.849491245989463E-4]:1.403379450533E0)[&rate=5.849491245989463E-4]:5.172061324459E-2)[&rate=5.849491245989463E-4]:1.212169417617E-1,(40[&rate=5.849491245989463E-4]:4.37921441744E-1,96[&rate=5.849491245989463E-4]:5.526755401046E-1)[&rate=5.849491245989463E-4]:5.840829258124E-2)[&rate=5.849491245989463E-4]:6.33998526886E-2)[&rate=5.849491245989463E-4]:3.279415722529E-3,98[&rate=5.849491245989463E-4]:6.914243032826E-1)[&rate=5.849491245989463E-4]:2.98152004236E-2)[&rate=5.849491245989463E-4]:3.102878435669E-1)[&rate=5.849491245989463E-4]:5.053939955607E-1)[&rate=5.849491245989463E-4]:1.332949040934E-1,(((68[&rate=5.849491245989463E-4]:6.517375653358E-1,(59[&rate=5.849491245989463E-4]:4.464691616519E-1,((56[&rate=5.849491245989463E-4]:2.965967100059E-1,55[&rate=5.849491245989463E-4]:2.965967100059E-1)[&rate=5.849491245989463E-4]:4.656576257497E-2,((54[&rate=5.849491245989463E-4]:1.282485401616E-1,57[&rate=5.849491245989463E-4]:1.692321467189E-1)[&rate=5.849491245989463E-4]:1.759392126454E-1,(58[&rate=5.849491245989463E-4]:2.986236391744E-1,37[&rate=5.849491245989463E-4]:3.177493222345E-1)[&rate=5.849491245989463E-4]:6.294116281288E-2)[&rate=5.849491245989463E-4]:8.920074965309E-3)[&rate=5.849491245989463E-4]:9.510996775939E-2)[&rate=5.849491245989463E-4]:2.544487315529E-1)[&rate=5.849491245989463E-4]:3.360977915715E-1,((((((((12[&rate=5.849491245989463E-4]:1.054800268302E-1,5[&rate=5.849491245989463E-4]:6.712386244679E-2)[&rate=5.849491245989463E-4]:2.851196561276E-1,29[&rate=5.849491245989463E-4]:4.974489980264E-1)[&rate=5.849491245989463E-4]:1.847440985791E-1,103[&rate=5.849491245989463E-4]:4.493163842767E-1)[&rate=5.849491245989463E-4]:1.810460237871E0,52[&rate=5.849491245989463E-4]:5.954828875867E-1)[&rate=5.849491245989463E-4]:4.678150290326E-2,53[&rate=5.849491245989463E-4]:6.340676691786E-1)[&rate=5.849491245989463E-4]:7.157736147187E-2,((133[&rate=5.849491245989463E-4]:4.30777887216E-1,137[&rate=5.849491245989463E-4]:4.71873777627E-1)[&rate=5.849491245989463E-4]:2.193901269841E-1,134[&rate=5.849491245989463E-4]:6.200310278989E-1)[&rate=5.849491245989463E-4]:8.375565134186E-1)[&rate=5.849491245989463E-4]:3.703431707783E-1,((((76[&rate=5.849491245989463E-4]:3.580085476639E-1,70[&rate=5.849491245989463E-4]:3.196523832805E-1)[&rate=5.849491245989463E-4]:4.121108519743E-2,74[&rate=5.849491245989463E-4]:3.992196328614E-1)[&rate=5.849491245989463E-4]:1.69523636316E-1,75[&rate=5.849491245989463E-4]:5.687432691773E-1)[&rate=5.849491245989463E-4]:6.838333708979E-2,((79[&rate=5.849491245989463E-4]:3.250139755685E-1,((82[&rate=5.849491245989463E-4]:2.6766920555E-1,72[&rate=5.849491245989463E-4]:2.375322192486E-1)[&rate=5.849491245989463E-4]:9.284943243412E-3,78[&rate=5.849491245989463E-4]:2.687349707113E-1)[&rate=5.849491245989463E-4]:5.62790048572E-2)[&rate=5.849491245989463E-4]:1.223426137009E-1,((77[&rate=5.849491245989463E-4]:2.474075670691E-1,(80[&rate=5.849491245989463E-4]:2.289062636374E-2,81[&rate=5.849491245989463E-4]:2.289062636374E-2)[&rate=5.849491245989463E-4]:1.80681324267E-1)[&rate=5.849491245989463E-4]:4.840841306494E-2,(71[&rate=5.849491245989463E-4]:7.884574350187E-2,73[&rate=5.849491245989463E-4]:1.473388941867E-1)[&rate=5.849491245989463E-4]:1.53956538002E-1)[&rate=5.849491245989463E-4]:1.871570474915E-1)[&rate=5.849491245989463E-4]:1.486741265869E-1)[&rate=5.849491245989463E-4]:1.185324653774E0)[&rate=5.849491245989463E-4]:2.637029023182E-1,125[&rate=5.849491245989463E-4]:1.129308590086E0)[&rate=5.849491245989463E-4]:2.519343348824E-2)[&rate=5.849491245989463E-4]:3.437623435747E-1,(66[&rate=5.849491245989463E-4]:4.940880051205E-1,((126[&rate=5.849491245989463E-4]:1.024870551803E0,((135[&rate=5.849491245989463E-4]:3.86480984789E-1,(138[&rate=5.849491245989463E-4]:2.861403087297E-1,136[&rate=5.849491245989463E-4]:1.546334594145E-1)[&rate=5.849491245989463E-4]:3.003406760593E-1)[&rate=5.849491245989463E-4]:8.439023997449E-1,(119[&rate=5.849491245989463E-4]:1.122898658017E0,120[&rate=5.849491245989463E-4]:1.027008247058E0)[&rate=5.849491245989463E-4]:4.55429931996E-1)[&rate=5.849491245989463E-4]:2.322444844336E-1)[&rate=5.849491245989463E-4]:3.838086210582E-1,(((123[&rate=5.849491245989463E-4]:2.377436710958E-1,124[&rate=5.849491245989463E-4]:2.350114306587E-1)[&rate=5.849491245989463E-4]:1.536966697938E-1,122[&rate=5.849491245989463E-4]:3.914403408896E-1)[&rate=5.849491245989463E-4]:2.341346092292E-1,67[&rate=5.849491245989463E-4]:1.243023997781E-1)[&rate=5.849491245989463E-4]:3.720258339818E-2)[&rate=5.849491245989463E-4]:3.325830219442E-1)[&rate=5.849491245989463E-4]:2.897890575892E-1)[&rate=5.849491245989463E-4]:8.725242622669E-2)[&rate=5.849491245989463E-4]:3.017446146387E-2)[&rate=5.849491245989463E-4]:2.500860859801E-2);
tree STATE_11790000 [&joint=-20994.71214230007,lnP=-20994.71214230007] = [&R] ((33[&rate=5.58343236497151E-4]:7.070745968133E-2,32[&rate=5.58343236497151E-4]:6.522800762661E-2)[&rate=5.58343236497151E-4]:6.085541950404E-2,(((((68[&rate=5.58343236497151E-4]:6.5222045239E-1,((59[&rate=5.58343236497151E-4]:3.360591055195E-1,((56[&rate=5.58343236497151E-4]:2.701427199213E-1,55[&rate=5.58343236497151E-4]:2.701427199213E-1)[&rate=5.58343236497151E-4]:1.605435862911E-2,(58[&rate=5.58343236497151E-4]:2.397895760977E-1,57[&rate=5.58343236497151E-4]:2.233961334747E-1)[&rate=5.58343236497151E-4]:7.37299068245E-2)[&rate=5.58343236497151E-4]:4.166530565744E-2)[&rate=5.58343236497151E-4]:9.963057683361E-2,(54[&rate=5.58343236497151E-4]:2.405384751849E-1,37[&rate=5.58343236497151E-4]:3.170412074253E-1)[&rate=5.58343236497151E-4]:1.56899841048E-1)[&rate=5.58343236497151E-4]:2.657110979058E-1)[&rate=5.58343236497151E-4]:4.240149780008E-1,(((((133[&rate=5.58343236497151E-4]:4.040891379386E-1,134[&rate=5.58343236497151E-4]:3.739521516374E-1)[&rate=5.58343236497151E-4]:1.429257008934E-1,137[&rate=5.58343236497151E-4]:5.88110729243E-1)[&rate=5.58343236497151E-4]:9.038789903781E-1,(((((12[&rate=5.58343236497151E-4]:1.593966693272E-1,5[&rate=5.58343236497151E-4]:1.210405049437E-1)[&rate=5.58343236497151E-4]:3.056873066512E-1,29[&rate=5.58343236497151E-4]:5.719332910469E-1)[&rate=5.58343236497151E-4]:3.148868590244E-1,103[&rate=5.58343236497151E-4]:6.539434377425E-1)[&rate=5.58343236497151E-4]:1.622937015304E0,52[&rate=5.58343236497151E-4]:6.125867184859E-1)[&rate=5.58343236497151E-4]:4.568684023742E-2,((((76[&rate=5.58343236497151E-4]:3.610932652789E-1,74[&rate=5.58343236497151E-4]:3.610932652789E-1)[&rate=5.58343236497151E-4]:4.822095107365E-3,70[&rate=5.58343236497151E-4]:3.275591960028E-1)[&rate=5.58343236497151E-4]:5.643403080307E-2,75[&rate=5.58343236497151E-4]:4.223493911894E-1)[&rate=5.58343236497151E-4]:3.227609281317E-1,(((80[&rate=5.58343236497151E-4]:1.310413074995E-1,81[&rate=5.58343236497151E-4]:1.310413074995E-1)[&rate=5.58343236497151E-4]:2.307310328703E-1,((82[&rate=5.58343236497151E-4]:2.292290386066E-1,(79[&rate=5.58343236497151E-4]:4.654907949801E-2,71[&rate=5.58343236497151E-4]:1.915181922398E-2)[&rate=5.58343236497151E-4]:1.744607810265E-1)[&rate=5.58343236497151E-4]:3.844841333449E-2,(78[&rate=5.58343236497151E-4]:4.174724734543E-2,72[&rate=5.58343236497151E-4]:1.982943912612E-2)[&rate=5.58343236497151E-4]:2.177110265135E-1)[&rate=5.58343236497151E-4]:1.105332445932E-1)[&rate=5.58343236497151E-4]:2.058556030312E-3,(77[&rate=5.58343236497151E-4]:3.756392775376E-1,73[&rate=5.58343236497151E-4]:3.811187295923E-1)[&rate=5.58343236497151E-4]:3.202723530098E-2)[&rate=5.58343236497151E-4]:3.319643544278E-1)[&rate=5.58343236497151E-4]:6.514295767029E-1)[&rate=5.58343236497151E-4]:1.873749482997E-2)[&rate=5.58343236497151E-4]:3.958935595906E-1,53[&rate=5.58343236497151E-4]:1.064707891832E0)[&rate=5.58343236497151E-4]:3.332519994383E-1,125[&rate=5.58343236497151E-4]:1.18757737761E0)[&rate=5.58343236497151E-4]:5.532471944799E-2)[&rate=5.58343236497151E-4]:7.001545271333E-2,((36[&rate=5.58343236497151E-4]:3.60619138038E-1,(((121[&rate=5.58343236497151E-4]:1.827693262247E0,127[&rate=5.58343236497151E-4]:2.268789152658E0)[&rate=5.58343236497151E-4]:4.405063192993E-1,35[&rate=5.58343236497151E-4]:1.421721842864E-1)[&rate=5.58343236497151E-4]:1.123000619425E-1,(((((60[&rate=5.58343236497151E-4]:3.765192746225E-2,64[&rate=5.58343236497151E-4]:1.88336858969E-1)[&rate=5.58343236497151E-4]:2.29147112393E-1,62[&rate=5.58343236497151E-4]:4.58579861773E-1)[&rate=5.58343236497151E-4]:6.049684314652E-3,65[&rate=5.58343236497151E-4]:2.728487241699E-1)[&rate=5.58343236497151E-4]:5.587338856557E-1,(63[&rate=5.58343236497151E-4]:2.879353637212E-1,61[&rate=5.58343236497151E-4]:3.290312541322E-1)[&rate=5.58343236497151E-4]:6.943321776112E-1)[&rate=5.58343236497151E-4]:8.128696081375E-1,(128[&rate=5.58343236497151E-4]:1.667651445919E0,((((132[&rate=5.58343236497151E-4]:2.487087536775E-1,131[&rate=5.58343236497151E-4]:2.487087536775E-1)[&rate=5.58343236497151E-4]:6.65388783493E-2,(129[&rate=5.58343236497151E-4]:2.417405594015E-1,130[&rate=5.58343236497151E-4]:2.417405594015E-1)[&rate=5.58343236497151E-4]:7.076734659796E-2)[&rate=5.58343236497151E-4]:2.83867578759E-1,(69[&rate=5.58343236497151E-4]:7.230299247227E-1,118[&rate=5.58343236497151E-4]:7.12071020613E-1)[&rate=5.58343236497151E-4]:2.129076551537E-2)[&rate=5.58343236497151E-4]:9.124263229421E-1,(((51[&rate=5.58343236497151E-4]:5.65316296793E-1,(46[&rate=5.58343236497151E-4]:4.244068196404E-1,((41[&rate=5.58343236497151E-4]:3.198120897097E-1,(48[&rate=5.58343236497151E-4]:3.211475410559E-1,42[&rate=5.58343236497151E-4]:2.828961749357E-1)[&rate=5.58343236497151E-4]:4.238039564825E-2)[&rate=5.58343236497151E-4]:3.872662779986E-2,43[&rate=5.58343236497151E-4]:4.131835262525E-1)[&rate=5.58343236497151E-4]:1.12232933879E-2)[&rate=5.58343236497151E-4]:1.682318815241E-1)[&rate=5.58343236497151E-4]:2.985444100181E-2,((44[&rate=5.58343236497151E-4]:4.486934637636E-1,47[&rate=5.58343236497151E-4]:4.541579446378E-1)[&rate=5.58343236497151E-4]:1.673282906827E-1,(50[&rate=5.58343236497151E-4]:3.450116507263E-1,49[&rate=5.58343236497151E-4]:3.450116507263E-1)[&rate=5.58343236497151E-4]:2.436876993484E-1)[&rate=5.58343236497151E-4]:1.006906845834E-3)[&rate=5.58343236497151E-4]:3.051007010852E-2,45[&rate=5.58343236497151E-4]:6.448064909635E-1)[&rate=5.58343236497151E-4]:8.785937841835E-2)[&rate=5.58343236497151E-4]:1.61589364246E-1)[&rate=5.58343236497151E-4]:2.885556656447E-2)[&rate=5.58343236497151E-4]:8.673235703302E-2)[&rate=5.58343236497151E-4]:5.957154934332E-2)[&rate=5.58343236497151E-4]:2.323581993961E-1,(38[&rate=5.58343236497151E-4]:5.987305387831E-1,(((147[&rate=5.58343236497151E-4]:6.127910658249E-1,(((100[&rate=5.58343236497151E-4]:2.046796923577E-1,94[&rate=5.58343236497151E-4]:2.046796923577E-1)[&rate=5.58343236497151E-4]:2.433725813126E-1,95[&rate=5.58343236497151E-4]:5.327517272224E-1)[&rate=5.58343236497151E-4]:1.551050704902E-1,(((((6[&rate=5.58343236497151E-4]:5.83538920257E-1,((10[&rate=5.58343236497151E-4]:1.391462523285E-1,15[&rate=5.58343236497151E-4]:1.775024167119E-1)[&rate=5.58343236497151E-4]:3.41301447008E-1,(18[&rate=5.58343236497151E-4]:5.004721834322E-1,3[&rate=5.58343236497151E-4]:3.854036902816E-1)[&rate=5.58343236497151E-4]:2.655085837009E-2)[&rate=5.58343236497151E-4]:1.195295770849E-1)[&rate=5.58343236497151E-4]:5.332897548502E-1,((87[&rate=5.58343236497151E-4]:2.752553838813E-1,(83[&rate=5.58343236497151E-4]:2.070442532069E-1,(89[&rate=5.58343236497151E-4]:6.621738605945E-2,88[&rate=5.58343236497151E-4]:5.251875592243E-2)[&rate=5.58343236497151E-4]:1.545254972844E-1)[&rate=5.58343236497151E-4]:6.821113067443E-2)[&rate=5.58343236497151E-4]:2.670700282025E-2,((92[&rate=5.58343236497151E-4]:1.279560078183E-1,(91[&rate=5.58343236497151E-4]:2.411272582302E-2,90[&rate=5.58343236497151E-4]:2.411272582302E-2)[&rate=5.58343236497151E-4]:1.038432819953E-1)[&rate=5.58343236497151E-4]:1.19933718142E-1,(((84[&rate=5.58343236497151E-4]:5.429731642692E-2,93[&rate=5.58343236497151E-4]:6.799594656393E-2)[&rate=5.58343236497151E-4]:1.075406317082E-1,86[&rate=5.58343236497151E-4]:1.618379481351E-1)[&rate=5.58343236497151E-4]:1.312730839328E-2,85[&rate=5.58343236497151E-4]:1.749652565284E-1)[&rate=5.58343236497151E-4]:5.922583929487E-2)[&rate=5.58343236497151E-4]:6.777129087828E-2)[&rate=5.58343236497151E-4]:1.302537521282E0)[&rate=5.58343236497151E-4]:1.01531887362E-1,((((((14[&rate=5.58343236497151E-4]:4.618871832335E-1,(30[&rate=5.58343236497151E-4]:4.841682920825E-1,4[&rate=5.58343236497151E-4]:3.115655523565E-1)[&rate=5.58343236497151E-4]:9.278738430176E-2)[&rate=5.58343236497151E-4]:3.828460305012E-2,(9[&rate=5.58343236497151E-4]:4.496521038985E-1,112[&rate=5.58343236497151E-4]:4.578712819805E-1)[&rate=5.58343236497151E-4]:4.230050430305E-2)[&rate=5.58343236497151E-4]:7.956517722111E-2,((105[&rate=5.58343236497151E-4]:4.727635396221E-1,(110[&rate=5.58343236497151E-4]:4.855449994621E-1,113[&rate=5.58343236497151E-4]:4.910244515168E-1)[&rate=5.58343236497151E-4]:9.136348379035E-3)[&rate=5.58343236497151E-4]:1.722843909405E-2,117[&rate=5.58343236497151E-4]:5.201289650175E-1)[&rate=5.58343236497151E-4]:6.234772451477E-2)[&rate=5.58343236497151E-4]:3.738951834783E-1,(((148[&rate=5.58343236497151E-4]:2.770204273748E-1,143[&rate=5.58343236497151E-4]:2.742807013475E-1)[&rate=5.58343236497151E-4]:4.305257370106E-1,((106[&rate=5.58343236497151E-4]:5.195391875055E-1,(104[&rate=5.58343236497151E-4]:1.951917946706E-1,(139[&rate=5.58343236497151E-4]:3.18773719851E-1,111[&rate=5.58343236497151E-4]:1.434312540977E-1)[&rate=5.58343236497151E-4]:6.819889673732E-2)[&rate=5.58343236497151E-4]:3.243473928349E-1)[&rate=5.58343236497151E-4]:5.220904989581E-2,116[&rate=5.58343236497151E-4]:5.114742647985E-1)[&rate=5.58343236497151E-4]:1.577157352032E-1)[&rate=5.58343236497151E-4]:6.569391465485E-2,((115[&rate=5.58343236497151E-4]:5.682598012374E-1,((109[&rate=5.58343236497151E-4]:4.689373000897E-1,114[&rate=5.58343236497151E-4]:3.894852452952E-1)[&rate=5.58343236497151E-4]:8.49534774899E-2,(107[&rate=5.58343236497151E-4]:4.319565009116E-1,108[&rate=5.58343236497151E-4]:4.292167748843E-1)[&rate=5.58343236497151E-4]:1.027561944763E-1)[&rate=5.58343236497151E-4]:9.38210784523E-2)[&rate=5.58343236497151E-4]:4.09332827167E-2,(19[&rate=5.58343236497151E-4]:6.791203816766E-1,13[&rate=5.58343236497151E-4]:6.407642172929E-1)[&rate=5.58343236497151E-4]:5.062064748304E-2)[&rate=5.58343236497151E-4]:1.256908307025E-1)[&rate=5.58343236497151E-4]:1.365564515046E-1)[&rate=5.58343236497151E-4]:1.908564785877E-1,(((((23[&rate=5.58343236497151E-4]:5.635101872911E-1,20[&rate=5.58343236497151E-4]:5.552910092091E-1)[&rate=5.58343236497151E-4]:1.103761963834E-1,25[&rate=5.58343236497151E-4]:6.848452877842E-1)[&rate=5.58343236497151E-4]:2.726148169098E-2,(11[&rate=5.58343236497151E-4]:4.513858442997E-1,140[&rate=5.58343236497151E-4]:4.322077621079E-1)[&rate=5.58343236497151E-4]:1.648305142166E-1)[&rate=5.58343236497151E-4]:4.802805644181E-1,102[&rate=5.58343236497151E-4]:3.074349827688E-2)[&rate=5.58343236497151E-4]:6.89475868066E-3,(24[&rate=5.58343236497151E-4]:9.150331097699E-1,(1[&rate=5.58343236497151E-4]:1.092423911406E-1,(17[&rate=5.58343236497151E-4]:6.871679121226E-1,(28[&rate=5.58343236497151E-4]:7.154886659482E-1,21[&rate=5.58343236497151E-4]:6.908311317018E-1)[&rate=5.58343236497151E-4]:2.647376672217E-2)[&rate=5.58343236497151E-4]:1.535813283332E-1)[&rate=5.58343236497151E-4]:2.496880082102E-2)[&rate=5.58343236497151E-4]:2.84248982804E-1)[&rate=5.58343236497151E-4]:3.287776587366E-2)[&rate=5.58343236497151E-4]:4.519864353374E-2,(((144[&rate=5.58343236497151E-4]:1.898630051922E-1,145[&rate=5.58343236497151E-4]:1.953424572471E-1)[&rate=5.58343236497151E-4]:5.029690749228E-3,141[&rate=5.58343236497151E-4]:1.976324219688E-1)[&rate=5.58343236497151E-4]:4.516826606473E-1,142[&rate=5.58343236497151E-4]:6.520548086437E-1)[&rate=5.58343236497151E-4]:7.102352001871E-1)[&rate=5.58343236497151E-4]:5.33308276111E-2)[&rate=5.58343236497151E-4]:3.678378201107E-1,101[&rate=5.58343236497151E-4]:5.314038620318E-1)[&rate=5.58343236497151E-4]:9.358728312768E-1,((98[&rate=5.58343236497151E-4]:4.976644728867E-1,(99[&rate=5.58343236497151E-4]:3.310309496388E-1,96[&rate=5.58343236497151E-4]:2.95511823956E-1)[&rate=5.58343236497151E-4]:1.884914467451E-1)[&rate=5.58343236497151E-4]:1.194037078263E-1,97[&rate=5.58343236497151E-4]:4.176146288005E-1)[&rate=5.58343236497151E-4]:5.459654148099E-3)[&rate=5.58343236497151E-4]:5.440000110272E-2)[&rate=5.58343236497151E-4]:6.901481227031E-3)[&rate=5.58343236497151E-4]:3.017210297894E-3,(((31[&rate=5.58343236497151E-4]:7.697333990851E-1,(26[&rate=5.58343236497151E-4]:6.35190548191E-1,(7[&rate=5.58343236497151E-4]:1.997473720833E-1,8[&rate=5.58343236497151E-4]:1.997473720833E-1)[&rate=5.58343236497151E-4]:3.285938610392E-1)[&rate=5.58343236497151E-4]:9.070723445572E-2)[&rate=5.58343236497151E-4]:6.163874706036E-2,(22[&rate=5.58343236497151E-4]:4.898442364127E-1,27[&rate=5.58343236497151E-4]:5.062825925771E-1)[&rate=5.58343236497151E-4]:2.867333891848E-1)[&rate=5.58343236497151E-4]:1.312439725044E-1,2[&rate=5.58343236497151E-4]:7.352188583758E-1)[&rate=5.58343236497151E-4]:1.779938171396E0)[&rate=5.58343236497151E-4]:6.271216370659E-3,((16[&rate=5.58343236497151E-4]:2.582004852217E0,39[&rate=5.58343236497151E-4]:4.965119261002E-1)[&rate=5.58343236497151E-4]:6.23765096759E-2,(40[&rate=5.58343236497151E-4]:5.310715060603E-1,146[&rate=5.58343236497151E-4]:6.512900852952E-1)[&rate=5.58343236497151E-4]:2.781692971582E-2)[&rate=5.58343236497151E-4]:5.814007537007E-3)[&rate=5.58343236497151E-4]:1.023341063991E-1)[&rate=5.58343236497151E-4]:5.500369027007E-1)[&rate=5.58343236497151E-4]:5.212825036353E-2)[&rate=5.58343236497151E-4]:3.4100008371E-1,34[&rate=5.58343236497151E-4]:7.65166304118E-2)[&rate=5.58343236497151E-4]:9.859723278746E-3,(((122[&rate=5.58343236497151E-4]:3.755469173135E-1,(124[&rate=5.58343236497151E-4]:2.237073500016E-1,123[&rate=5.58343236497151E-4]:2.264395904387E-1)[&rate=5.58343236497151E-4]:1.491073268748E-1)[&rate=5.58343236497151E-4]:4.005029585796E-1,67[&rate=5.58343236497151E-4]:2.747773255524E-1)[&rate=5.58343236497151E-4]:2.179112196091E-1,(((126[&rate=5.58343236497151E-4]:9.311295538758E-1,120[&rate=5.58343236497151E-4]:1.620941665561E0)[&rate=5.58343236497151E-4]:2.547943259212E-1,119[&rate=5.58343236497151E-4]:1.971626402441E0)[&rate=5.58343236497151E-4]:1.819829676589E-1,(66[&rate=5.58343236497151E-4]:1.042717225043E-1,(135[&rate=5.58343236497151E-4]:4.390453767469E-1,(138[&rate=5.58343236497151E-4]:2.466149225929E-1,136[&rate=5.58343236497151E-4]:1.151080732777E-1)[&rate=5.58343236497151E-4]:3.924304541541E-1)[&rate=5.58343236497151E-4]:1.350157852607E0)[&rate=5.58343236497151E-4]:1.646093526657E-2)[&rate=5.58343236497151E-4]:3.719558873906E-1)[&rate=5.58343236497151E-4]:4.567015071591E-1)[&rate=5.58343236497151E-4]:6.162488165919E-2);
tree STATE_11880000 [&joint=-20978.18274010546,lnP=-20978.18274010546] = [&R] (33[&rate=5.833226224850526E-4]:1.136809544524E-1,(32[&rate=5.833226224850526E-4]:3.053487918522E-2,((((66[&rate=5.833226224850526E-4]:2.094805330327E-1,(((119[&rate=5.833226224850526E-4]:1.173979809952E0,(135[&rate=5.833226224850526E-4]:4.611666566986E-1,(138[&rate=5.833226224850526E-4]:2.455895695415E-1,136[&rate=5.833226224850526E-4]:1.140827202263E-1)[&rate=5.833226224850526E-4]:4.155770871571E-1)[&rate=5.833226224850526E-4]:3.648679477739E-1)[&rate=5.833226224850526E-4]:1.563079173727E-1,120[&rate=5.833226224850526E-4]:1.234397316366E0)[&rate=5.833226224850526E-4]:8.205833853367E-1,126[&rate=5.833226224850526E-4]:1.365168590018E0)[&rate=5.833226224850526E-4]:9.148613270013E-2)[&rate=5.833226224850526E-4]:5.221107833976E-2,((122[&rate=5.833226224850526E-4]:2.404493470548E-1,(123[&rate=5.833226224850526E-4]:4.689989553977E-2,124[&rate=5.833226224850526E-4]:4.416765510264E-2)[&rate=5.833226224850526E-4]:1.93549451515E-1)[&rate=5.833226224850526E-4]:4.440364099756E-1,67[&rate=5.833226224850526E-4]:1.832132066897E-1)[&rate=5.833226224850526E-4]:7.847840468273E-2)[&rate=5.833226224850526E-4]:2.666236610133E-1,(((68[&rate=5.833226224850526E-4]:5.108798223334E-1,((((37[&rate=5.833226224850526E-4]:3.559848598283E-1,59[&rate=5.833226224850526E-4]:3.17733493708E-1)[&rate=5.833226224850526E-4]:4.983442101089E-2,(54[&rate=5.833226224850526E-4]:3.20089909015E-1,58[&rate=5.833226224850526E-4]:3.774669581953E-1)[&rate=5.833226224850526E-4]:9.226639583745E-3)[&rate=5.833226224850526E-4]:4.075506022256E-2,(56[&rate=5.833226224850526E-4]:3.507774139148E-1,55[&rate=5.833226224850526E-4]:3.507774139148E-1)[&rate=5.833226224850526E-4]:4.934883971509E-2)[&rate=5.833226224850526E-4]:7.170802075078E-2,57[&rate=5.833226224850526E-4]:4.827632361294E-1)[&rate=5.833226224850526E-4]:8.002915451008E-2)[&rate=5.833226224850526E-4]:3.979026776716E-1,((53[&rate=5.833226224850526E-4]:7.694998341155E-1,(((133[&rate=5.833226224850526E-4]:2.221582212081E-1,137[&rate=5.833226224850526E-4]:2.632541116192E-1)[&rate=5.833226224850526E-4]:1.758486295784E-1,134[&rate=5.833226224850526E-4]:3.678698644853E-1)[&rate=5.833226224850526E-4]:1.09677883705E0,(((75[&rate=5.833226224850526E-4]:4.86134542419E-1,(70[&rate=5.833226224850526E-4]:3.672234535393E-1,(74[&rate=5.833226224850526E-4]:3.88757858854E-1,76[&rate=5.833226224850526E-4]:3.88757858854E-1)[&rate=5.833226224850526E-4]:1.682175906873E-2)[&rate=5.833226224850526E-4]:8.055492449629E-2)[&rate=5.833226224850526E-4]:2.015555661991E-1,((77[&rate=5.833226224850526E-4]:5.270297691074E-1,((80[&rate=5.833226224850526E-4]:7.358664168943E-2,81[&rate=5.833226224850526E-4]:7.358664168943E-2)[&rate=5.833226224850526E-4]:3.57245903166E-1,(((82[&rate=5.833226224850526E-4]:3.013557621196E-1,79[&rate=5.833226224850526E-4]:2.931365840376E-1)[&rate=5.833226224850526E-4]:5.185561421842E-2,(78[&rate=5.833226224850526E-4]:5.60921492523E-2,72[&rate=5.833226224850526E-4]:3.417434103299E-2)[&rate=5.833226224850526E-4]:2.889000490037E-1)[&rate=5.833226224850526E-4]:6.249301813693E-3,71[&rate=5.833226224850526E-4]:3.238442397957E-1)[&rate=5.833226224850526E-4]:8.781022286808E-2)[&rate=5.833226224850526E-4]:5.236160781353E-2)[&rate=5.833226224850526E-4]:8.043513827151E-3,73[&rate=5.833226224850526E-4]:5.405527349893E-1)[&rate=5.833226224850526E-4]:1.471373736289E-1)[&rate=5.833226224850526E-4]:7.450996422819E-1,((((12[&rate=5.833226224850526E-4]:1.477503191704E-1,5[&rate=5.833226224850526E-4]:1.093941547869E-1)[&rate=5.833226224850526E-4]:4.562523553972E-1,29[&rate=5.833226224850526E-4]:7.108519896361E-1)[&rate=5.833226224850526E-4]:1.464838110316E-1,103[&rate=5.833226224850526E-4]:6.244590883389E-1)[&rate=5.833226224850526E-4]:1.500595444962E0,52[&rate=5.833226224850526E-4]:4.607607987401E-1)[&rate=5.833226224850526E-4]:2.337626148593E-1)[&rate=5.833226224850526E-4]:2.637949858036E-2)[&rate=5.833226224850526E-4]:5.679364324718E-2)[&rate=5.833226224850526E-4]:1.722859889586E-1,125[&rate=5.833226224850526E-4]:7.314033094129E-1)[&rate=5.833226224850526E-4]:3.440458572588E-1)[&rate=5.833226224850526E-4]:1.157100780439E-1,(((127[&rate=5.833226224850526E-4]:2.742592891928E0,((50[&rate=5.833226224850526E-4]:4.202750259362E-1,49[&rate=5.833226224850526E-4]:4.202750259362E-1)[&rate=5.833226224850526E-4]:2.548389916246E-1,(47[&rate=5.833226224850526E-4]:6.546899142709E-1,(((46[&rate=5.833226224850526E-4]:4.703420952046E-1,43[&rate=5.833226224850526E-4]:4.703420952046E-1)[&rate=5.833226224850526E-4]:3.262855306111E-2,((48[&rate=5.833226224850526E-4]:3.468877589106E-1,42[&rate=5.833226224850526E-4]:3.086363927904E-1)[&rate=5.833226224850526E-4]:6.801155578549E-3,41[&rate=5.833226224850526E-4]:3.099730674947E-1)[&rate=5.833226224850526E-4]:1.38352772028E-1)[&rate=5.833226224850526E-4]:1.269947224461E-1,(51[&rate=5.833226224850526E-4]:5.502822532928E-1,(45[&rate=5.833226224850526E-4]:4.745182637474E-1,44[&rate=5.833226224850526E-4]:4.772505041845E-1)[&rate=5.833226224850526E-4]:9.488967260558E-2)[&rate=5.833226224850526E-4]:5.236071304742E-2)[&rate=5.833226224850526E-4]:2.472454355917E-2)[&rate=5.833226224850526E-4]:5.321098853561E-2)[&rate=5.833226224850526E-4]:2.311363337581E-1)[&rate=5.833226224850526E-4]:2.155404537139E-2,(121[&rate=5.833226224850526E-4]:2.254756961823E0,(((((65[&rate=5.833226224850526E-4]:3.405964447233E-1,(64[&rate=5.833226224850526E-4]:3.791998990445E-1,(60[&rate=5.833226224850526E-4]:1.825853657407E-1,62[&rate=5.833226224850526E-4]:3.743661876584E-1)[&rate=5.833226224850526E-4]:4.592960179712E-2)[&rate=5.833226224850526E-4]:1.120814771855E-1)[&rate=5.833226224850526E-4]:3.334710741073E-1,(63[&rate=5.833226224850526E-4]:4.7920884838E-2,61[&rate=5.833226224850526E-4]:8.901677524904E-2)[&rate=5.833226224850526E-4]:7.768315654994E-1)[&rate=5.833226224850526E-4]:5.414930286861E-1,128[&rate=5.833226224850526E-4]:1.267615342037E0)[&rate=5.833226224850526E-4]:5.815757954791E-2,((118[&rate=5.833226224850526E-4]:6.275746518556E-1,69[&rate=5.833226224850526E-4]:6.385335559652E-1)[&rate=5.833226224850526E-4]:3.465523520817E-1,((131[&rate=5.833226224850526E-4]:1.578902348768E-1,130[&rate=5.833226224850526E-4]:1.551505088494E-1)[&rate=5.833226224850526E-4]:9.078389217678E-2,(132[&rate=5.833226224850526E-4]:1.676555622844E-1,129[&rate=5.833226224850526E-4]:1.649158362571E-1)[&rate=5.833226224850526E-4]:8.101856476911E-2)[&rate=5.833226224850526E-4]:5.912063015412E-1)[&rate=5.833226224850526E-4]:4.913719450451E-1)[&rate=5.833226224850526E-4]:2.498522743413E-1,(35[&rate=5.833226224850526E-4]:3.813871132101E-2,36[&rate=5.833226224850526E-4]:8.471405378677E-2)[&rate=5.833226224850526E-4]:8.719361317716E-3)[&rate=5.833226224850526E-4]:8.187149192353E-2)[&rate=5.833226224850526E-4]:6.829408506601E-2)[&rate=5.833226224850526E-4]:2.060425175604E-1,(38[&rate=5.833226224850526E-4]:7.883679556978E-1,((40[&rate=5.833226224850526E-4]:6.489407194656E-1,(97[&rate=5.833226224850526E-4]:5.535982190038E-1,(((((100[&rate=5.833226224850526E-4]:2.56419255717E-1,94[&rate=5.833226224850526E-4]:2.56419255717E-1)[&rate=5.833226224850526E-4]:2.024075908427E-1,95[&rate=5.833226224850526E-4]:5.435263001118E-1)[&rate=5.833226224850526E-4]:6.688509256765E-2,((96[&rate=5.833226224850526E-4]:5.066159122175E-1,99[&rate=5.833226224850526E-4]:5.421350379004E-1)[&rate=5.833226224850526E-4]:4.992835456863E-2,((((((((110[&rate=5.833226224850526E-4]:5.406791528224E-1,105[&rate=5.833226224850526E-4]:5.187613446033E-1)[&rate=5.833226224850526E-4]:4.486959335906E-1,(((9[&rate=5.833226224850526E-4]:5.600532651936E-1,113[&rate=5.833226224850526E-4]:5.682724432757E-1)[&rate=5.833226224850526E-4]:3.732492690218E-2,(117[&rate=5.833226224850526E-4]:3.052830508249E-1,112[&rate=5.833226224850526E-4]:3.025433247973E-1)[&rate=5.833226224850526E-4]:3.030540453806E-1)[&rate=5.833226224850526E-4]:2.355089187164E-1,((30[&rate=5.833226224850526E-4]:3.050975338781E-1,4[&rate=5.833226224850526E-4]:1.324947941521E-1)[&rate=5.833226224850526E-4]:4.019105066098E-1,14[&rate=5.833226224850526E-4]:5.919395473371E-1)[&rate=5.833226224850526E-4]:2.491667415572E-1)[&rate=5.833226224850526E-4]:1.537482495733E-1)[&rate=5.833226224850526E-4]:4.694435821478E-2,(116[&rate=5.833226224850526E-4]:8.778227864384E-1,(((148[&rate=5.833226224850526E-4]:1.977268709167E-1,143[&rate=5.833226224850526E-4]:1.949871448893E-1)[&rate=5.833226224850526E-4]:5.101088206632E-1,((104[&rate=5.833226224850526E-4]:3.545731391988E-1,106[&rate=5.833226224850526E-4]:3.545731391988E-1)[&rate=5.833226224850526E-4]:4.410394854654E-2,(139[&rate=5.833226224850526E-4]:4.643846152529E-1,111[&rate=5.833226224850526E-4]:2.890421494995E-1)[&rate=5.833226224850526E-4]:1.260732944102E-1)[&rate=5.833226224850526E-4]:3.310764120536E-1)[&rate=5.833226224850526E-4]:8.77008352392E-2,((115[&rate=5.833226224850526E-4]:5.347567736418E-1,(19[&rate=5.833226224850526E-4]:6.018797416029E-1,13[&rate=5.833226224850526E-4]:5.635235772192E-1)[&rate=5.833226224850526E-4]:5.342497724444E-2)[&rate=5.833226224850526E-4]:6.788976657189E-2,(108[&rate=5.833226224850526E-4]:5.559945641265E-1,(107[&rate=5.833226224850526E-4]:2.240593518764E-1,(109[&rate=5.833226224850526E-4]:2.152992668419E-1,114[&rate=5.833226224850526E-4]:1.358472120474E-1)[&rate=5.833226224850526E-4]:2.793816722618E-2)[&rate=5.833226224850526E-4]:3.346749382774E-1)[&rate=5.833226224850526E-4]:1.041862226627E-1)[&rate=5.833226224850526E-4]:1.545338222217E-1)[&rate=5.833226224850526E-4]:1.20642424003E-1)[&rate=5.833226224850526E-4]:8.17843294222E-2)[&rate=5.833226224850526E-4]:1.441771609894E-1,(((((25[&rate=5.833226224850526E-4]:4.367862944055E-1,20[&rate=5.833226224850526E-4]:4.176082122138E-1)[&rate=5.833226224850526E-4]:3.287608261952E-1,23[&rate=5.833226224850526E-4]:7.54588216491E-1)[&rate=5.833226224850526E-4]:8.190807874246E-2,(140[&rate=5.833226224850526E-4]:5.360544262036E-1,11[&rate=5.833226224850526E-4]:5.552325083954E-1)[&rate=5.833226224850526E-4]:1.963322799889E-1)[&rate=5.833226224850526E-4]:3.638741333624E-1,102[&rate=5.833226224850526E-4]:4.968549708923E-2)[&rate=5.833226224850526E-4]:3.944455332004E-2,((1[&rate=5.833226224850526E-4]:1.624559468951E-2,(28[&rate=5.833226224850526E-4]:7.021006577958E-1,21[&rate=5.833226224850526E-4]:6.774431235494E-1)[&rate=5.833226224850526E-4]:1.004463067566E-1)[&rate=5.833226224850526E-4]:1.995885385441E-1,(17[&rate=5.833226224850526E-4]:5.843054962502E-1,24[&rate=5.833226224850526E-4]:6.336205647434E-1)[&rate=5.833226224850526E-4]:3.630354862985E-1)[&rate=5.833226224850526E-4]:2.541178349838E-1)[&rate=5.833226224850526E-4]:2.287340452302E-2)[&rate=5.833226224850526E-4]:1.720731637685E-1,((141[&rate=5.833226224850526E-4]:3.329217497715E-1,(145[&rate=5.833226224850526E-4]:3.204455506341E-1,144[&rate=5.833226224850526E-4]:3.149660985791E-1)[&rate=5.833226224850526E-4]:1.521592516496E-2)[&rate=5.833226224850526E-4]:1.033541582142E-1,142[&rate=5.833226224850526E-4]:4.390156340133E-1)[&rate=5.833226224850526E-4]:1.091636327153E0)[&rate=5.833226224850526E-4]:3.398293142509E-2,((18[&rate=5.833226224850526E-4]:5.870818075267E-1,3[&rate=5.833226224850526E-4]:4.720133143761E-1)[&rate=5.833226224850526E-4]:3.413043816931E-1,(((10[&rate=5.833226224850526E-4]:2.596601161753E-1,15[&rate=5.833226224850526E-4]:2.980162805588E-1)[&rate=5.833226224850526E-4]:2.768215153431E-1,6[&rate=5.833226224850526E-4]:5.20043275354E-1)[&rate=5.833226224850526E-4]:1.346472880847E-1,((((85[&rate=5.833226224850526E-4]:2.27711311858E-2,83[&rate=5.833226224850526E-4]:2.27711311858E-2)[&rate=5.833226224850526E-4]:1.970185791842E-1,(89[&rate=5.833226224850526E-4]:8.014161443876E-2,88[&rate=5.833226224850526E-4]:6.644298430175E-2)[&rate=5.833226224850526E-4]:1.533467260683E-1)[&rate=5.833226224850526E-4]:9.561574404278E-3,87[&rate=5.833226224850526E-4]:2.293512847743E-1)[&rate=5.833226224850526E-4]:1.298586729192E-1,((92[&rate=5.833226224850526E-4]:2.902810697455E-2,(91[&rate=5.833226224850526E-4]:1.000792935253E-2,90[&rate=5.833226224850526E-4]:1.000792935253E-2)[&rate=5.833226224850526E-4]:1.902017762202E-2)[&rate=5.833226224850526E-4]:1.205893702677E-1,(86[&rate=5.833226224850526E-4]:6.031925305655E-2,(84[&rate=5.833226224850526E-4]:3.89572879244E-2,93[&rate=5.833226224850526E-4]:5.265591806142E-2)[&rate=5.833226224850526E-4]:2.136196513215E-2)[&rate=5.833226224850526E-4]:7.559959404872E-2)[&rate=5.833226224850526E-4]:2.232911105882E-1)[&rate=5.833226224850526E-4]:7.831518386219E-1)[&rate=5.833226224850526E-4]:2.10681927151E-1)[&rate=5.833226224850526E-4]:5.020021280293E-1)[&rate=5.833226224850526E-4]:4.522961103187E-1,101[&rate=5.833226224850526E-4]:7.648762083896E-1)[&rate=5.833226224850526E-4]:6.381910836157E-1,98[&rate=5.833226224850526E-4]:5.583184335578E-1)[&rate=5.833226224850526E-4]:1.188703541401E-2)[&rate=5.833226224850526E-4]:2.927696195892E-2)[&rate=5.833226224850526E-4]:1.431301610221E-1,((((2[&rate=5.833226224850526E-4]:2.066140259339E-1,31[&rate=5.833226224850526E-4]:4.34011286208E-1)[&rate=5.833226224850526E-4]:2.887632133336E-1,(22[&rate=5.833226224850526E-4]:2.675767005863E-1,27[&rate=5.833226224850526E-4]:2.840150567506E-1)[&rate=5.833226224850526E-4]:4.004032784073E-1)[&rate=5.833226224850526E-4]:5.086613490862E-2,((7[&rate=5.833226224850526E-4]:1.500582285089E-1,8[&rate=5.833226224850526E-4]:1.500582285089E-1)[&rate=5.833226224850526E-4]:4.319020342661E-1,26[&rate=5.833226224850526E-4]:6.888095778436E-1)[&rate=5.833226224850526E-4]:4.099544016828E-2)[&rate=5.833226224850526E-4]:1.86044636037E0,16[&rate=5.833226224850526E-4]:2.535456857834E0)[&rate=5.833226224850526E-4]:1.642333596894E-1)[&rate=5.833226224850526E-4]:7.758793122586E-3,(39[&rate=5.833226224850526E-4]:4.445518749521E-1,146[&rate=5.833226224850526E-4]:5.647704541871E-1)[&rate=5.833226224850526E-4]:1.77404209577E-1)[&rate=5.833226224850526E-4]:2.680385840894E-3)[&rate=5.833226224850526E-4]:2.430424909557E-2)[&rate=5.833226224850526E-4]:8.2435726595E-3,147[&rate=5.833226224850526E-4]:7.145613413054E-1)[&rate=5.833226224850526E-4]:1.994896745018E-1)[&rate=5.833226224850526E-4]:2.170636580063E-1)[&rate=5.833226224850526E-4]:7.370577308801E-2)[&rate=5.833226224850526E-4]:5.154333210911E-2)[&rate=5.833226224850526E-4]:3.450152166907E-1,34[&rate=5.833226224850526E-4]:1.031679044636E-2)[&rate=5.833226224850526E-4]:4.213589695795E-2)[&rate=5.833226224850526E-4]:7.766662321248E-2);
tree STATE_11970000 [&joint=-20968.526814841036,lnP=-20968.526814841036] = [&R] ((32[&rate=5.699926038850289E-4]:1.452734249188E-2,(((((35[&rate=5.699926038850289E-4]:4.234472832748E-3,((((((118[&rate=5.699926038850289E-4]:8.226057285866E-1,(69[&rate=5.699926038850289E-4]:8.184146229404E-1,(129[&rate=5.699926038850289E-4]:2.689563834815E-1,((130[&rate=5.699926038850289E-4]:1.124015385822E-1,131[&rate=5.699926038850289E-4]:1.151412646096E-1)[&rate=5.699926038850289E-4]:9.261070281101E-2,132[&rate=5.699926038850289E-4]:2.077519674206E-1)[&rate=5.699926038850289E-4]:6.394414208829E-2)[&rate=5.699926038850289E-4]:4.015130339793E-1)[&rate=5.699926038850289E-4]:1.515000975593E-2)[&rate=5.699926038850289E-4]:5.48309273878E-1,128[&rate=5.699926038850289E-4]:1.231188975067E0)[&rate=5.699926038850289E-4]:1.078062376393E-1,((51[&rate=5.699926038850289E-4]:4.549176900236E-1,((50[&rate=5.699926038850289E-4]:2.511005408572E-1,49[&rate=5.699926038850289E-4]:2.511005408572E-1)[&rate=5.699926038850289E-4]:1.963785103843E-1,((47[&rate=5.699926038850289E-4]:1.213064190689E-1,44[&rate=5.699926038850289E-4]:1.158419381946E-1)[&rate=5.699926038850289E-4]:3.484775756383E-1,(43[&rate=5.699926038850289E-4]:3.800476313311E-1,(46[&rate=5.699926038850289E-4]:3.718348893269E-1,((42[&rate=5.699926038850289E-4]:2.385994413778E-1,41[&rate=5.699926038850289E-4]:2.331349605036E-1)[&rate=5.699926038850289E-4]:7.981994803239E-2,48[&rate=5.699926038850289E-4]:3.566707555304E-1)[&rate=5.699926038850289E-4]:4.235172047941E-3)[&rate=5.699926038850289E-4]:8.212742004256E-3)[&rate=5.699926038850289E-4]:8.973636337601E-2)[&rate=5.699926038850289E-4]:1.048194178008E-2)[&rate=5.699926038850289E-4]:1.974157907904E-3)[&rate=5.699926038850289E-4]:1.148171270885E-2,45[&rate=5.699926038850289E-4]:4.855250857926E-1)[&rate=5.699926038850289E-4]:8.007391462269E-2)[&rate=5.699926038850289E-4]:7.259481675935E-2,(((64[&rate=5.699926038850289E-4]:1.79144627646E-1,62[&rate=5.699926038850289E-4]:2.202405180571E-1)[&rate=5.699926038850289E-4]:3.061679317636E-1,(65[&rate=5.699926038850289E-4]:3.247593097007E-1,60[&rate=5.699926038850289E-4]:3.247593097007E-1)[&rate=5.699926038850289E-4]:9.868318202265E-3)[&rate=5.699926038850289E-4]:2.638195136397E-1,(63[&rate=5.699926038850289E-4]:1.362693671992E-1,61[&rate=5.699926038850289E-4]:1.773652576103E-1)[&rate=5.699926038850289E-4]:6.128627058501E-1)[&rate=5.699926038850289E-4]:7.610880934029E-1)[&rate=5.699926038850289E-4]:3.69081488613E-2,(121[&rate=5.699926038850289E-4]:1.787758038214E0,127[&rate=5.699926038850289E-4]:2.228853928625E0)[&rate=5.699926038850289E-4]:2.580004140858E-1)[&rate=5.699926038850289E-4]:3.6237910366E-2,36[&rate=5.699926038850289E-4]:2.544307871334E-3)[&rate=5.699926038850289E-4]:4.826550742717E-2)[&rate=5.699926038850289E-4]:4.108795422246E-1,(38[&rate=5.699926038850289E-4]:7.195022337951E-1,(((147[&rate=5.699926038850289E-4]:3.413617138185E-1,97[&rate=5.699926038850289E-4]:2.129464132719E-1)[&rate=5.699926038850289E-4]:2.156138478813E-1,((2[&rate=5.699926038850289E-4]:7.855518366528E-1,((31[&rate=5.699926038850289E-4]:6.824658748881E-1,(26[&rate=5.699926038850289E-4]:4.535473262944E-1,(7[&rate=5.699926038850289E-4]:1.775074980411E-1,8[&rate=5.699926038850289E-4]:1.775074980411E-1)[&rate=5.699926038850289E-4]:1.691905131847E-1)[&rate=5.699926038850289E-4]:1.850829321553E-1)[&rate=5.699926038850289E-4]:2.17514692028E-2,(22[&rate=5.699926038850289E-4]:3.050104615184E-1,27[&rate=5.699926038850289E-4]:3.214488176828E-1)[&rate=5.699926038850289E-4]:3.444123620244E-1)[&rate=5.699926038850289E-4]:3.08731752836E-1)[&rate=5.699926038850289E-4]:1.633677000275E0,((((((6[&rate=5.699926038850289E-4]:5.809837692994E-1,18[&rate=5.699926038850289E-4]:6.439974679296E-1)[&rate=5.699926038850289E-4]:1.898259452305E-2,(10[&rate=5.699926038850289E-4]:2.222850923349E-1,15[&rate=5.699926038850289E-4]:2.606412567184E-1)[&rate=5.699926038850289E-4]:3.941196276519E-1)[&rate=5.699926038850289E-4]:2.601128094983E-1,((87[&rate=5.699926038850289E-4]:2.769536372352E-1,(((86[&rate=5.699926038850289E-4]:2.573833053871E-2,84[&rate=5.699926038850289E-4]:2.573833053871E-2)[&rate=5.699926038850289E-4]:6.310170695912E-2,((93[&rate=5.699926038850289E-4]:8.334891784282E-2,83[&rate=5.699926038850289E-4]:6.96502877058E-2)[&rate=5.699926038850289E-4]:1.852773977872E-2,85[&rate=5.699926038850289E-4]:8.817802748452E-2)[&rate=5.699926038850289E-4]:6.620100133077E-4)[&rate=5.699926038850289E-4]:5.321768169586E-2,(92[&rate=5.699926038850289E-4]:1.269517797126E-1,(91[&rate=5.699926038850289E-4]:2.598109544044E-2,90[&rate=5.699926038850289E-4]:2.598109544044E-2)[&rate=5.699926038850289E-4]:1.009706842722E-1)[&rate=5.699926038850289E-4]:2.88045696181E-2)[&rate=5.699926038850289E-4]:1.348959180415E-1)[&rate=5.699926038850289E-4]:7.906378053143E-3,(89[&rate=5.699926038850289E-4]:1.65150320458E-1,88[&rate=5.699926038850289E-4]:1.51451690321E-1)[&rate=5.699926038850289E-4]:1.334083249673E-1)[&rate=5.699926038850289E-4]:1.062890390909E0)[&rate=5.699926038850289E-4]:1.519639463529E-1,3[&rate=5.699926038850289E-4]:9.599883251532E-1)[&rate=5.699926038850289E-4]:5.737239292645E-1,((((24[&rate=5.699926038850289E-4]:1.090214582961E0,(1[&rate=5.699926038850289E-4]:1.528236676908E-1,(28[&rate=5.699926038850289E-4]:6.169614188083E-1,(21[&rate=5.699926038850289E-4]:4.087028478236E-1,17[&rate=5.699926038850289E-4]:3.785658615223E-1)[&rate=5.699926038850289E-4]:1.836010367382E-1)[&rate=5.699926038850289E-4]:3.221636187455E-1)[&rate=5.699926038850289E-4]:1.565689974621E-1)[&rate=5.699926038850289E-4]:3.132258034235E-1,((11[&rate=5.699926038850289E-4]:6.590797602085E-1,140[&rate=5.699926038850289E-4]:6.399016780168E-1)[&rate=5.699926038850289E-4]:3.903305020682E-1,(23[&rate=5.699926038850289E-4]:7.759992487347E-1,(20[&rate=5.699926038850289E-4]:4.543322018671E-1,25[&rate=5.699926038850289E-4]:4.735102840588E-1)[&rate=5.699926038850289E-4]:3.134478687856E-1)[&rate=5.699926038850289E-4]:3.583425203912E-1)[&rate=5.699926038850289E-4]:2.58139713149E-1)[&rate=5.699926038850289E-4]:2.854667235082E-2,102[&rate=5.699926038850289E-4]:2.703432231191E-1)[&rate=5.699926038850289E-4]:7.069368775751E-2,(((144[&rate=5.699926038850289E-4]:2.546840836618E-1,(145[&rate=5.699926038850289E-4]:7.185664087023E-2,141[&rate=5.699926038850289E-4]:6.911691484264E-2)[&rate=5.699926038850289E-4]:1.883068948465E-1)[&rate=5.699926038850289E-4]:2.338906619659E-1,142[&rate=5.699926038850289E-4]:4.940541976827E-1)[&rate=5.699926038850289E-4]:1.084302199885E0,(((113[&rate=5.699926038850289E-4]:6.805876578299E-1,(110[&rate=5.699926038850289E-4]:6.536906756514E-1,105[&rate=5.699926038850289E-4]:6.317728674323E-1)[&rate=5.699926038850289E-4]:2.141753012377E-2)[&rate=5.699926038850289E-4]:3.290368863845E-1,(112[&rate=5.699926038850289E-4]:7.794121038525E-1,(((30[&rate=5.699926038850289E-4]:1.865406196301E-1,4[&rate=5.699926038850289E-4]:1.393787990408E-2)[&rate=5.699926038850289E-4]:1.835575637727E-1,14[&rate=5.699926038850289E-4]:2.55029690252E-1)[&rate=5.699926038850289E-4]:4.094853854031E-1,(117[&rate=5.699926038850289E-4]:3.979909439316E-1,9[&rate=5.699926038850289E-4]:3.870320398219E-1)[&rate=5.699926038850289E-4]:2.692638577511E-1)[&rate=5.699926038850289E-4]:1.148970281974E-1)[&rate=5.699926038850289E-4]:2.302124403619E-1)[&rate=5.699926038850289E-4]:2.23560276192E-1,((((107[&rate=5.699926038850289E-4]:4.524161170944E-1,(114[&rate=5.699926038850289E-4]:3.716415765916E-1,109[&rate=5.699926038850289E-4]:4.510936313861E-1)[&rate=5.699926038850289E-4]:2.050056789996E-2)[&rate=5.699926038850289E-4]:3.328303756877E-1,108[&rate=5.699926038850289E-4]:7.825067667547E-1)[&rate=5.699926038850289E-4]:1.957131273402E-1,(115[&rate=5.699926038850289E-4]:6.000261376E-1,(19[&rate=5.699926038850289E-4]:5.679920560348E-1,13[&rate=5.699926038850289E-4]:5.296358916511E-1)[&rate=5.699926038850289E-4]:1.525820267708E-1)[&rate=5.699926038850289E-4]:3.206595099195E-1)[&rate=5.699926038850289E-4]:3.218766653112E-2,(116[&rate=5.699926038850289E-4]:8.826927938341E-1,((139[&rate=5.699926038850289E-4]:6.176093355121E-1,(106[&rate=5.699926038850289E-4]:2.602819048548E-1,(111[&rate=5.699926038850289E-4]:2.469072092186E-1,104[&rate=5.699926038850289E-4]:2.304688530542E-1)[&rate=5.699926038850289E-4]:2.981305180065E-2)[&rate=5.699926038850289E-4]:1.655466087395E-1)[&rate=5.699926038850289E-4]:3.434538194758E-1,(148[&rate=5.699926038850289E-4]:1.959421028708E-1,143[&rate=5.699926038850289E-4]:1.932023768435E-1)[&rate=5.699926038850289E-4]:5.514224219803E-1)[&rate=5.699926038850289E-4]:1.736844333666E-1)[&rate=5.699926038850289E-4]:7.018052021651E-2)[&rate=5.699926038850289E-4]:1.98119725534E-1)[&rate=5.699926038850289E-4]:1.725688374355E-1)[&rate=5.699926038850289E-4]:9.255855774255E-3)[&rate=5.699926038850289E-4]:1.954150695685E-1)[&rate=5.699926038850289E-4]:1.132233120205E-1,101[&rate=5.699926038850289E-4]:6.441958404107E-1)[&rate=5.699926038850289E-4]:7.914713526813E-1)[&rate=5.699926038850289E-4]:3.709547842123E-2)[&rate=5.699926038850289E-4]:1.415113677961E-1,((((98[&rate=5.699926038850289E-4]:6.170284961648E-1,(((100[&rate=5.699926038850289E-4]:2.265419670526E-1,94[&rate=5.699926038850289E-4]:2.265419670526E-1)[&rate=5.699926038850289E-4]:1.138580259674E-1,95[&rate=5.699926038850289E-4]:4.25099446572E-1)[&rate=5.699926038850289E-4]:1.677659172709E-1,(96[&rate=5.699926038850289E-4]:3.928192634243E-1,99[&rate=5.699926038850289E-4]:4.283383891072E-1)[&rate=5.699926038850289E-4]:1.754559364843E-1)[&rate=5.699926038850289E-4]:3.50920940706E-2)[&rate=5.699926038850289E-4]:9.247593543128E-2,16[&rate=5.699926038850289E-4]:2.666582057167E0)[&rate=5.699926038850289E-4]:1.265231877825E-2,40[&rate=5.699926038850289E-4]:5.93741449828E-1)[&rate=5.699926038850289E-4]:3.225365995471E-2,(39[&rate=5.699926038850289E-4]:3.873928274612E-1,146[&rate=5.699926038850289E-4]:5.076114066961E-1)[&rate=5.699926038850289E-4]:2.386022823215E-1)[&rate=5.699926038850289E-4]:1.511477053277E-2)[&rate=5.699926038850289E-4]:1.466983644087E-1)[&rate=5.699926038850289E-4]:2.979772277777E-1)[&rate=5.699926038850289E-4]:1.756720400419E-1,((68[&rate=5.699926038850289E-4]:4.1767408331E-1,(((58[&rate=5.699926038850289E-4]:1.393262657957E-1,59[&rate=5.699926038850289E-4]:1.202005827356E-1)[&rate=5.699926038850289E-4]:8.150449686275E-2,((56[&rate=5.699926038850289E-4]:1.629336046732E-1,55[&rate=5.699926038850289E-4]:1.629336046732E-1)[&rate=5.699926038850289E-4]:2.534043895186E-2,(37[&rate=5.699926038850289E-4]:1.719221564712E-1,54[&rate=5.699926038850289E-4]:9.541942423075E-2)[&rate=5.699926038850289E-4]:6.279997458565E-2)[&rate=5.699926038850289E-4]:5.23431466174E-3)[&rate=5.699926038850289E-4]:9.766455062345E-2,57[&rate=5.699926038850289E-4]:3.021018706589E-1)[&rate=5.699926038850289E-4]:1.674847809571E-1)[&rate=5.699926038850289E-4]:3.144266587506E-1,(((((((12[&rate=5.699926038850289E-4]:3.715190023973E-1,5[&rate=5.699926038850289E-4]:3.331628380139E-1)[&rate=5.699926038850289E-4]:1.614085279397E-1,29[&rate=5.699926038850289E-4]:6.397768454056E-1)[&rate=5.699926038850289E-4]:2.210938401868E-1,103[&rate=5.699926038850289E-4]:6.279939732636E-1)[&rate=5.699926038850289E-4]:1.589491673624E0,52[&rate=5.699926038850289E-4]:5.531919123263E-1)[&rate=5.699926038850289E-4]:2.208750790322E-1,((133[&rate=5.699926038850289E-4]:3.841208272702E-1,(137[&rate=5.699926038850289E-4]:2.957412133844E-1,134[&rate=5.699926038850289E-4]:2.245083366722E-1)[&rate=5.699926038850289E-4]:1.294755042968E-1)[&rate=5.699926038850289E-4]:9.155741794463E-1,53[&rate=5.699926038850289E-4]:5.176155097483E-1)[&rate=5.699926038850289E-4]:2.482547602988E-1)[&rate=5.699926038850289E-4]:4.16654292596E-2,((75[&rate=5.699926038850289E-4]:5.596684988499E-1,((74[&rate=5.699926038850289E-4]:3.379138616675E-1,70[&rate=5.699926038850289E-4]:2.995576972841E-1)[&rate=5.699926038850289E-4]:2.629528187349E-2,76[&rate=5.699926038850289E-4]:3.64209143541E-1)[&rate=5.699926038850289E-4]:1.954593553089E-1)[&rate=5.699926038850289E-4]:2.177730206423E-1,((80[&rate=5.699926038850289E-4]:1.638721114875E-1,81[&rate=5.699926038850289E-4]:1.638721114875E-1)[&rate=5.699926038850289E-4]:3.683281310939E-1,((77[&rate=5.699926038850289E-4]:3.310154437176E-1,73[&rate=5.699926038850289E-4]:3.364948957723E-1)[&rate=5.699926038850289E-4]:1.272344309347E-1,((((72[&rate=5.699926038850289E-4]:9.110476649642E-2,78[&rate=5.699926038850289E-4]:1.130225747157E-1)[&rate=5.699926038850289E-4]:1.303892343236E-1,79[&rate=5.699926038850289E-4]:2.434118090394E-1)[&rate=5.699926038850289E-4]:3.826151671726E-2,71[&rate=5.699926038850289E-4]:2.542760654826E-1)[&rate=5.699926038850289E-4]:6.816058036967E-2,82[&rate=5.699926038850289E-4]:3.580530842084E-1)[&rate=5.699926038850289E-4]:7.279953016991E-2)[&rate=5.699926038850289E-4]:1.177859843676E-1)[&rate=5.699926038850289E-4]:1.959262084176E-1)[&rate=5.699926038850289E-4]:7.765572384266E-1)[&rate=5.699926038850289E-4]:1.493701547455E-1,125[&rate=5.699926038850289E-4]:7.46523340391E-1)[&rate=5.699926038850289E-4]:1.522440683363E-1)[&rate=5.699926038850289E-4]:4.06405950811E-1)[&rate=5.699926038850289E-4]:1.192824431615E-1,((126[&rate=5.699926038850289E-4]:1.224159358481E0,((120[&rate=5.699926038850289E-4]:7.725054325164E-1,119[&rate=5.699926038850289E-4]:8.683958434752E-1)[&rate=5.699926038850289E-4]:1.158851719551E-2,(135[&rate=5.699926038850289E-4]:3.556409203895E-1,(138[&rate=5.699926038850289E-4]:1.748292002494E-1,136[&rate=5.699926038850289E-4]:4.332235093419E-2)[&rate=5.699926038850289E-4]:3.808117201402E-1)[&rate=5.699926038850289E-4]:1.763982348018E-1)[&rate=5.699926038850289E-4]:1.129877520454E0)[&rate=5.699926038850289E-4]:4.162306563527E-1,(66[&rate=5.699926038850289E-4]:3.619655029822E-1,(((123[&rate=5.699926038850289E-4]:1.030229410691E-1,124[&rate=5.699926038850289E-4]:1.00290700632E-1)[&rate=5.699926038850289E-4]:1.636436014806E-1,122[&rate=5.699926038850289E-4]:2.666665425497E-1)[&rate=5.699926038850289E-4]:4.062705623309E-1,67[&rate=5.699926038850289E-4]:1.716645545399E-1)[&rate=5.699926038850289E-4]:1.903009484424E-1)[&rate=5.699926038850289E-4]:3.12503221668E-2)[&rate=5.699926038850289E-4]:3.168526731117E-1)[&rate=5.699926038850289E-4]:1.750798239439E-1,34[&rate=5.699926038850289E-4]:2.213462357459E-2)[&rate=5.699926038850289E-4]:1.431052713637E-2)[&rate=5.699926038850289E-4]:6.392320391284E-3,33[&rate=5.699926038850289E-4]:2.639911493788E-2);
tree STATE_12060000 [&joint=-20983.74115689099,lnP=-20983.74115689099] = [&R] ((((((135[&rate=5.723026726994349E-4]:5.922507111493E-1,(138[&rate=5.723026726994349E-4]:2.984116172908E-1,136[&rate=5.723026726994349E-4]:1.669047679756E-1)[&rate=5.723026726994349E-4]:4.938390938585E-1)[&rate=5.723026726994349E-4]:7.753788863748E-1,126[&rate=5.723026726994349E-4]:9.298722803597E-1)[&rate=5.723026726994349E-4]:5.235051614591E-2,(120[&rate=5.723026726994349E-4]:5.083228611266E-1,119[&rate=5.723026726994349E-4]:6.042132720855E-1)[&rate=5.723026726994349E-4]:1.163712047064E0)[&rate=5.723026726994349E-4]:4.618514060612E-1,66[&rate=5.723026726994349E-4]:1.969000128818E-1)[&rate=5.723026726994349E-4]:5.728124227058E-2,(((123[&rate=5.723026726994349E-4]:1.427632808093E-1,124[&rate=5.723026726994349E-4]:1.400310403722E-1)[&rate=5.723026726994349E-4]:1.878173730068E-1,122[&rate=5.723026726994349E-4]:3.305806538162E-1)[&rate=5.723026726994349E-4]:2.873785079288E-1,67[&rate=5.723026726994349E-4]:1.166866114043E-1)[&rate=5.723026726994349E-4]:1.374946437481E-1)[&rate=5.723026726994349E-4]:9.594073313351E-1,((32[&rate=5.723026726994349E-4]:8.149456410108E-2,((((((((65[&rate=5.723026726994349E-4]:2.363694735361E-1,((60[&rate=5.723026726994349E-4]:2.819636100629E-2,64[&rate=5.723026726994349E-4]:1.78881292513E-1)[&rate=5.723026726994349E-4]:4.344684470329E-2,62[&rate=5.723026726994349E-4]:2.634240276273E-1)[&rate=5.723026726994349E-4]:1.647262678265E-1)[&rate=5.723026726994349E-4]:3.893014604553E-1,(63[&rate=5.723026726994349E-4]:4.115663575043E-2,61[&rate=5.723026726994349E-4]:8.225252616147E-2)[&rate=5.723026726994349E-4]:7.351992297477E-1)[&rate=5.723026726994349E-4]:9.245996261176E-1,(((69[&rate=5.723026726994349E-4]:7.901500738903E-1,(((130[&rate=5.723026726994349E-4]:1.265871725121E-1,129[&rate=5.723026726994349E-4]:1.265871725121E-1)[&rate=5.723026726994349E-4]:9.781056077176E-3,132[&rate=5.723026726994349E-4]:1.391079546166E-1)[&rate=5.723026726994349E-4]:4.29201825183E-2,131[&rate=5.723026726994349E-4]:1.820281371349E-1)[&rate=5.723026726994349E-4]:4.629164573032E-1)[&rate=5.723026726994349E-4]:1.0680913119E-2,118[&rate=5.723026726994349E-4]:7.898720828997E-1)[&rate=5.723026726994349E-4]:6.389913852349E-1,128[&rate=5.723026726994349E-4]:1.289137440737E0)[&rate=5.723026726994349E-4]:3.131879138921E-1)[&rate=5.723026726994349E-4]:4.9231752304E-2,((45[&rate=5.723026726994349E-4]:7.81858630073E-1,((50[&rate=5.723026726994349E-4]:4.759528293161E-1,49[&rate=5.723026726994349E-4]:4.759528293161E-1)[&rate=5.723026726994349E-4]:2.209273056501E-1,((47[&rate=5.723026726994349E-4]:5.478382957602E-1,51[&rate=5.723026726994349E-4]:5.205158913887E-1)[&rate=5.723026726994349E-4]:1.600769416763E-1,(((48[&rate=5.723026726994349E-4]:1.201171910386E-1,41[&rate=5.723026726994349E-4]:7.640134404415E-2)[&rate=5.723026726994349E-4]:2.181027352878E-1,42[&rate=5.723026726994349E-4]:2.999685602062E-1)[&rate=5.723026726994349E-4]:1.652546014992E-1,(43[&rate=5.723026726994349E-4]:5.140249807386E-1,46[&rate=5.723026726994349E-4]:5.140249807386E-1)[&rate=5.723026726994349E-4]:3.785088354955E-4)[&rate=5.723026726994349E-4]:1.935117478624E-1)[&rate=5.723026726994349E-4]:2.175178277541E-2)[&rate=5.723026726994349E-4]:6.03883311725E-2)[&rate=5.723026726994349E-4]:3.053394713562E-2,44[&rate=5.723026726994349E-4]:8.151248176458E-1)[&rate=5.723026726994349E-4]:6.576831743344E-2)[&rate=5.723026726994349E-4]:8.931804622768E-2,(35[&rate=5.723026726994349E-4]:1.309365473466E-2,((121[&rate=5.723026726994349E-4]:2.084034454882E0,127[&rate=5.723026726994349E-4]:2.525130345292E0)[&rate=5.723026726994349E-4]:8.289439674074E-3,36[&rate=5.723026726994349E-4]:1.287183976111E-2)[&rate=5.723026726994349E-4]:4.679715743931E-2)[&rate=5.723026726994349E-4]:1.990143751388E-1)[&rate=5.723026726994349E-4]:2.806077392659E-1,(38[&rate=5.723026726994349E-4]:9.66316403036E-1,((((98[&rate=5.723026726994349E-4]:6.901674938602E-1,(96[&rate=5.723026726994349E-4]:6.221293393603E-1,99[&rate=5.723026726994349E-4]:6.576484650432E-1)[&rate=5.723026726994349E-4]:5.437695231424E-2)[&rate=5.723026726994349E-4]:1.560635821668E-2,((100[&rate=5.723026726994349E-4]:3.448437033847E-1,94[&rate=5.723026726994349E-4]:3.448437033847E-1)[&rate=5.723026726994349E-4]:2.308753340156E-1,95[&rate=5.723026726994349E-4]:6.604184909523E-1)[&rate=5.723026726994349E-4]:5.628432287328E-2)[&rate=5.723026726994349E-4]:8.010536699728E-2,((16[&rate=5.723026726994349E-4]:2.701908702151E0,39[&rate=5.723026726994349E-4]:6.164157760333E-1)[&rate=5.723026726994349E-4]:2.468031423508E-2,(((((((87[&rate=5.723026726994349E-4]:3.002872862351E-1,(89[&rate=5.723026726994349E-4]:8.773898033539E-2,88[&rate=5.723026726994349E-4]:7.404035019838E-2)[&rate=5.723026726994349E-4]:2.262469360367E-1)[&rate=5.723026726994349E-4]:1.974530793365E-2,((92[&rate=5.723026726994349E-4]:8.97092261532E-2,(91[&rate=5.723026726994349E-4]:7.583044200577E-2,90[&rate=5.723026726994349E-4]:7.583044200577E-2)[&rate=5.723026726994349E-4]:1.387878414743E-2)[&rate=5.723026726994349E-4]:2.19689826414E-1,(((84[&rate=5.723026726994349E-4]:3.079463393615E-2,93[&rate=5.723026726994349E-4]:4.449326407317E-2)[&rate=5.723026726994349E-4]:1.770865972938E-1,(85[&rate=5.723026726994349E-4]:9.37645048889E-2,83[&rate=5.723026726994349E-4]:9.37645048889E-2)[&rate=5.723026726994349E-4]:1.14116726341E-1)[&rate=5.723026726994349E-4]:4.735967992823E-2,86[&rate=5.723026726994349E-4]:2.552409111582E-1)[&rate=5.723026726994349E-4]:4.045951127202E-2)[&rate=5.723026726994349E-4]:2.433217173859E-2)[&rate=5.723026726994349E-4]:8.352691201942E-1,((10[&rate=5.723026726994349E-4]:3.06275079922E-1,15[&rate=5.723026726994349E-4]:3.446312443054E-1)[&rate=5.723026726994349E-4]:1.776803844325E-1,(18[&rate=5.723026726994349E-4]:5.214876876436E-1,6[&rate=5.723026726994349E-4]:4.584739890135E-1)[&rate=5.723026726994349E-4]:9.04311917666E-3)[&rate=5.723026726994349E-4]:2.001133732961E-1)[&rate=5.723026726994349E-4]:1.271564599662E-2,3[&rate=5.723026726994349E-4]:6.282913329624E-1)[&rate=5.723026726994349E-4]:7.90512134744E-1,(((((23[&rate=5.723026726994349E-4]:5.457327713742E-1,(25[&rate=5.723026726994349E-4]:3.794269062188E-1,20[&rate=5.723026726994349E-4]:3.602488240271E-1)[&rate=5.723026726994349E-4]:1.772647692651E-1)[&rate=5.723026726994349E-4]:5.329974010279E-2,(11[&rate=5.723026726994349E-4]:4.668305013026E-1,140[&rate=5.723026726994349E-4]:4.476524191109E-1)[&rate=5.723026726994349E-4]:4.727050332519E-2)[&rate=5.723026726994349E-4]:6.300428921105E-1,(102[&rate=5.723026726994349E-4]:6.492774077045E-2,(((28[&rate=5.723026726994349E-4]:5.456229880456E-1,(21[&rate=5.723026726994349E-4]:4.356061412746E-1,17[&rate=5.723026726994349E-4]:4.054691549732E-1)[&rate=5.723026726994349E-4]:8.535931252451E-2)[&rate=5.723026726994349E-4]:3.799407470502E-1,1[&rate=5.723026726994349E-4]:1.392623652328E-1)[&rate=5.723026726994349E-4]:1.632542595304E-1,24[&rate=5.723026726994349E-4]:1.083338542571E0)[&rate=5.723026726994349E-4]:1.432330338154E-1)[&rate=5.723026726994349E-4]:1.346273131033E-2)[&rate=5.723026726994349E-4]:1.240581652615E-1,((144[&rate=5.723026726994349E-4]:2.348869118032E-1,(141[&rate=5.723026726994349E-4]:8.888162716974E-2,145[&rate=5.723026726994349E-4]:9.162135319733E-2)[&rate=5.723026726994349E-4]:1.487450106608E-1)[&rate=5.723026726994349E-4]:1.451374051981E-1,142[&rate=5.723026726994349E-4]:3.855037690562E-1)[&rate=5.723026726994349E-4]:1.063520210752E0)[&rate=5.723026726994349E-4]:7.987372744247E-2,(((105[&rate=5.723026726994349E-4]:4.71347930819E-1,110[&rate=5.723026726994349E-4]:4.932657390381E-1)[&rate=5.723026726994349E-4]:2.012318035801E-1,(117[&rate=5.723026726994349E-4]:6.914787680064E-1,(112[&rate=5.723026726994349E-4]:5.671279101889E-1,(14[&rate=5.723026726994349E-4]:5.518876897275E-1,((9[&rate=5.723026726994349E-4]:5.187488911381E-1,113[&rate=5.723026726994349E-4]:5.269680692202E-1)[&rate=5.723026726994349E-4]:1.408046388812E-3,(30[&rate=5.723026726994349E-4]:2.291638438769E-1,4[&rate=5.723026726994349E-4]:5.656110415089E-2)[&rate=5.723026726994349E-4]:4.142807648829E-1)[&rate=5.723026726994349E-4]:2.351157411853E-2)[&rate=5.723026726994349E-4]:1.524022046137E-2)[&rate=5.723026726994349E-4]:1.216111317899E-1)[&rate=5.723026726994349E-4]:1.123795269417E-2)[&rate=5.723026726994349E-4]:4.211376860605E-1,((116[&rate=5.723026726994349E-4]:7.563753313441E-1,((109[&rate=5.723026726994349E-4]:5.376019419086E-1,(107[&rate=5.723026726994349E-4]:4.443771288586E-1,(114[&rate=5.723026726994349E-4]:3.253807204324E-1,108[&rate=5.723026726994349E-4]:3.829149670079E-1)[&rate=5.723026726994349E-4]:5.872243582334E-2)[&rate=5.723026726994349E-4]:7.404673085832E-2)[&rate=5.723026726994349E-4]:2.046468320683E-1,((19[&rate=5.723026726994349E-4]:4.303615719851E-1,13[&rate=5.723026726994349E-4]:3.920054076014E-1)[&rate=5.723026726994349E-4]:1.11152454776E-2,115[&rate=5.723026726994349E-4]:3.209288722572E-1)[&rate=5.723026726994349E-4]:3.418678469252E-1)[&rate=5.723026726994349E-4]:9.357861216171E-2)[&rate=5.723026726994349E-4]:1.302679126924E-1,(((104[&rate=5.723026726994349E-4]:2.918348139455E-1,111[&rate=5.723026726994349E-4]:3.082731701099E-1)[&rate=5.723026726994349E-4]:3.196042544786E-1,(106[&rate=5.723026726994349E-4]:4.72184555101E-1,139[&rate=5.723026726994349E-4]:6.639653770187E-1)[&rate=5.723026726994349E-4]:1.392545133231E-1)[&rate=5.723026726994349E-4]:2.63876444228E-1,(148[&rate=5.723026726994349E-4]:2.450705038088E-1,143[&rate=5.723026726994349E-4]:2.423307777814E-1)[&rate=5.723026726994349E-4]:6.083272006243E-1)[&rate=5.723026726994349E-4]:7.160170398722E-2)[&rate=5.723026726994349E-4]:1.52279655875E-1)[&rate=5.723026726994349E-4]:2.351802867909E-1)[&rate=5.723026726994349E-4]:1.39220828949E-1)[&rate=5.723026726994349E-4]:9.251919428196E-1,101[&rate=5.723026726994349E-4]:1.341255684498E0)[&rate=5.723026726994349E-4]:2.568340459628E-1,(147[&rate=5.723026726994349E-4]:6.657193307062E-1,146[&rate=5.723026726994349E-4]:7.285608607608E-1)[&rate=5.723026726994349E-4]:1.658328994161E-2)[&rate=5.723026726994349E-4]:1.617051880085E-2)[&rate=5.723026726994349E-4]:1.636782825951E-2)[&rate=5.723026726994349E-4]:3.636174172561E-5,((97[&rate=5.723026726994349E-4]:4.926727813822E-1,40[&rate=5.723026726994349E-4]:5.637110327483E-1)[&rate=5.723026726994349E-4]:7.092054395112E-2,((((22[&rate=5.723026726994349E-4]:4.652473178269E-1,27[&rate=5.723026726994349E-4]:4.816856739913E-1)[&rate=5.723026726994349E-4]:2.459015235926E-1,31[&rate=5.723026726994349E-4]:7.659433619676E-1)[&rate=5.723026726994349E-4]:2.717187137877E-3,(26[&rate=5.723026726994349E-4]:6.214788892053E-1,(7[&rate=5.723026726994349E-4]:2.821018498105E-1,8[&rate=5.723026726994349E-4]:2.821018498105E-1)[&rate=5.723026726994349E-4]:2.325277243263E-1)[&rate=5.723026726994349E-4]:1.033460434617E-1)[&rate=5.723026726994349E-4]:1.799366277324E-1,2[&rate=5.723026726994349E-4]:7.211999165638E-1)[&rate=5.723026726994349E-4]:1.870157462965E0)[&rate=5.723026726994349E-4]:2.286870357014E-2)[&rate=5.723026726994349E-4]:3.771221336955E-1)[&rate=5.723026726994349E-4]:1.287648126187E-1)[&rate=5.723026726994349E-4]:3.195147355845E-1,((68[&rate=5.723026726994349E-4]:6.279218439154E-1,(57[&rate=5.723026726994349E-4]:5.520294914551E-1,((54[&rate=5.723026726994349E-4]:3.153366755865E-1,(59[&rate=5.723026726994349E-4]:2.840568528925E-1,(37[&rate=5.723026726994349E-4]:2.166550986235E-1,58[&rate=5.723026726994349E-4]:1.975294155634E-1)[&rate=5.723026726994349E-4]:1.056531203893E-1)[&rate=5.723026726994349E-4]:6.953118881421E-2)[&rate=5.723026726994349E-4]:5.298107684532E-2,(56[&rate=5.723026726994349E-4]:2.769620846364E-1,55[&rate=5.723026726994349E-4]:2.769620846364E-1)[&rate=5.723026726994349E-4]:1.214103126041E-1)[&rate=5.723026726994349E-4]:1.427281324659E-1)[&rate=5.723026726994349E-4]:1.278049207664E-1)[&rate=5.723026726994349E-4]:6.136235050919E-1,(125[&rate=5.723026726994349E-4]:6.593607339654E-1,((53[&rate=5.723026726994349E-4]:7.08318683547E-1,((((12[&rate=5.723026726994349E-4]:2.09933927705E-1,5[&rate=5.723026726994349E-4]:1.715777633216E-1)[&rate=5.723026726994349E-4]:3.042004088853E-1,29[&rate=5.723026726994349E-4]:6.209836516589E-1)[&rate=5.723026726994349E-4]:2.016530211642E-1,103[&rate=5.723026726994349E-4]:5.897599604943E-1)[&rate=5.723026726994349E-4]:1.783530295088E0,52[&rate=5.723026726994349E-4]:7.089965210213E-1)[&rate=5.723026726994349E-4]:7.518883836996E-3)[&rate=5.723026726994349E-4]:4.086358683781E-2,((((74[&rate=5.723026726994349E-4]:4.008415074231E-1,(70[&rate=5.723026726994349E-4]:2.797876742466E-1,76[&rate=5.723026726994349E-4]:3.181438386301E-1)[&rate=5.723026726994349E-4]:8.269766879302E-2)[&rate=5.723026726994349E-4]:1.960208091288E-2,75[&rate=5.723026726994349E-4]:4.20443588336E-1)[&rate=5.723026726994349E-4]:2.364617613767E-1,((77[&rate=5.723026726994349E-4]:3.238713163896E-1,73[&rate=5.723026726994349E-4]:3.293507684443E-1)[&rate=5.723026726994349E-4]:1.926454744647E-1,(((79[&rate=5.723026726994349E-4]:9.871363174611E-2,82[&rate=5.723026726994349E-4]:1.069328098282E-1)[&rate=5.723026726994349E-4]:1.462918025111E-1,(78[&rate=5.723026726994349E-4]:1.605404760557E-1,72[&rate=5.723026726994349E-4]:1.386226678364E-1)[&rate=5.723026726994349E-4]:8.446495820154E-2)[&rate=5.723026726994349E-4]:1.222197702943E-1,((81[&rate=5.723026726994349E-4]:4.712556138152E-2,80[&rate=5.723026726994349E-4]:4.712556138152E-2)[&rate=5.723026726994349E-4]:1.869150375055E-1,71[&rate=5.723026726994349E-4]:2.148625166953E-1)[&rate=5.723026726994349E-4]:1.249654275822E-1)[&rate=5.723026726994349E-4]:1.136751479467E-1)[&rate=5.723026726994349E-4]:1.349091068036E-1)[&rate=5.723026726994349E-4]:8.059928248138E-1,(134[&rate=5.723026726994349E-4]:2.173646610046E-1,(133[&rate=5.723026726994349E-4]:2.13008213721E-1,137[&rate=5.723026726994349E-4]:2.541041041321E-1)[&rate=5.723026726994349E-4]:3.449343358474E-2)[&rate=5.723026726994349E-4]:1.251012965577E0)[&rate=5.723026726994349E-4]:3.274715447048E-2)[&rate=5.723026726994349E-4]:1.205609772419E-1)[&rate=5.723026726994349E-4]:7.488512817086E-1)[&rate=5.723026726994349E-4]:1.184057934887E-1)[&rate=5.723026726994349E-4]:1.192670587365E-1,34[&rate=5.723026726994349E-4]:6.848386483022E-2)[&rate=5.723026726994349E-4]:3.492850748995E-2)[&rate=5.723026726994349E-4]:1.295239415118E-1,33[&rate=5.723026726994349E-4]:2.164979576676E-1)[&rate=5.723026726994349E-4]:1.176385740255E-1);
tree STATE_12150000 [&joint=-20966.8447284589,lnP=-20966.8447284589] = [&R] (((((((68[&rate=5.553145257166534E-4]:8.925710979081E-1,(57[&rate=5.553145257166534E-4]:4.615613051391E-1,((54[&rate=5.553145257166534E-4]:3.626004170378E-1,((58[&rate=5.553145257166534E-4]:3.799683330369E-1,59[&rate=5.553145257166534E-4]:3.608426499768E-1)[&rate=5.553145257166534E-4]:3.12543097076E-2,(56[&rate=5.553145257166534E-4]:3.055741042715E-1,37[&rate=5.553145257166534E-4]:3.520221917033E-1)[&rate=5.553145257166534E-4]:7.832613410127E-2)[&rate=5.553145257166534E-4]:8.754823473612E-3)[&rate=5.553145257166534E-4]:5.187647414226E-2,55[&rate=5.553145257166534E-4]:4.445315359886E-1)[&rate=5.553145257166534E-4]:6.100807401745E-3)[&rate=5.553145257166534E-4]:4.829223610751E-1)[&rate=5.553145257166534E-4]:4.057305765182E-1,(125[&rate=5.553145257166534E-4]:9.273987143259E-1,((((75[&rate=5.553145257166534E-4]:4.43081490464E-1,(76[&rate=5.553145257166534E-4]:3.468336867318E-1,(70[&rate=5.553145257166534E-4]:2.938726423691E-1,74[&rate=5.553145257166534E-4]:3.322288067526E-1)[&rate=5.553145257166534E-4]:1.460487997926E-2)[&rate=5.553145257166534E-4]:9.624780373212E-2)[&rate=5.553145257166534E-4]:2.228694300659E-1,((73[&rate=5.553145257166534E-4]:4.459185094072E-1,77[&rate=5.553145257166534E-4]:4.404390573525E-1)[&rate=5.553145257166534E-4]:3.069539635567E-2,((((78[&rate=5.553145257166534E-4]:7.824454733426E-2,72[&rate=5.553145257166534E-4]:5.632673911494E-2)[&rate=5.553145257166534E-4]:1.894527018029E-1,(82[&rate=5.553145257166534E-4]:2.505756794511E-1,79[&rate=5.553145257166534E-4]:2.42356501369E-1)[&rate=5.553145257166534E-4]:2.534074776815E-2)[&rate=5.553145257166534E-4]:1.265040900877E-1,71[&rate=5.553145257166534E-4]:3.668040789509E-1)[&rate=5.553145257166534E-4]:2.56412804863E-2,(81[&rate=5.553145257166534E-4]:6.863595992391E-2,80[&rate=5.553145257166534E-4]:6.863595992391E-2)[&rate=5.553145257166534E-4]:3.42987481705E-1)[&rate=5.553145257166534E-4]:1.567539564088E-2)[&rate=5.553145257166534E-4]:1.89337014767E-1)[&rate=5.553145257166534E-4]:8.235943660315E-1,(((((12[&rate=5.553145257166534E-4]:9.254430424109E-2,5[&rate=5.553145257166534E-4]:5.418813985763E-2)[&rate=5.553145257166534E-4]:4.350773005009E-1,29[&rate=5.553145257166534E-4]:6.344709198105E-1)[&rate=5.553145257166534E-4]:2.479519318916E-1,103[&rate=5.553145257166534E-4]:6.495461393733E-1)[&rate=5.553145257166534E-4]:1.715508643474E0,((134[&rate=5.553145257166534E-4]:3.130316882085E-1,137[&rate=5.553145257166534E-4]:3.842645649207E-1)[&rate=5.553145257166534E-4]:3.223202128157E-1,133[&rate=5.553145257166534E-4]:6.654888873254E-1)[&rate=5.553145257166534E-4]:8.091549366176E-1)[&rate=5.553145257166534E-4]:2.55584975651E-2,53[&rate=5.553145257166534E-4]:7.181228245399E-1)[&rate=5.553145257166534E-4]:2.495940340941E-2)[&rate=5.553145257166534E-4]:1.297202632641E-1,52[&rate=5.553145257166534E-4]:8.809992125247E-1)[&rate=5.553145257166534E-4]:2.649787367738E-1)[&rate=5.553145257166534E-4]:5.375696267671E-1)[&rate=5.553145257166534E-4]:9.84937691992E-2,(((35[&rate=5.553145257166534E-4]:4.549614600323E-2,((121[&rate=5.553145257166534E-4]:1.992596807018E0,127[&rate=5.553145257166534E-4]:2.433692697429E0)[&rate=5.553145257166534E-4]:1.404835553235E-1,36[&rate=5.553145257166534E-4]:5.362830754659E-2)[&rate=5.553145257166534E-4]:3.844318092239E-2)[&rate=5.553145257166534E-4]:4.649564175622E-1,(((((65[&rate=5.553145257166534E-4]:2.974239852229E-1,(60[&rate=5.553145257166534E-4]:3.539863029483E-3,64[&rate=5.553145257166534E-4]:1.542247945362E-1)[&rate=5.553145257166534E-4]:2.938841221935E-1)[&rate=5.553145257166534E-4]:2.778191048179E-2,62[&rate=5.553145257166534E-4]:5.169867176225E-1)[&rate=5.553145257166534E-4]:8.537559480348E-2,(63[&rate=5.553145257166534E-4]:1.881533417724E-2,61[&rate=5.553145257166534E-4]:5.991122458828E-2)[&rate=5.553145257166534E-4]:5.424510878377E-1)[&rate=5.553145257166534E-4]:9.164728858348E-1,(((69[&rate=5.553145257166534E-4]:5.244700224639E-1,118[&rate=5.553145257166534E-4]:5.135111183543E-1)[&rate=5.553145257166534E-4]:9.774995542188E-2,((129[&rate=5.553145257166534E-4]:4.288744536335E-2,132[&rate=5.553145257166534E-4]:4.562717139071E-2)[&rate=5.553145257166534E-4]:1.236030584088E-1,(131[&rate=5.553145257166534E-4]:1.415120958195E-1,130[&rate=5.553145257166534E-4]:1.387723697921E-1)[&rate=5.553145257166534E-4]:2.771813398002E-2)[&rate=5.553145257166534E-4]:3.077842686341E-1)[&rate=5.553145257166534E-4]:9.011597832383E-1,128[&rate=5.553145257166534E-4]:1.372694829617E0)[&rate=5.553145257166534E-4]:6.414341246367E-3)[&rate=5.553145257166534E-4]:5.866311784138E-1,((45[&rate=5.553145257166534E-4]:7.279232614689E-1,(47[&rate=5.553145257166534E-4]:5.86303495481E-1,44[&rate=5.553145257166534E-4]:5.808390146068E-1)[&rate=5.553145257166534E-4]:1.498164872993E-1)[&rate=5.553145257166534E-4]:5.15863721799E-3,(((50[&rate=5.553145257166534E-4]:5.646409786097E-1,49[&rate=5.553145257166534E-4]:5.646409786097E-1)[&rate=5.553145257166534E-4]:4.248975008633E-2,(46[&rate=5.553145257166534E-4]:6.041075467469E-1,(43[&rate=5.553145257166534E-4]:5.402156634151E-1,((42[&rate=5.553145257166534E-4]:1.308536158701E-1,41[&rate=5.553145257166534E-4]:1.253891349959E-1)[&rate=5.553145257166534E-4]:3.283577106949E-1,48[&rate=5.553145257166534E-4]:4.974626926852E-1)[&rate=5.553145257166534E-4]:3.182400898132E-2)[&rate=5.553145257166534E-4]:6.389188333187E-2)[&rate=5.553145257166534E-4]:3.581006719488E-2)[&rate=5.553145257166534E-4]:8.286864156662E-3,51[&rate=5.553145257166534E-4]:6.20882073727E-1)[&rate=5.553145257166534E-4]:9.307414189982E-2)[&rate=5.553145257166534E-4]:4.592622382991E-1)[&rate=5.553145257166534E-4]:7.347933757578E-2)[&rate=5.553145257166534E-4]:2.509285518077E-1,(38[&rate=5.553145257166534E-4]:9.105926701723E-1,(((((98[&rate=5.553145257166534E-4]:6.649081391615E-1,(99[&rate=5.553145257166534E-4]:4.97910066738E-1,96[&rate=5.553145257166534E-4]:4.623909410551E-1)[&rate=5.553145257166534E-4]:1.888559959208E-1)[&rate=5.553145257166534E-4]:1.022519107613E-2,(95[&rate=5.553145257166534E-4]:5.480214093718E-1,(94[&rate=5.553145257166534E-4]:3.589403325862E-1,100[&rate=5.553145257166534E-4]:3.589403325862E-1)[&rate=5.553145257166534E-4]:1.043816232336E-1)[&rate=5.553145257166534E-4]:1.380408826146E-1)[&rate=5.553145257166534E-4]:4.956996886297E-2,(((((89[&rate=5.553145257166534E-4]:1.886276550922E-1,88[&rate=5.553145257166534E-4]:1.749290249552E-1)[&rate=5.553145257166534E-4]:1.218187971735E-1,(((83[&rate=5.553145257166534E-4]:1.345512862079E-1,(86[&rate=5.553145257166534E-4]:1.102574050013E-1,((84[&rate=5.553145257166534E-4]:4.904022623674E-3,93[&rate=5.553145257166534E-4]:1.860265276069E-2)[&rate=5.553145257166534E-4]:1.016086375272E-1,85[&rate=5.553145257166534E-4]:1.065126601509E-1)[&rate=5.553145257166534E-4]:3.744744850354E-3)[&rate=5.553145257166534E-4]:2.429388120658E-2)[&rate=5.553145257166534E-4]:5.034033956292E-2,87[&rate=5.553145257166534E-4]:1.848916257708E-1)[&rate=5.553145257166534E-4]:1.85413360298E-2,(92[&rate=5.553145257166534E-4]:9.342242937539E-2,(91[&rate=5.553145257166534E-4]:4.851405172283E-2,90[&rate=5.553145257166534E-4]:4.851405172283E-2)[&rate=5.553145257166534E-4]:4.490837765256E-2)[&rate=5.553145257166534E-4]:1.237091625622E-1)[&rate=5.553145257166534E-4]:9.331486032814E-2)[&rate=5.553145257166534E-4]:1.677243742768E0,((3[&rate=5.553145257166534E-4]:4.117165576361E-1,18[&rate=5.553145257166534E-4]:5.267850507867E-1)[&rate=5.553145257166534E-4]:2.995380431522E-1,(6[&rate=5.553145257166534E-4]:7.353960584E-1,(10[&rate=5.553145257166534E-4]:4.128236765393E-1,15[&rate=5.553145257166534E-4]:4.511798409228E-1)[&rate=5.553145257166534E-4]:3.39010738025E-1)[&rate=5.553145257166534E-4]:2.791333690878E-2)[&rate=5.553145257166534E-4]:7.230109367114E-1)[&rate=5.553145257166534E-4]:4.33870379229E-2,((((145[&rate=5.553145257166534E-4]:9.662470066264E-2,141[&rate=5.553145257166534E-4]:9.388497463505E-2)[&rate=5.553145257166534E-4]:4.901482285745E-1,144[&rate=5.553145257166534E-4]:5.812934771822E-1)[&rate=5.553145257166534E-4]:1.802697604581E-1,142[&rate=5.553145257166534E-4]:7.670426896952E-1)[&rate=5.553145257166534E-4]:7.84703210755E-1,((((1[&rate=5.553145257166534E-4]:5.249072415368E-2,(21[&rate=5.553145257166534E-4]:7.055348915344E-1,28[&rate=5.553145257166534E-4]:7.301924257808E-1)[&rate=5.553145257166534E-4]:1.085996682358E-1)[&rate=5.553145257166534E-4]:2.074477572068E-1,(24[&rate=5.553145257166534E-4]:8.694752685991E-1,17[&rate=5.553145257166534E-4]:8.20160200106E-1)[&rate=5.553145257166534E-4]:1.712851305696E-1)[&rate=5.553145257166534E-4]:3.748030036381E-1,(102[&rate=5.553145257166534E-4]:5.422210362118E-2,((23[&rate=5.553145257166534E-4]:8.051453060745E-1,(25[&rate=5.553145257166534E-4]:5.740989421196E-1,20[&rate=5.553145257166534E-4]:5.549208599279E-1)[&rate=5.553145257166534E-4]:2.420052680646E-1)[&rate=5.553145257166534E-4]:1.566323299887E-2,(11[&rate=5.553145257166534E-4]:6.214145433065E-1,140[&rate=5.553145257166534E-4]:6.022364611148E-1)[&rate=5.553145257166534E-4]:1.144624889177E-1)[&rate=5.553145257166534E-4]:3.840984960545E-1)[&rate=5.553145257166534E-4]:1.996974635693E-1)[&rate=5.553145257166534E-4]:1.094048607212E-2,(((117[&rate=5.553145257166534E-4]:5.547789851611E-1,(110[&rate=5.553145257166534E-4]:3.837412794063E-1,105[&rate=5.553145257166534E-4]:3.618234711872E-1)[&rate=5.553145257166534E-4]:1.628185276725E-1)[&rate=5.553145257166534E-4]:1.541843349126E-1,((((30[&rate=5.553145257166534E-4]:2.036823045649E-1,4[&rate=5.553145257166534E-4]:3.107956483884E-2)[&rate=5.553145257166534E-4]:4.540820735801E-1,14[&rate=5.553145257166534E-4]:5.426958849942E-1)[&rate=5.553145257166534E-4]:9.987302004907E-2,(9[&rate=5.553145257166534E-4]:5.929940478833E-1,113[&rate=5.553145257166534E-4]:6.012132259654E-1)[&rate=5.553145257166534E-4]:4.135567907784E-2)[&rate=5.553145257166534E-4]:2.478471782524E-2,112[&rate=5.553145257166534E-4]:6.673536228685E-1)[&rate=5.553145257166534E-4]:3.886997117757E-2)[&rate=5.553145257166534E-4]:3.589923685047E-1,((((104[&rate=5.553145257166534E-4]:8.219829687018E-2,111[&rate=5.553145257166534E-4]:9.863665303456E-2)[&rate=5.553145257166534E-4]:4.385955839311E-1,(139[&rate=5.553145257166534E-4]:6.742291069207E-1,106[&rate=5.553145257166534E-4]:4.82448285003E-1)[&rate=5.553145257166534E-4]:3.834559579828E-2)[&rate=5.553145257166534E-4]:1.996551067771E-1,(116[&rate=5.553145257166534E-4]:6.440824041638E-1,(148[&rate=5.553145257166534E-4]:1.785709168145E-1,143[&rate=5.553145257166534E-4]:1.758311907871E-1)[&rate=5.553145257166534E-4]:5.03867651733E-1)[&rate=5.553145257166534E-4]:1.60926108118E-2)[&rate=5.553145257166534E-4]:1.365513028664E-1,(((108[&rate=5.553145257166534E-4]:5.253322972383E-1,((109[&rate=5.553145257166534E-4]:5.18081113899E-1,114[&rate=5.553145257166534E-4]:4.386290591045E-1)[&rate=5.553145257166534E-4]:3.478677268168E-3,107[&rate=5.553145257166534E-4]:5.023817089754E-1)[&rate=5.553145257166534E-4]:2.569031429022E-2)[&rate=5.553145257166534E-4]:7.126308162072E-2,115[&rate=5.553145257166534E-4]:5.390611322836E-1)[&rate=5.553145257166534E-4]:3.586835159389E-2,(19[&rate=5.553145257166534E-4]:5.935964197758E-1,13[&rate=5.553145257166534E-4]:5.552402553922E-1)[&rate=5.553145257166534E-4]:1.018810093072E-1)[&rate=5.553145257166534E-4]:2.217968339645E-1)[&rate=5.553145257166534E-4]:1.862978638869E-1)[&rate=5.553145257166534E-4]:2.736166934514E-1)[&rate=5.553145257166534E-4]:4.031050472183E-2)[&rate=5.553145257166534E-4]:1.752217434655E-1)[&rate=5.553145257166534E-4]:1.012548731455E0,101[&rate=5.553145257166534E-4]:1.48746158085E0)[&rate=5.553145257166534E-4]:8.199057669816E-2)[&rate=5.553145257166534E-4]:1.437159005619E-1,97[&rate=5.553145257166534E-4]:6.689656477501E-1)[&rate=5.553145257166534E-4]:1.692675804191E-2,(((16[&rate=5.553145257166534E-4]:2.635512466613E0,(39[&rate=5.553145257166534E-4]:5.458251442232E-1,146[&rate=5.553145257166534E-4]:6.660437234581E-1)[&rate=5.553145257166534E-4]:4.194396272069E-3)[&rate=5.553145257166534E-4]:3.815589589249E-2,(147[&rate=5.553145257166534E-4]:5.717803706948E-1,(2[&rate=5.553145257166534E-4]:7.861233065549E-1,(31[&rate=5.553145257166534E-4]:7.742811677582E-1,(((7[&rate=5.553145257166534E-4]:1.634469762906E-1,8[&rate=5.553145257166534E-4]:1.634469762906E-1)[&rate=5.553145257166534E-4]:3.686767913871E-1,26[&rate=5.553145257166534E-4]:6.389730827462E-1)[&rate=5.553145257166534E-4]:8.898068794327E-2,(22[&rate=5.553145257166534E-4]:2.140135197165E-1,27[&rate=5.553145257166534E-4]:2.304518758809E-1)[&rate=5.553145257166534E-4]:5.029813468634E-1)[&rate=5.553145257166534E-4]:2.491780630314E-3)[&rate=5.553145257166534E-4]:2.392393990708E-1)[&rate=5.553145257166534E-4]:1.685005817789E0)[&rate=5.553145257166534E-4]:7.377211487327E-2)[&rate=5.553145257166534E-4]:8.952870946816E-2,40[&rate=5.553145257166534E-4]:6.777041458559E-1)[&rate=5.553145257166534E-4]:7.922651130223E-2)[&rate=5.553145257166534E-4]:2.219680239432E-1)[&rate=5.553145257166534E-4]:4.531538917163E-1)[&rate=5.553145257166534E-4]:8.76936904801E-2)[&rate=5.553145257166534E-4]:2.27234959149E-3,(((122[&rate=5.553145257166534E-4]:3.844098909813E-1,(124[&rate=5.553145257166534E-4]:1.419764824925E-1,123[&rate=5.553145257166534E-4]:1.447087229296E-1)[&rate=5.553145257166534E-4]:2.397011680517E-1)[&rate=5.553145257166534E-4]:4.070616308251E-1,67[&rate=5.553145257166534E-4]:2.901989714658E-1)[&rate=5.553145257166534E-4]:2.244070995529E-1,((((119[&rate=5.553145257166534E-4]:1.000482220732E0,120[&rate=5.553145257166534E-4]:9.04591809773E-1)[&rate=5.553145257166534E-4]:1.062230660024E-1,(135[&rate=5.553145257166534E-4]:6.117728260986E-1,(138[&rate=5.553145257166534E-4]:2.419337437433E-1,136[&rate=5.553145257166534E-4]:1.104268944281E-1)[&rate=5.553145257166534E-4]:5.698390823554E-1)[&rate=5.553145257166534E-4]:1.469872551563E-1)[&rate=5.553145257166534E-4]:8.549331279906E-1,126[&rate=5.553145257166534E-4]:1.175935892081E0)[&rate=5.553145257166534E-4]:3.880449717096E-1,66[&rate=5.553145257166534E-4]:3.168066741056E-1)[&rate=5.553145257166534E-4]:1.977993969131E-1)[&rate=5.553145257166534E-4]:3.36741084426E-1)[&rate=5.553145257166534E-4]:2.043086432644E-2,34[&rate=5.553145257166534E-4]:8.76432114103E-3)[&rate=5.553145257166534E-4]:1.335124884434E-2,32[&rate=5.553145257166534E-4]:1.977617662865E-4)[&rate=5.553145257166534E-4]:6.255933925981E-2,33[&rate=5.553145257166534E-4]:6.823655308081E-2);
tree STATE_12240000 [&joint=-20970.284088630186,lnP=-20970.284088630186] = [&R] (((34[&rate=5.428012857121927E-4]:1.579520254063E-2,((((124[&rate=5.428012857121927E-4]:4.085221933579E-1,(122[&rate=5.428012857121927E-4]:1.969549037274E-1,123[&rate=5.428012857121927E-4]:1.969549037274E-1)[&rate=5.428012857121927E-4]:2.142995300677E-1)[&rate=5.428012857121927E-4]:3.032579877626E-1,67[&rate=5.428012857121927E-4]:2.13239871217E-1)[&rate=5.428012857121927E-4]:1.37025705725E-1,(((135[&rate=5.428012857121927E-4]:6.628653955822E-1,(138[&rate=5.428012857121927E-4]:1.639629367036E-1,136[&rate=5.428012857121927E-4]:3.24560873884E-2)[&rate=5.428012857121927E-4]:6.989024588786E-1)[&rate=5.428012857121927E-4]:8.359819414687E-1,((120[&rate=5.428012857121927E-4]:9.119091508197E-1,119[&rate=5.428012857121927E-4]:1.007799561779E0)[&rate=5.428012857121927E-4]:7.872405460988E-1,126[&rate=5.428012857121927E-4]:1.009337585234E0)[&rate=5.428012857121927E-4]:5.175243465288E-2)[&rate=5.428012857121927E-4]:4.761474275989E-1,66[&rate=5.428012857121927E-4]:2.900632578004E-1)[&rate=5.428012857121927E-4]:6.02023191416E-2)[&rate=5.428012857121927E-4]:2.622698748814E-1,(((68[&rate=5.428012857121927E-4]:4.236677211486E-1,(((55[&rate=5.428012857121927E-4]:2.137836413589E-1,56[&rate=5.428012857121927E-4]:2.137836413589E-1)[&rate=5.428012857121927E-4]:1.324701046864E-1,((37[&rate=5.428012857121927E-4]:2.80972332784E-1,(59[&rate=5.428012857121927E-4]:2.275456621915E-1,54[&rate=5.428012857121927E-4]:1.892942960713E-1)[&rate=5.428012857121927E-4]:1.517530447231E-2)[&rate=5.428012857121927E-4]:6.245434766031E-2,58[&rate=5.428012857121927E-4]:3.243009973842E-1)[&rate=5.428012857121927E-4]:4.927515303282E-2)[&rate=5.428012857121927E-4]:6.36315001997E-2,57[&rate=5.428012857121927E-4]:4.208142079937E-1)[&rate=5.428012857121927E-4]:5.476608146098E-2)[&rate=5.428012857121927E-4]:4.276879412851E-1,(125[&rate=5.428012857121927E-4]:9.300838394204E-1,((((((12[&rate=5.428012857121927E-4]:2.208715596628E-1,5[&rate=5.428012857121927E-4]:1.825153952794E-1)[&rate=5.428012857121927E-4]:1.607785112147E-1,29[&rate=5.428012857121927E-4]:4.88499385946E-1)[&rate=5.428012857121927E-4]:1.890082003646E-1,103[&rate=5.428012857121927E-4]:4.446308739819E-1)[&rate=5.428012857121927E-4]:1.759148582507E0,((137[&rate=5.428012857121927E-4]:5.096993406324E-1,134[&rate=5.428012857121927E-4]:4.384664639202E-1)[&rate=5.428012857121927E-4]:2.021049312332E-1,133[&rate=5.428012857121927E-4]:6.707083814546E-1)[&rate=5.428012857121927E-4]:6.426601161299E-1)[&rate=5.428012857121927E-4]:7.14822216139E-2,52[&rate=5.428012857121927E-4]:6.109679435416E-1)[&rate=5.428012857121927E-4]:9.046839880274E-2,(((((81[&rate=5.428012857121927E-4]:8.852071294094E-2,80[&rate=5.428012857121927E-4]:8.852071294094E-2)[&rate=5.428012857121927E-4]:3.883645611381E-1,((79[&rate=5.428012857121927E-4]:4.308919212209E-1,82[&rate=5.428012857121927E-4]:4.39111099303E-1)[&rate=5.428012857121927E-4]:1.863386492609E-2,(78[&rate=5.428012857121927E-4]:2.710913300911E-2,72[&rate=5.428012857121927E-4]:5.191324789801E-3)[&rate=5.428012857121927E-4]:4.224166531379E-1)[&rate=5.428012857121927E-4]:3.557866601439E-2)[&rate=5.428012857121927E-4]:6.365695039645E-2,(77[&rate=5.428012857121927E-4]:2.727007465216E-1,(71[&rate=5.428012857121927E-4]:4.563488605916E-2,73[&rate=5.428012857121927E-4]:1.14128036744E-1)[&rate=5.428012857121927E-4]:1.640521618323E-1)[&rate=5.428012857121927E-4]:3.116770943923E-1)[&rate=5.428012857121927E-4]:2.837161783927E-2,(75[&rate=5.428012857121927E-4]:5.889760303308E-1,(76[&rate=5.428012857121927E-4]:5.039142052563E-1,(70[&rate=5.428012857121927E-4]:4.353638222846E-1,74[&rate=5.428012857121927E-4]:4.73719986668E-1)[&rate=5.428012857121927E-4]:3.019421858821E-2)[&rate=5.428012857121927E-4]:8.506182507457E-2)[&rate=5.428012857121927E-4]:2.925288047708E-2)[&rate=5.428012857121927E-4]:7.626181275797E-1,53[&rate=5.428012857121927E-4]:6.343839797755E-1)[&rate=5.428012857121927E-4]:5.885564125746E-2)[&rate=5.428012857121927E-4]:4.472267320487E-1)[&rate=5.428012857121927E-4]:8.793848968005E-2)[&rate=5.428012857121927E-4]:2.574588449362E-1,(((((((62[&rate=5.428012857121927E-4]:5.105591895517E-1,(64[&rate=5.428012857121927E-4]:4.014138996622E-1,(65[&rate=5.428012857121927E-4]:2.449069874928E-1,60[&rate=5.428012857121927E-4]:2.449069874928E-1)[&rate=5.428012857121927E-4]:5.821980662731E-3)[&rate=5.428012857121927E-4]:6.804939947844E-2)[&rate=5.428012857121927E-4]:5.018724788968E-1,(63[&rate=5.428012857121927E-4]:5.594956515492E-2,61[&rate=5.428012857121927E-4]:9.704545556596E-2)[&rate=5.428012857121927E-4]:9.153862128826E-1)[&rate=5.428012857121927E-4]:5.212311854362E-1,((((131[&rate=5.428012857121927E-4]:1.380947528918E-1,130[&rate=5.428012857121927E-4]:1.353550268644E-1)[&rate=5.428012857121927E-4]:1.520168086283E-1,(132[&rate=5.428012857121927E-4]:2.42133009913E-1,129[&rate=5.428012857121927E-4]:2.393932838856E-1)[&rate=5.428012857121927E-4]:4.797855160713E-2)[&rate=5.428012857121927E-4]:3.134019712255E-1,(69[&rate=5.428012857121927E-4]:6.568455632335E-1,118[&rate=5.428012857121927E-4]:6.458866591238E-1)[&rate=5.428012857121927E-4]:9.187344896438E-2)[&rate=5.428012857121927E-4]:7.918204613486E-1,((((47[&rate=5.428012857121927E-4]:9.648158726125E-3,44[&rate=5.428012857121927E-4]:4.183677851873E-3)[&rate=5.428012857121927E-4]:3.950063752072E-1,51[&rate=5.428012857121927E-4]:3.773321295618E-1)[&rate=5.428012857121927E-4]:4.661561225372E-2,(((((48[&rate=5.428012857121927E-4]:1.814871963279E-1,42[&rate=5.428012857121927E-4]:1.432358302077E-1)[&rate=5.428012857121927E-4]:1.376049706806E-1,41[&rate=5.428012857121927E-4]:2.75376320014E-1)[&rate=5.428012857121927E-4]:3.872654270032E-2,43[&rate=5.428012857121927E-4]:3.687476714573E-1)[&rate=5.428012857121927E-4]:2.435966949799E-5,46[&rate=5.428012857121927E-4]:3.687720311268E-1)[&rate=5.428012857121927E-4]:4.957173677247E-2,(49[&rate=5.428012857121927E-4]:2.536397580306E-1,50[&rate=5.428012857121927E-4]:2.536397580306E-1)[&rate=5.428012857121927E-4]:1.31917124623E-1)[&rate=5.428012857121927E-4]:3.292637828775E-2)[&rate=5.428012857121927E-4]:5.648096236714E-2,45[&rate=5.428012857121927E-4]:4.995543872428E-1)[&rate=5.428012857121927E-4]:1.169039425054E-1)[&rate=5.428012857121927E-4]:4.082284447962E-3)[&rate=5.428012857121927E-4]:3.703900196152E-2,128[&rate=5.428012857121927E-4]:1.430975828449E0)[&rate=5.428012857121927E-4]:1.112206187644E-1,35[&rate=5.428012857121927E-4]:1.342932392569E-2)[&rate=5.428012857121927E-4]:3.968215781874E-2,((36[&rate=5.428012857121927E-4]:1.737564984216E-2,127[&rate=5.428012857121927E-4]:2.537923595048E0)[&rate=5.428012857121927E-4]:3.445852088891E-2,121[&rate=5.428012857121927E-4]:2.131286225526E0)[&rate=5.428012857121927E-4]:4.785265347912E-2)[&rate=5.428012857121927E-4]:3.995355524032E-1,(38[&rate=5.428012857121927E-4]:8.798120169668E-1,(((16[&rate=5.428012857121927E-4]:2.61382824199E0,((2[&rate=5.428012857121927E-4]:3.869571433448E-1,31[&rate=5.428012857121927E-4]:6.143544036189E-1)[&rate=5.428012857121927E-4]:1.012965707559E-1,((22[&rate=5.428012857121927E-4]:1.398383665249E-1,27[&rate=5.428012857121927E-4]:1.562767226892E-1)[&rate=5.428012857121927E-4]:5.036754924328E-1,(26[&rate=5.428012857121927E-4]:5.821580953463E-1,(7[&rate=5.428012857121927E-4]:1.863784101138E-1,8[&rate=5.428012857121927E-4]:1.863784101138E-1)[&rate=5.428012857121927E-4]:2.889303701639E-1)[&rate=5.428012857121927E-4]:7.231466772101E-2)[&rate=5.428012857121927E-4]:1.734259486916E-2)[&rate=5.428012857121927E-4]:1.996807404601E0)[&rate=5.428012857121927E-4]:6.163268474646E-3,40[&rate=5.428012857121927E-4]:5.344985843469E-1)[&rate=5.428012857121927E-4]:2.187022787886E-2,((39[&rate=5.428012857121927E-4]:4.437490495939E-1,147[&rate=5.428012857121927E-4]:5.011260987742E-1)[&rate=5.428012857121927E-4]:7.344713230811E-2,((146[&rate=5.428012857121927E-4]:5.008570810927E-1,((((((3[&rate=5.428012857121927E-4]:2.654940437858E-1,18[&rate=5.428012857121927E-4]:3.805625369364E-1)[&rate=5.428012857121927E-4]:4.807537900918E-1,(((92[&rate=5.428012857121927E-4]:5.542097505895E-2,(91[&rate=5.428012857121927E-4]:8.094376797978E-4,90[&rate=5.428012857121927E-4]:8.094376797978E-4)[&rate=5.428012857121927E-4]:5.461153737915E-2)[&rate=5.428012857121927E-4]:1.497283243659E-1,((85[&rate=5.428012857121927E-4]:1.619981869929E-1,86[&rate=5.428012857121927E-4]:1.619981869929E-1)[&rate=5.428012857121927E-4]:3.703298248004E-3,((93[&rate=5.428012857121927E-4]:9.057963140304E-2,83[&rate=5.428012857121927E-4]:7.688100126603E-2)[&rate=5.428012857121927E-4]:7.974523754593E-2,84[&rate=5.428012857121927E-4]:1.56626238812E-1)[&rate=5.428012857121927E-4]:9.075246428922E-3)[&rate=5.428012857121927E-4]:2.574918404691E-2)[&rate=5.428012857121927E-4]:2.717975828566E-2,(87[&rate=5.428012857121927E-4]:1.587355218698E-1,(89[&rate=5.428012857121927E-4]:8.547100064722E-2,88[&rate=5.428012857121927E-4]:7.17723705102E-2)[&rate=5.428012857121927E-4]:8.696315135956E-2)[&rate=5.428012857121927E-4]:5.989490570368E-2)[&rate=5.428012857121927E-4]:1.067343433701E0)[&rate=5.428012857121927E-4]:1.315083618492E-1,(6[&rate=5.428012857121927E-4]:8.217356059668E-1,(10[&rate=5.428012857121927E-4]:2.526456635902E-1,15[&rate=5.428012857121927E-4]:2.910018279737E-1)[&rate=5.428012857121927E-4]:5.85528298541E-1)[&rate=5.428012857121927E-4]:1.080753842804E-1)[&rate=5.428012857121927E-4]:5.213902438997E-1,(((102[&rate=5.428012857121927E-4]:1.140434164145E-2,(((140[&rate=5.428012857121927E-4]:5.732371600024E-1,11[&rate=5.428012857121927E-4]:5.924152421941E-1)[&rate=5.428012857121927E-4]:1.348600867994E-1,((20[&rate=5.428012857121927E-4]:4.559666696797E-1,25[&rate=5.428012857121927E-4]:4.751447518714E-1)[&rate=5.428012857121927E-4]:6.671841418274E-2,23[&rate=5.428012857121927E-4]:5.309042619445E-1)[&rate=5.428012857121927E-4]:2.813025738982E-1)[&rate=5.428012857121927E-4]:3.344068890523E-1,((((17[&rate=5.428012857121927E-4]:4.353494008468E-1,21[&rate=5.428012857121927E-4]:4.654863871481E-1)[&rate=5.428012857121927E-4]:3.916456555595E-1,28[&rate=5.428012857121927E-4]:8.817895769541E-1)[&rate=5.428012857121927E-4]:3.160159056056E-2,1[&rate=5.428012857121927E-4]:1.270897976517E-1)[&rate=5.428012857121927E-4]:2.953392309848E-2,24[&rate=5.428012857121927E-4]:9.374456385584E-1)[&rate=5.428012857121927E-4]:2.201269904463E-1)[&rate=5.428012857121927E-4]:1.547554825313E-2)[&rate=5.428012857121927E-4]:1.216918534525E-1,(((145[&rate=5.428012857121927E-4]:9.953731616814E-2,141[&rate=5.428012857121927E-4]:9.679759014056E-2)[&rate=5.428012857121927E-4]:4.318580114174E-1,144[&rate=5.428012857121927E-4]:5.259158755306E-1)[&rate=5.428012857121927E-4]:1.431109597901E-1,142[&rate=5.428012857121927E-4]:6.745062873756E-1)[&rate=5.428012857121927E-4]:7.051652501841E-1)[&rate=5.428012857121927E-4]:2.006984215937E-2,((((117[&rate=5.428012857121927E-4]:5.127511389786E-1,(105[&rate=5.428012857121927E-4]:4.786094888293E-1,113[&rate=5.428012857121927E-4]:5.060067491031E-1)[&rate=5.428012857121927E-4]:4.004663848001E-3)[&rate=5.428012857121927E-4]:4.484913170347E-2,110[&rate=5.428012857121927E-4]:5.493810925998E-1)[&rate=5.428012857121927E-4]:1.612241417685E-1,(9[&rate=5.428012857121927E-4]:5.880991871421E-1,(14[&rate=5.428012857121927E-4]:5.704430606182E-1,((30[&rate=5.428012857121927E-4]:3.827824974783E-1,4[&rate=5.428012857121927E-4]:2.101797577523E-1)[&rate=5.428012857121927E-4]:2.555978563959E-1,112[&rate=5.428012857121927E-4]:5.233118607234E-1)[&rate=5.428012857121927E-4]:4.713119989479E-2)[&rate=5.428012857121927E-4]:2.587530460599E-2)[&rate=5.428012857121927E-4]:1.197663211989E-1)[&rate=5.428012857121927E-4]:2.763240303099E-1,((116[&rate=5.428012857121927E-4]:7.480078698916E-1,((148[&rate=5.428012857121927E-4]:2.241970957547E-1,143[&rate=5.428012857121927E-4]:2.214573697274E-1)[&rate=5.428012857121927E-4]:5.591818851151E-1,((111[&rate=5.428012857121927E-4]:8.626413451058E-2,104[&rate=5.428012857121927E-4]:6.982577834621E-2)[&rate=5.428012857121927E-4]:3.144736260248E-1,(139[&rate=5.428012857121927E-4]:4.074564043441E-1,106[&rate=5.428012857121927E-4]:2.156755824263E-1)[&rate=5.428012857121927E-4]:1.686238219447E-1)[&rate=5.428012857121927E-4]:4.209973847179E-1)[&rate=5.428012857121927E-4]:2.985053405487E-3)[&rate=5.428012857121927E-4]:3.393645347749E-2,(((19[&rate=5.428012857121927E-4]:3.572594597318E-1,13[&rate=5.428012857121927E-4]:3.189032953481E-1)[&rate=5.428012857121927E-4]:4.164009617685E-1,115[&rate=5.428012857121927E-4]:6.531124762947E-1)[&rate=5.428012857121927E-4]:6.082056762974E-2,((109[&rate=5.428012857121927E-4]:3.98113087749E-1,114[&rate=5.428012857121927E-4]:3.186610329545E-1)[&rate=5.428012857121927E-4]:1.810020070245E-1,(107[&rate=5.428012857121927E-4]:2.002465717952E-1,108[&rate=5.428012857121927E-4]:1.975068457679E-1)[&rate=5.428012857121927E-4]:3.596904407865E-1)[&rate=5.428012857121927E-4]:2.142700039455E-1)[&rate=5.428012857121927E-4]:6.801127944462E-2)[&rate=5.428012857121927E-4]:1.28272612542E-1)[&rate=5.428012857121927E-4]:2.3472992326E-1)[&rate=5.428012857121927E-4]:2.487201284005E-1)[&rate=5.428012857121927E-4]:3.879979146033E-1,101[&rate=5.428012857121927E-4]:7.844046282023E-1)[&rate=5.428012857121927E-4]:4.72862280723E-1,97[&rate=5.428012857121927E-4]:2.130644985653E-1)[&rate=5.428012857121927E-4]:9.653575192628E-2)[&rate=5.428012857121927E-4]:1.228112738263E-1,((99[&rate=5.428012857121927E-4]:5.711883142417E-1,96[&rate=5.428012857121927E-4]:5.356691885589E-1)[&rate=5.428012857121927E-4]:7.984912556461E-2,(98[&rate=5.428012857121927E-4]:5.028424942592E-1,((100[&rate=5.428012857121927E-4]:1.219913765772E-1,94[&rate=5.428012857121927E-4]:1.219913765772E-1)[&rate=5.428012857121927E-4]:2.143370556445E-1,95[&rate=5.428012857121927E-4]:4.210278857738E-1)[&rate=5.428012857121927E-4]:9.274357023412E-2)[&rate=5.428012857121927E-4]:1.263370220499E-1)[&rate=5.428012857121927E-4]:2.685559921248E-3)[&rate=5.428012857121927E-4]:1.374640621796E-2)[&rate=5.428012857121927E-4]:3.917263032375E-2)[&rate=5.428012857121927E-4]:3.917492156701E-1)[&rate=5.428012857121927E-4]:1.752004636963E-1)[&rate=5.428012857121927E-4]:1.0844683545E-1)[&rate=5.428012857121927E-4]:5.144158222578E-2)[&rate=5.428012857121927E-4]:2.662734493473E-1)[&rate=5.428012857121927E-4]:7.34549800511E-3,32[&rate=5.428012857121927E-4]:1.22289232665E-3)[&rate=5.428012857121927E-4]:1.910614697786E-2,33[&rate=5.428012857121927E-4]:2.580849135922E-2);
tree STATE_12330000 [&joint=-20954.509172492217,lnP=-20954.509172492217] = [&R] (33[&rate=6.538757127898978E-4]:1.099108833813E-1,(32[&rate=6.538757127898978E-4]:4.725807640336E-2,(34[&rate=6.538757127898978E-4]:2.187383639153E-2,((((((52[&rate=6.538757127898978E-4]:4.159289854857E-1,(((12[&rate=6.538757127898978E-4]:1.495331366171E-1,5[&rate=6.538757127898978E-4]:1.111769722336E-1)[&rate=6.538757127898978E-4]:4.318428602777E-2,29[&rate=6.538757127898978E-4]:2.995667377134E-1)[&rate=6.538757127898978E-4]:2.480482911435E-1,103[&rate=6.538757127898978E-4]:3.147383165281E-1)[&rate=6.538757127898978E-4]:1.765484403519E0)[&rate=6.538757127898978E-4]:2.855530931082E-1,(((133[&rate=6.538757127898978E-4]:3.673328026057E-1,(134[&rate=6.538757127898978E-4]:2.352192158368E-1,137[&rate=6.538757127898978E-4]:3.06452092549E-1)[&rate=6.538757127898978E-4]:1.019766004678E-1)[&rate=6.538757127898978E-4]:1.019483507904E0,(((82[&rate=6.538757127898978E-4]:2.873389700487E-1,(((78[&rate=6.538757127898978E-4]:4.525117877033E-2,72[&rate=6.538757127898978E-4]:2.333337055102E-2)[&rate=6.538757127898978E-4]:1.60887348583E-1,79[&rate=6.538757127898978E-4]:2.061385273533E-1)[&rate=6.538757127898978E-4]:2.371319083401E-2,71[&rate=6.538757127898978E-4]:2.024544579133E-1)[&rate=6.538757127898978E-4]:4.926807377934E-2)[&rate=6.538757127898978E-4]:4.748904026565E-2,((81[&rate=6.538757127898978E-4]:5.907780835678E-2,80[&rate=6.538757127898978E-4]:5.907780835678E-2)[&rate=6.538757127898978E-4]:2.551390129997E-1,(73[&rate=6.538757127898978E-4]:2.661624031998E-1,77[&rate=6.538757127898978E-4]:2.606829511451E-1)[&rate=6.538757127898978E-4]:9.736948664976E-2)[&rate=6.538757127898978E-4]:4.172832793544E-3)[&rate=6.538757127898978E-4]:1.983072045941E-1,(75[&rate=6.538757127898978E-4]:4.470658281974E-1,((74[&rate=6.538757127898978E-4]:2.712926265485E-1,76[&rate=6.538757127898978E-4]:2.712926265485E-1)[&rate=6.538757127898978E-4]:1.415815197092E-1,70[&rate=6.538757127898978E-4]:3.745179818742E-1)[&rate=6.538757127898978E-4]:3.419168193974E-2)[&rate=6.538757127898978E-4]:1.189460990398E-1)[&rate=6.538757127898978E-4]:7.851879449164E-1)[&rate=6.538757127898978E-4]:4.453008349569E-2,53[&rate=6.538757127898978E-4]:6.492668970373E-1)[&rate=6.538757127898978E-4]:4.401846024519E-2)[&rate=6.538757127898978E-4]:5.548728336861E-1,125[&rate=6.538757127898978E-4]:1.037775677307E0)[&rate=6.538757127898978E-4]:4.160244818077E-2,(68[&rate=6.538757127898978E-4]:6.838222932257E-1,((54[&rate=6.538757127898978E-4]:3.170445273113E-1,(57[&rate=6.538757127898978E-4]:3.486222390873E-1,(((55[&rate=6.538757127898978E-4]:2.096448284888E-1,56[&rate=6.538757127898978E-4]:2.096448284888E-1)[&rate=6.538757127898978E-4]:6.552526872831E-2,37[&rate=6.538757127898978E-4]:3.216181846489E-1)[&rate=6.538757127898978E-4]:7.290692544321E-3,58[&rate=6.538757127898978E-4]:3.097831941331E-1)[&rate=6.538757127898978E-4]:5.523248757721E-2)[&rate=6.538757127898978E-4]:9.405894781306E-3)[&rate=6.538757127898978E-4]:1.135514423784E-2,59[&rate=6.538757127898978E-4]:3.666510376694E-1)[&rate=6.538757127898978E-4]:3.663515834253E-1)[&rate=6.538757127898978E-4]:2.288891655957E-1)[&rate=6.538757127898978E-4]:4.265812675465E-1,(((((124[&rate=6.538757127898978E-4]:1.63627124869E-2,123[&rate=6.538757127898978E-4]:1.909495292402E-2)[&rate=6.538757127898978E-4]:1.806676571265E-1,122[&rate=6.538757127898978E-4]:1.997626100505E-1)[&rate=6.538757127898978E-4]:6.377794677279E-1,67[&rate=6.538757127898978E-4]:3.362695274378E-1)[&rate=6.538757127898978E-4]:1.621082350078E-2,((119[&rate=6.538757127898978E-4]:8.192606450988E-1,(120[&rate=6.538757127898978E-4]:6.094613209541E-1,(135[&rate=6.538757127898978E-4]:3.158686767178E-1,(138[&rate=6.538757127898978E-4]:2.982052586673E-1,136[&rate=6.538757127898978E-4]:1.666984093521E-1)[&rate=6.538757127898978E-4]:2.176634180505E-1)[&rate=6.538757127898978E-4]:4.153784971581E-2)[&rate=6.538757127898978E-4]:1.139089131859E-1)[&rate=6.538757127898978E-4]:1.225649264024E0,126[&rate=6.538757127898978E-4]:1.259207386479E0)[&rate=6.538757127898978E-4]:3.404471541447E-1)[&rate=6.538757127898978E-4]:4.575636235495E-2,66[&rate=6.538757127898978E-4]:3.982367132935E-1)[&rate=6.538757127898978E-4]:3.933353753021E-1)[&rate=6.538757127898978E-4]:1.321795205373E-2,((((((((60[&rate=6.538757127898978E-4]:6.026372448354E-2,62[&rate=6.538757127898978E-4]:2.520445464013E-1)[&rate=6.538757127898978E-4]:9.544419865966E-2,64[&rate=6.538757127898978E-4]:3.063928546499E-1)[&rate=6.538757127898978E-4]:1.072062599074E-1,65[&rate=6.538757127898978E-4]:2.629141830506E-1)[&rate=6.538757127898978E-4]:1.317728010622E-1,(63[&rate=6.538757127898978E-4]:4.801972831893E-2,61[&rate=6.538757127898978E-4]:8.911561872997E-2)[&rate=6.538757127898978E-4]:4.973521873006E-1)[&rate=6.538757127898978E-4]:1.003541793938E0,(128[&rate=6.538757127898978E-4]:1.38960417146E0,((((129[&rate=6.538757127898978E-4]:1.094853234075E-1,132[&rate=6.538757127898978E-4]:1.122250494348E-1)[&rate=6.538757127898978E-4]:2.440754040589E-3,130[&rate=6.538757127898978E-4]:1.119260774481E-1)[&rate=6.538757127898978E-4]:7.213403875729E-3,131[&rate=6.538757127898978E-4]:1.218792073512E-1)[&rate=6.538757127898978E-4]:3.786341323433E-1,(118[&rate=6.538757127898978E-4]:6.20216817193E-1,69[&rate=6.538757127898978E-4]:6.311757213027E-1)[&rate=6.538757127898978E-4]:1.454309784395E-2)[&rate=6.538757127898978E-4]:8.945702838206E-1)[&rate=6.538757127898978E-4]:6.067940111098E-2)[&rate=6.538757127898978E-4]:9.247501772195E-2,(((51[&rate=6.538757127898978E-4]:3.487832665043E-1,(47[&rate=6.538757127898978E-4]:3.2866972125E-1,44[&rate=6.538757127898978E-4]:3.232052403758E-1)[&rate=6.538757127898978E-4]:4.743594962579E-2)[&rate=6.538757127898978E-4]:1.629425617401E-1,(((43[&rate=6.538757127898978E-4]:3.517208895425E-1,46[&rate=6.538757127898978E-4]:3.517208895425E-1)[&rate=6.538757127898978E-4]:9.003586922521E-2,(41[&rate=6.538757127898978E-4]:3.21354439485E-1,(48[&rate=6.538757127898978E-4]:2.319087407376E-1,42[&rate=6.538757127898978E-4]:1.936573746174E-1)[&rate=6.538757127898978E-4]:1.331615457419E-1)[&rate=6.538757127898978E-4]:6.575751053969E-2)[&rate=6.538757127898978E-4]:7.808859679213E-2,(49[&rate=6.538757127898978E-4]:2.169575414019E-1,50[&rate=6.538757127898978E-4]:2.169575414019E-1)[&rate=6.538757127898978E-4]:2.701009289122E-1)[&rate=6.538757127898978E-4]:1.920287705608E-2)[&rate=6.538757127898978E-4]:8.379748332214E-2,45[&rate=6.538757127898978E-4]:6.146489946267E-1)[&rate=6.538757127898978E-4]:1.547133833752E-1)[&rate=6.538757127898978E-4]:1.071073960155E-1,((36[&rate=6.538757127898978E-4]:5.57429296338E-2,(127[&rate=6.538757127898978E-4]:2.272964556221E0,121[&rate=6.538757127898978E-4]:1.83186866581E0)[&rate=6.538757127898978E-4]:3.033263186181E-1)[&rate=6.538757127898978E-4]:4.133440314365E-2,35[&rate=6.538757127898978E-4]:5.050199031169E-2)[&rate=6.538757127898978E-4]:7.059687270936E-2)[&rate=6.538757127898978E-4]:2.614863005886E-1,(38[&rate=6.538757127898978E-4]:8.199983757214E-1,((98[&rate=6.538757127898978E-4]:6.472912351957E-1,(((100[&rate=6.538757127898978E-4]:3.248116434125E-1,94[&rate=6.538757127898978E-4]:3.248116434125E-1)[&rate=6.538757127898978E-4]:9.937748677987E-2,95[&rate=6.538757127898978E-4]:5.088885837444E-1)[&rate=6.538757127898978E-4]:6.141029824504E-2,(99[&rate=6.538757127898978E-4]:5.002977454918E-1,96[&rate=6.538757127898978E-4]:4.647786198089E-1)[&rate=6.538757127898978E-4]:8.093009824616E-2)[&rate=6.538757127898978E-4]:8.792131495499E-2)[&rate=6.538757127898978E-4]:2.137979210045E-1,((40[&rate=6.538757127898978E-4]:4.011634288041E-1,(97[&rate=6.538757127898978E-4]:3.02246874116E-1,39[&rate=6.538757127898978E-4]:3.732851254821E-1)[&rate=6.538757127898978E-4]:2.787830332201E-2)[&rate=6.538757127898978E-4]:5.081239992357E-2,(((146[&rate=6.538757127898978E-4]:4.653491229195E-1,(2[&rate=6.538757127898978E-4]:8.146028621376E-1,(((22[&rate=6.538757127898978E-4]:3.926548677387E-1,27[&rate=6.538757127898978E-4]:4.09093223903E-1)[&rate=6.538757127898978E-4]:2.628495522793E-1,31[&rate=6.538757127898978E-4]:7.10298940566E-1)[&rate=6.538757127898978E-4]:1.872634496922E-1,(26[&rate=6.538757127898978E-4]:7.241275407235E-1,(7[&rate=6.538757127898978E-4]:8.273807682932E-2,8[&rate=6.538757127898978E-4]:8.273807682932E-2)[&rate=6.538757127898978E-4]:5.345401488257E-1)[&rate=6.538757127898978E-4]:1.295992330963E-1)[&rate=6.538757127898978E-4]:1.444377321534E-1)[&rate=6.538757127898978E-4]:1.487253484376E0)[&rate=6.538757127898978E-4]:2.490268370516E-2,16[&rate=6.538757127898978E-4]:2.455526153507E0)[&rate=6.538757127898978E-4]:7.242079992094E-2,(((((((89[&rate=6.538757127898978E-4]:1.875539952894E-1,88[&rate=6.538757127898978E-4]:1.738553651524E-1)[&rate=6.538757127898978E-4]:1.185885866838E-1,(((92[&rate=6.538757127898978E-4]:6.566091896374E-2,(91[&rate=6.538757127898978E-4]:2.715237138374E-2,90[&rate=6.538757127898978E-4]:2.715237138374E-2)[&rate=6.538757127898978E-4]:3.850854758E-2)[&rate=6.538757127898978E-4]:3.912388873036E-2,87[&rate=6.538757127898978E-4]:9.108617755709E-2)[&rate=6.538757127898978E-4]:5.186481334556E-2,((83[&rate=6.538757127898978E-4]:3.476531953381E-2,86[&rate=6.538757127898978E-4]:3.476531953381E-2)[&rate=6.538757127898978E-4]:2.42808137812E-2,(85[&rate=6.538757127898978E-4]:3.62020069359E-2,(93[&rate=6.538757127898978E-4]:1.835427826299E-2,84[&rate=6.538757127898978E-4]:4.655648125972E-3)[&rate=6.538757127898978E-4]:3.154635880993E-2)[&rate=6.538757127898978E-4]:2.284412637911E-2)[&rate=6.538757127898978E-4]:8.390485758763E-2)[&rate=6.538757127898978E-4]:1.494929609336E-1)[&rate=6.538757127898978E-4]:7.368301855899E-1,3[&rate=6.538757127898978E-4]:4.89548110029E-1)[&rate=6.538757127898978E-4]:1.762920751277E-1,((18[&rate=6.538757127898978E-4]:5.492250423047E-1,(10[&rate=6.538757127898978E-4]:3.664339773843E-1,15[&rate=6.538757127898978E-4]:4.047901417677E-1)[&rate=6.538757127898978E-4]:1.362157224547E-1)[&rate=6.538757127898978E-4]:7.886378008078E-2,6[&rate=6.538757127898978E-4]:5.650751237554E-1)[&rate=6.538757127898978E-4]:1.528198559218E-1)[&rate=6.538757127898978E-4]:7.078515384359E-1,((102[&rate=6.538757127898978E-4]:4.692666930711E-3,(((1[&rate=6.538757127898978E-4]:1.656958172569E-1,(28[&rate=6.538757127898978E-4]:6.668462832326E-1,(21[&rate=6.538757127898978E-4]:5.028359140564E-1,17[&rate=6.538757127898978E-4]:4.72698927755E-1)[&rate=6.538757127898978E-4]:1.393528349298E-1)[&rate=6.538757127898978E-4]:2.851509038872E-1)[&rate=6.538757127898978E-4]:1.141258673606E-1,24[&rate=6.538757127898978E-4]:1.060643602426E0)[&rate=6.538757127898978E-4]:6.149780893216E-2,((11[&rate=6.538757127898978E-4]:3.858504633182E-1,140[&rate=6.538757127898978E-4]:3.666723811265E-1)[&rate=6.538757127898978E-4]:1.981421787949E-1,((20[&rate=6.538757127898978E-4]:3.866528861787E-1,25[&rate=6.538757127898978E-4]:4.058309683704E-1)[&rate=6.538757127898978E-4]:1.536038825329E-1,23[&rate=6.538757127898978E-4]:5.484759467937E-1)[&rate=6.538757127898978E-4]:1.204482021687E-1)[&rate=6.538757127898978E-4]:4.422583582858E-1)[&rate=6.538757127898978E-4]:4.419509118923E-2)[&rate=6.538757127898978E-4]:5.466091927309E-2,(((((115[&rate=6.538757127898978E-4]:3.885817424759E-1,(19[&rate=6.538757127898978E-4]:4.72110567292E-1,13[&rate=6.538757127898978E-4]:4.337544029083E-1)[&rate=6.538757127898978E-4]:3.701912038937E-2)[&rate=6.538757127898978E-4]:1.100345895525E-1,((107[&rate=6.538757127898978E-4]:3.338800743659E-1,108[&rate=6.538757127898978E-4]:3.311403483385E-1)[&rate=6.538757127898978E-4]:1.600882708069E-1,(114[&rate=6.538757127898978E-4]:2.126157869877E-1,109[&rate=6.538757127898978E-4]:2.920678417822E-1)[&rate=6.538757127898978E-4]:2.210785855823E-1)[&rate=6.538757127898978E-4]:6.492195945833E-2)[&rate=6.538757127898978E-4]:1.978336466453E-1,((148[&rate=6.538757127898978E-4]:2.616122417032E-1,143[&rate=6.538757127898978E-4]:2.588725156758E-1)[&rate=6.538757127898978E-4]:3.876134240191E-1,(116[&rate=6.538757127898978E-4]:3.796109756772E-1,(104[&rate=6.538757127898978E-4]:3.59193685773E-1,(111[&rate=6.538757127898978E-4]:3.016491334166E-1,(139[&rate=6.538757127898978E-4]:2.46760975569E-1,106[&rate=6.538757127898978E-4]:5.498015365127E-2)[&rate=6.538757127898978E-4]:2.302306236009E-1)[&rate=6.538757127898978E-4]:7.398290852077E-2)[&rate=6.538757127898978E-4]:8.069126250701E-2)[&rate=6.538757127898978E-4]:2.312585256614E-1)[&rate=6.538757127898978E-4]:8.5580477335E-2)[&rate=6.538757127898978E-4]:7.479547884282E-2,(((110[&rate=6.538757127898978E-4]:4.58225639438E-1,105[&rate=6.538757127898978E-4]:4.363078312189E-1)[&rate=6.538757127898978E-4]:1.840145664076E-1,(((14[&rate=6.538757127898978E-4]:2.871729028607E-1,(30[&rate=6.538757127898978E-4]:3.36821595826E-1,4[&rate=6.538757127898978E-4]:1.642188561E-1)[&rate=6.538757127898978E-4]:6.541980018549E-2)[&rate=6.538757127898978E-4]:3.042437533249E-1,(9[&rate=6.538757127898978E-4]:5.781061997895E-1,113[&rate=6.538757127898978E-4]:5.863253778716E-1)[&rate=6.538757127898978E-4]:5.09127831392E-3)[&rate=6.538757127898978E-4]:2.176517416379E-2,112[&rate=6.538757127898978E-4]:6.131818303493E-1)[&rate=6.538757127898978E-4]:3.453782755095E-2)[&rate=6.538757127898978E-4]:6.971326218044E-2,117[&rate=6.538757127898978E-4]:7.201726461083E-1)[&rate=6.538757127898978E-4]:1.360043182576E-1)[&rate=6.538757127898978E-4]:1.300627245714E-1,(142[&rate=6.538757127898978E-4]:5.784560659116E-1,(144[&rate=6.538757127898978E-4]:2.665688408014E-1,(145[&rate=6.538757127898978E-4]:1.647377700191E-1,141[&rate=6.538757127898978E-4]:1.619980439916E-1)[&rate=6.538757127898978E-4]:1.073105228372E-1)[&rate=6.538757127898978E-4]:3.064077730552E-1)[&rate=6.538757127898978E-4]:5.776466367243E-1)[&rate=6.538757127898978E-4]:1.498262260337E-1)[&rate=6.538757127898978E-4]:3.170778634161E-1)[&rate=6.538757127898978E-4]:2.445921073527E-1,101[&rate=6.538757127898978E-4]:6.155441049177E-1)[&rate=6.538757127898978E-4]:7.816643618649E-1,147[&rate=6.538757127898978E-4]:4.814213569691E-1)[&rate=6.538757127898978E-4]:1.840971952183E-2)[&rate=6.538757127898978E-4]:9.521801417081E-3)[&rate=6.538757127898978E-4]:2.806980269262E-1)[&rate=6.538757127898978E-4]:1.556305309965E-1)[&rate=6.538757127898978E-4]:1.649522344037E-1)[&rate=6.538757127898978E-4]:4.222048770397E-1)[&rate=6.538757127898978E-4]:8.009749437229E-2)[&rate=6.538757127898978E-4]:4.730204823092E-2)[&rate=6.538757127898978E-4]:5.717335492325E-2);
```
