## Supplementary File S2 for "Epidemiological and genomic investigation of chikungunya virus in Rio de Janeiro state, Brazil, between 2015 and 2018": empirical.trees (part 3 of 15)

```
tree STATE_12420000 [&joint=-20973.240551198942,lnP=-20973.240551198942] = [&R] (((33[&rate=5.758107529211361E-4]:2.199835972653E-2,(((((123[&rate=5.758107529211361E-4]:4.083641100712E-1,124[&rate=5.758107529211361E-4]:4.056318696341E-1)[&rate=5.758107529211361E-4]:1.241042563628E-2,122[&rate=5.758107529211361E-4]:4.207745357075E-1)[&rate=5.758107529211361E-4]:2.910878858938E-1,67[&rate=5.758107529211361E-4]:2.105898712606E-1)[&rate=5.758107529211361E-4]:2.880015713263E-1,(66[&rate=5.758107529211361E-4]:2.208654696644E-1,(120[&rate=5.758107529211361E-4]:1.835631112394E0,((126[&rate=5.758107529211361E-4]:9.454942745536E-1,119[&rate=5.758107529211361E-4]:1.731196797197E0)[&rate=5.758107529211361E-4]:8.861338561778E-2,(135[&rate=5.758107529211361E-4]:3.216562330654E-1,(138[&rate=5.758107529211361E-4]:1.961754688288E-1,136[&rate=5.758107529211361E-4]:6.466861951361E-2)[&rate=5.758107529211361E-4]:3.254807642367E-1)[&rate=5.758107529211361E-4]:1.15020874427E0)[&rate=5.758107529211361E-4]:1.117113405374E-1)[&rate=5.758107529211361E-4]:3.222206586406E-1)[&rate=5.758107529211361E-4]:2.777259729225E-1)[&rate=5.758107529211361E-4]:3.961163616095E-1,((((((52[&rate=5.758107529211361E-4]:6.587420856118E-1,(((12[&rate=5.758107529211361E-4]:3.691511330265E-1,5[&rate=5.758107529211361E-4]:3.30794968643E-1)[&rate=5.758107529211361E-4]:2.538728981353E-1,29[&rate=5.758107529211361E-4]:7.298733462303E-1)[&rate=5.758107529211361E-4]:7.604876426851E-2,103[&rate=5.758107529211361E-4]:5.7304539817E-1)[&rate=5.758107529211361E-4]:1.749990422003E0)[&rate=5.758107529211361E-4]:1.054554100365E-1,(((133[&rate=5.758107529211361E-4]:6.0323651029E-1,137[&rate=5.758107529211361E-4]:6.443324007011E-1)[&rate=5.758107529211361E-4]:1.554416029137E-1,134[&rate=5.758107529211361E-4]:7.285411269025E-1)[&rate=5.758107529211361E-4]:7.234645320965E-1,53[&rate=5.758107529211361E-4]:7.00063148332E-1)[&rate=5.758107529211361E-4]:5.593762600491E-2)[&rate=5.758107529211361E-4]:4.48852467147E-2,((((81[&rate=5.758107529211361E-4]:2.850219600932E-2,80[&rate=5.758107529211361E-4]:2.850219600932E-2)[&rate=5.758107529211361E-4]:2.588648895479E-1,77[&rate=5.758107529211361E-4]:3.312027019956E-1)[&rate=5.758107529211361E-4]:7.831715967513E-2,(73[&rate=5.758107529211361E-4]:3.586150319463E-1,((82[&rate=5.758107529211361E-4]:1.461119216799E-1,(79[&rate=5.758107529211361E-4]:1.311037409415E-1,(72[&rate=5.758107529211361E-4]:3.569599198066E-2,78[&rate=5.758107529211361E-4]:5.761380019997E-2)[&rate=5.758107529211361E-4]:7.348994074149E-2)[&rate=5.758107529211361E-4]:6.789002656348E-3)[&rate=5.758107529211361E-4]:8.792040631265E-2,71[&rate=5.758107529211361E-4]:1.984158896364E-1)[&rate=5.758107529211361E-4]:9.170599162507E-2)[&rate=5.758107529211361E-4]:5.638428177909E-2)[&rate=5.758107529211361E-4]:3.992088053857E-1,(75[&rate=5.758107529211361E-4]:6.56028006924E-1,((70[&rate=5.758107529211361E-4]:3.231079695791E-1,76[&rate=5.758107529211361E-4]:3.614641339626E-1)[&rate=5.758107529211361E-4]:5.069125312549E-2,74[&rate=5.758107529211361E-4]:4.121553870881E-1)[&rate=5.758107529211361E-4]:2.438726198359E-1)[&rate=5.758107529211361E-4]:1.581801121871E-1)[&rate=5.758107529211361E-4]:7.331409605526E-1)[&rate=5.758107529211361E-4]:2.436417600483E-1,125[&rate=5.758107529211361E-4]:8.341452674386E-1)[&rate=5.758107529211361E-4]:3.700934710681E-1,(68[&rate=5.758107529211361E-4]:6.182458647521E-1,(((57[&rate=5.758107529211361E-4]:3.837946575736E-1,((37[&rate=5.758107529211361E-4]:1.410277304691E-1,58[&rate=5.758107529211361E-4]:1.21902047409E-1)[&rate=5.758107529211361E-4]:7.995424871208E-4,54[&rate=5.758107529211361E-4]:6.532454071575E-2)[&rate=5.758107529211361E-4]:2.774865103005E-1)[&rate=5.758107529211361E-4]:3.620556408858E-2,(55[&rate=5.758107529211361E-4]:2.680719749255E-1,56[&rate=5.758107529211361E-4]:2.680719749255E-1)[&rate=5.758107529211361E-4]:1.40999284988E-1)[&rate=5.758107529211361E-4]:6.827845781549E-2,59[&rate=5.758107529211361E-4]:4.855464390405E-1)[&rate=5.758107529211361E-4]:1.818797535805E-1)[&rate=5.758107529211361E-4]:4.193262070879E-1)[&rate=5.758107529211361E-4]:3.759262999102E-1,34[&rate=5.758107529211361E-4]:2.764035347807E-3)[&rate=5.758107529211361E-4]:2.893007021851E-2)[&rate=5.758107529211361E-4]:6.742610324589E-3)[&rate=5.758107529211361E-4]:4.883412730104E-2,32[&rate=5.758107529211361E-4]:6.535303497286E-2)[&rate=5.758107529211361E-4]:2.686636783281E-2,((((45[&rate=5.758107529211361E-4]:6.698077110737E-1,((51[&rate=5.758107529211361E-4]:5.956843060571E-1,((44[&rate=5.758107529211361E-4]:6.610299392812E-2,47[&rate=5.758107529211361E-4]:7.156747480237E-2)[&rate=5.758107529211361E-4]:4.046356377083E-1,(49[&rate=5.758107529211361E-4]:2.59143125933E-1,50[&rate=5.758107529211361E-4]:2.59143125933E-1)[&rate=5.758107529211361E-4]:1.842731013319E-1)[&rate=5.758107529211361E-4]:1.46803597918E-1)[&rate=5.758107529211361E-4]:1.439995998493E-2,(46[&rate=5.758107529211361E-4]:5.67349679887E-1,(43[&rate=5.758107529211361E-4]:5.296078569199E-1,((48[&rate=5.758107529211361E-4]:3.180466604975E-1,42[&rate=5.758107529211361E-4]:2.797952943772E-1)[&rate=5.758107529211361E-4]:5.11324826264E-3,41[&rate=5.758107529211361E-4]:2.794440617656E-1)[&rate=5.758107529211361E-4]:1.955189864113E-1)[&rate=5.758107529211361E-4]:3.774182296712E-2)[&rate=5.758107529211361E-4]:7.005699052652E-2)[&rate=5.758107529211361E-4]:4.059776197151E-2)[&rate=5.758107529211361E-4]:3.054835089406E-1,((((65[&rate=5.758107529211361E-4]:9.832617643374E-2,(62[&rate=5.758107529211361E-4]:2.839755921525E-1,60[&rate=5.758107529211361E-4]:9.21947702348E-2)[&rate=5.758107529211361E-4]:6.131406198946E-3)[&rate=5.758107529211361E-4]:7.283064368963E-2,64[&rate=5.758107529211361E-4]:3.218417516301E-1)[&rate=5.758107529211361E-4]:2.731246769245E-1,(63[&rate=5.758107529211361E-4]:1.1321737896E-1,61[&rate=5.758107529211361E-4]:1.543132693711E-1)[&rate=5.758107529211361E-4]:4.817490495946E-1)[&rate=5.758107529211361E-4]:8.354149068002E-1,(128[&rate=5.758107529211361E-4]:1.302545384107E0,(69[&rate=5.758107529211361E-4]:8.827186789253E-1,((131[&rate=5.758107529211361E-4]:3.80116709008E-1,((129[&rate=5.758107529211361E-4]:1.296886606379E-1,130[&rate=5.758107529211361E-4]:1.296886606379E-1)[&rate=5.758107529211361E-4]:2.300619398586E-2,132[&rate=5.758107529211361E-4]:1.554345806511E-1)[&rate=5.758107529211361E-4]:2.246821283569E-1)[&rate=5.758107529211361E-4]:2.667905261855E-1,118[&rate=5.758107529211361E-4]:7.811538105361E-1)[&rate=5.758107529211361E-4]:9.060596427955E-2)[&rate=5.758107529211361E-4]:5.705116366888E-1)[&rate=5.758107529211361E-4]:2.920581426137E-2)[&rate=5.758107529211361E-4]:4.169362339371E-1)[&rate=5.758107529211361E-4]:1.654394412957E-1,(121[&rate=5.758107529211361E-4]:2.209716765728E0,((36[&rate=5.758107529211361E-4]:4.373227707012E-2,127[&rate=5.758107529211361E-4]:2.564280222276E0)[&rate=5.758107529211361E-4]:5.226419180453E-3,35[&rate=5.758107529211361E-4]:2.383353784819E-3)[&rate=5.758107529211361E-4]:8.130601468264E-2)[&rate=5.758107529211361E-4]:3.016703818462E-1)[&rate=5.758107529211361E-4]:4.53868448186E-1,(38[&rate=5.758107529211361E-4]:8.059247200001E-1,(((40[&rate=5.758107529211361E-4]:5.291859220054E-1,((97[&rate=5.758107529211361E-4]:3.294113800574E-1,39[&rate=5.758107529211361E-4]:4.004496314236E-1)[&rate=5.758107529211361E-4]:1.201363533887E-1,146[&rate=5.758107529211361E-4]:6.408045640472E-1)[&rate=5.758107529211361E-4]:8.599937193125E-3)[&rate=5.758107529211361E-4]:1.273243154424E-2,((147[&rate=5.758107529211361E-4]:4.695455861766E-1,((((22[&rate=5.758107529211361E-4]:3.313441383835E-1,27[&rate=5.758107529211361E-4]:3.477824945478E-1)[&rate=5.758107529211361E-4]:4.495069712805E-1,31[&rate=5.758107529211361E-4]:8.35645630212E-1)[&rate=5.758107529211361E-4]:1.642294464238E-1,(26[&rate=5.758107529211361E-4]:7.989509574212E-1,(7[&rate=5.758107529211361E-4]:3.045291644666E-1,8[&rate=5.758107529211361E-4]:3.045291644666E-1)[&rate=5.758107529211361E-4]:3.875724778861E-1)[&rate=5.758107529211361E-4]:1.570885027762E-1)[&rate=5.758107529211361E-4]:2.364829191142E-1,2[&rate=5.758107529211361E-4]:1.008960735476E0)[&rate=5.758107529211361E-4]:1.35993360435E0)[&rate=5.758107529211361E-4]:8.176384766303E-2,(16[&rate=5.758107529211361E-4]:2.577371309421E0,((((((87[&rate=5.758107529211361E-4]:2.270976841316E-1,(89[&rate=5.758107529211361E-4]:1.102172265457E-1,88[&rate=5.758107529211361E-4]:9.651859640867E-2)[&rate=5.758107529211361E-4]:1.305790877229E-1)[&rate=5.758107529211361E-4]:1.795858991054E-1,((((84[&rate=5.758107529211361E-4]:1.142319095268E-2,93[&rate=5.758107529211361E-4]:2.51218210897E-2)[&rate=5.758107529211361E-4]:7.168861861065E-2,85[&rate=5.758107529211361E-4]:8.311180956333E-2)[&rate=5.758107529211361E-4]:8.169310243584E-2,86[&rate=5.758107529211361E-4]:1.648049119992E-1)[&rate=5.758107529211361E-4]:7.837007842649E-2,83[&rate=5.758107529211361E-4]:2.431749904257E-1)[&rate=5.758107529211361E-4]:1.635085928113E-1)[&rate=5.758107529211361E-4]:1.271253102134E-3,(92[&rate=5.758107529211361E-4]:1.938963950189E-1,(91[&rate=5.758107529211361E-4]:7.50436776765E-2,90[&rate=5.758107529211361E-4]:7.50436776765E-2)[&rate=5.758107529211361E-4]:1.188527173424E-1)[&rate=5.758107529211361E-4]:2.277570714572E-1)[&rate=5.758107529211361E-4]:1.321357080406E0,(((18[&rate=5.758107529211361E-4]:6.619452835472E-1,3[&rate=5.758107529211361E-4]:5.468767903966E-1)[&rate=5.758107529211361E-4]:5.242911954213E-2,(10[&rate=5.758107529211361E-4]:4.974304858941E-1,15[&rate=5.758107529211361E-4]:5.357866502776E-1)[&rate=5.758107529211361E-4]:1.703685747295E-1)[&rate=5.758107529211361E-4]:1.105239392729E-2,6[&rate=5.758107529211361E-4]:6.624130983865E-1)[&rate=5.758107529211361E-4]:5.79227585482E-1)[&rate=5.758107529211361E-4]:1.438395384579E-1,(((((((((111[&rate=5.758107529211361E-4]:1.123817575538E-1,106[&rate=5.758107529211361E-4]:9.594340138939E-2)[&rate=5.758107529211361E-4]:2.387617436894E-1,104[&rate=5.758107529211361E-4]:3.347051450788E-1)[&rate=5.758107529211361E-4]:9.158846780765E-2,139[&rate=5.758107529211361E-4]:6.180744348042E-1)[&rate=5.758107529211361E-4]:2.098658293451E-1,116[&rate=5.758107529211361E-4]:5.758854696288E-1)[&rate=5.758107529211361E-4]:6.567920064444E-2,(148[&rate=5.758107529211361E-4]:1.705953856955E-1,143[&rate=5.758107529211361E-4]:1.678556596681E-1)[&rate=5.758107529211361E-4]:5.093254489615E-1)[&rate=5.758107529211361E-4]:1.237344869833E-1,((115[&rate=5.758107529211361E-4]:6.070383478001E-1,(13[&rate=5.758107529211361E-4]:3.447315804861E-1,19[&rate=5.758107529211361E-4]:3.830877448698E-1)[&rate=5.758107529211361E-4]:3.444985481358E-1)[&rate=5.758107529211361E-4]:4.25406754871E-3,(108[&rate=5.758107529211361E-4]:5.615217550164E-1,((109[&rate=5.758107529211361E-4]:4.253694093757E-1,107[&rate=5.758107529211361E-4]:4.06191327184E-1)[&rate=5.758107529211361E-4]:7.722492278028E-2,114[&rate=5.758107529211361E-4]:4.231422773615E-1)[&rate=5.758107529211361E-4]:8.08452310795E-2)[&rate=5.758107529211361E-4]:1.073049069078E-1)[&rate=5.758107529211361E-4]:1.540067419077E-1)[&rate=5.758107529211361E-4]:2.070961226777E-1,(((((117[&rate=5.758107529211361E-4]:4.618056924999E-1,112[&rate=5.758107529211361E-4]:4.590659664723E-1)[&rate=5.758107529211361E-4]:1.594844954618E-1,((30[&rate=5.758107529211361E-4]:4.480740507787E-1,4[&rate=5.758107529211361E-4]:2.754713110527E-1)[&rate=5.758107529211361E-4]:1.121085091415E-1,14[&rate=5.758107529211361E-4]:4.451140667693E-1)[&rate=5.758107529211361E-4]:1.734363951648E-1)[&rate=5.758107529211361E-4]:4.118405530826E-2,9[&rate=5.758107529211361E-4]:6.515153391603E-1)[&rate=5.758107529211361E-4]:3.375432352724E-2,113[&rate=5.758107529211361E-4]:6.934888407696E-1)[&rate=5.758107529211361E-4]:1.529108141831E-2,(105[&rate=5.758107529211361E-4]:6.129925229417E-1,110[&rate=5.758107529211361E-4]:6.349103311608E-1)[&rate=5.758107529211361E-4]:6.839013897239E-2)[&rate=5.758107529211361E-4]:3.458071385681E-1)[&rate=5.758107529211361E-4]:1.383777135203E-1,((24[&rate=5.758107529211361E-4]:1.095873261493E0,(1[&rate=5.758107529211361E-4]:1.581711634567E-1,(28[&rate=5.758107529211361E-4]:8.279897194595E-1,(17[&rate=5.758107529211361E-4]:3.31482928175E-1,21[&rate=5.758107529211361E-4]:3.616199144764E-1)[&rate=5.758107529211361E-4]:4.417122707367E-1)[&rate=5.758107529211361E-4]:1.164828138601E-1)[&rate=5.758107529211361E-4]:1.568801802285E-1)[&rate=5.758107529211361E-4]:1.656752994741E-1,(((23[&rate=5.758107529211361E-4]:8.350831485928E-1,(25[&rate=5.758107529211361E-4]:6.278135546663E-1,20[&rate=5.758107529211361E-4]:6.086354724746E-1)[&rate=5.758107529211361E-4]:2.182284980361E-1)[&rate=5.758107529211361E-4]:2.077709071229E-2,(11[&rate=5.758107529211361E-4]:4.84595883812E-1,140[&rate=5.758107529211361E-4]:4.654178016203E-1)[&rate=5.758107529211361E-4]:2.863328486438E-1)[&rate=5.758107529211361E-4]:3.63142259488E-1,102[&rate=5.758107529211361E-4]:6.831756728634E-2)[&rate=5.758107529211361E-4]:3.158715806481E-2)[&rate=5.758107529211361E-4]:1.908744618563E-2)[&rate=5.758107529211361E-4]:6.436782335843E-2,(142[&rate=5.758107529211361E-4]:6.137094608009E-1,(144[&rate=5.758107529211361E-4]:4.389072645483E-1,(145[&rate=5.758107529211361E-4]:2.866530685669E-1,141[&rate=5.758107529211361E-4]:2.839133425393E-1)[&rate=5.758107529211361E-4]:1.577336480364E-1)[&rate=5.758107529211361E-4]:1.693227441976E-1)[&rate=5.758107529211361E-4]:8.162258765601E-1)[&rate=5.758107529211361E-4]:1.528051589381E-1)[&rate=5.758107529211361E-4]:7.944075695208E-1,101[&rate=5.758107529211361E-4]:1.125093271299E0)[&rate=5.758107529211361E-4]:3.399492709982E-1)[&rate=5.758107529211361E-4]:2.054001355638E-3)[&rate=5.758107529211361E-4]:4.798596889038E-2)[&rate=5.758107529211361E-4]:8.991317309951E-2,(((99[&rate=5.758107529211361E-4]:5.074955989557E-1,96[&rate=5.758107529211361E-4]:4.719764732729E-1)[&rate=5.758107529211361E-4]:1.362674395095E-1,((100[&rate=5.758107529211361E-4]:2.423720534531E-1,94[&rate=5.758107529211361E-4]:2.423720534531E-1)[&rate=5.758107529211361E-4]:2.451187325794E-1,95[&rate=5.758107529211361E-4]:5.721902395846E-1)[&rate=5.758107529211361E-4]:6.064383713219E-2)[&rate=5.758107529211361E-4]:4.185081558131E-2,98[&rate=5.758107529211361E-4]:6.637559305494E-1)[&rate=5.758107529211361E-4]:9.649089664609E-2)[&rate=5.758107529211361E-4]:2.4239920428E-1)[&rate=5.758107529211361E-4]:6.35668925015E-1)[&rate=5.758107529211361E-4]:1.379227111552E-1);
tree STATE_12510000 [&joint=-20963.47944185824,lnP=-20963.47944185824] = [&R] ((32[&rate=5.942930220512716E-4]:2.407392069802E-2,((((35[&rate=5.942930220512716E-4]:2.0236287795E-1,(((121[&rate=5.942930220512716E-4]:1.75721723383E0,127[&rate=5.942930220512716E-4]:2.198313124241E0)[&rate=5.942930220512716E-4]:3.617404064012E-1,36[&rate=5.942930220512716E-4]:3.950558543653E-2)[&rate=5.942930220512716E-4]:1.279103928575E-1,(((((51[&rate=5.942930220512716E-4]:5.77797728986E-1,((41[&rate=5.942930220512716E-4]:3.005406680227E-1,(42[&rate=5.942930220512716E-4]:2.977729019275E-1,48[&rate=5.942930220512716E-4]:3.360242680478E-1)[&rate=5.942930220512716E-4]:8.232246969446E-3)[&rate=5.942930220512716E-4]:1.856468302905E-1,(43[&rate=5.942930220512716E-4]:3.978724619424E-1,46[&rate=5.942930220512716E-4]:3.978724619424E-1)[&rate=5.942930220512716E-4]:1.429598451138E-1)[&rate=5.942930220512716E-4]:6.428782630127E-2)[&rate=5.942930220512716E-4]:2.585543954436E-3,(49[&rate=5.942930220512716E-4]:4.332390881157E-1,50[&rate=5.942930220512716E-4]:4.332390881157E-1)[&rate=5.942930220512716E-4]:1.416797039504E-1)[&rate=5.942930220512716E-4]:3.767318378175E-3,(47[&rate=5.942930220512716E-4]:5.565011951711E-1,(44[&rate=5.942930220512716E-4]:4.216180321614E-1,45[&rate=5.942930220512716E-4]:4.188857917243E-1)[&rate=5.942930220512716E-4]:1.294186821354E-1)[&rate=5.942930220512716E-4]:5.497180051903E-2)[&rate=5.942930220512716E-4]:2.013750214686E-1,((((132[&rate=5.942930220512716E-4]:1.952799222452E-1,129[&rate=5.942930220512716E-4]:1.925401962178E-1)[&rate=5.942930220512716E-4]:1.03966827157E-1,(130[&rate=5.942930220512716E-4]:2.287102268977E-1,131[&rate=5.942930220512716E-4]:2.314499529251E-1)[&rate=5.942930220512716E-4]:6.779679647716E-2)[&rate=5.942930220512716E-4]:2.306946101208E-1,(118[&rate=5.942930220512716E-4]:6.258181930073E-1,69[&rate=5.942930220512716E-4]:6.367770971169E-1)[&rate=5.942930220512716E-4]:3.83697418583E-2)[&rate=5.942930220512716E-4]:9.092998917946E-1,128[&rate=5.942930220512716E-4]:1.433761799263E0)[&rate=5.942930220512716E-4]:1.442857088757E-1)[&rate=5.942930220512716E-4]:6.102790235328E-2,((62[&rate=5.942930220512716E-4]:4.714852608701E-1,(65[&rate=5.942930220512716E-4]:2.717404961741E-1,(60[&rate=5.942930220512716E-4]:1.450226914665E-1,64[&rate=5.942930220512716E-4]:2.957076229732E-1)[&rate=5.942930220512716E-4]:1.267178047076E-1)[&rate=5.942930220512716E-4]:7.963942778204E-3)[&rate=5.942930220512716E-4]:2.809102054877E-1,(63[&rate=5.942930220512716E-4]:1.163880943582E-1,61[&rate=5.942930220512716E-4]:1.574839847693E-1)[&rate=5.942930220512716E-4]:5.949114815885E-1)[&rate=5.942930220512716E-4]:1.026405971531E0)[&rate=5.942930220512716E-4]:1.053234862409E-2)[&rate=5.942930220512716E-4]:8.152224212169E-2)[&rate=5.942930220512716E-4]:3.637132294296E-1,(38[&rate=5.942930220512716E-4]:8.820353221686E-1,(((((100[&rate=5.942930220512716E-4]:3.717771317493E-1,94[&rate=5.942930220512716E-4]:3.717771317493E-1)[&rate=5.942930220512716E-4]:8.505682861982E-2,95[&rate=5.942930220512716E-4]:5.415334139211E-1)[&rate=5.942930220512716E-4]:3.614762297572E-2,98[&rate=5.942930220512716E-4]:5.667520751481E-1)[&rate=5.942930220512716E-4]:4.53596648542E-2,(97[&rate=5.942930220512716E-4]:3.778734069274E-1,(96[&rate=5.942930220512716E-4]:4.970052666097E-1,99[&rate=5.942930220512716E-4]:5.325243922926E-1)[&rate=5.942930220512716E-4]:6.666049004455E-2)[&rate=5.942930220512716E-4]:3.478478116239E-2)[&rate=5.942930220512716E-4]:1.643114997046E-1,(((147[&rate=5.942930220512716E-4]:5.933959156896E-1,(((39[&rate=5.942930220512716E-4]:3.418591051427E-1,((((((((148[&rate=5.942930220512716E-4]:3.331944921603E-1,143[&rate=5.942930220512716E-4]:3.304547661329E-1)[&rate=5.942930220512716E-4]:3.791995471239E-1,((106[&rate=5.942930220512716E-4]:3.974449211849E-1,((111[&rate=5.942930220512716E-4]:3.913024825767E-1,104[&rate=5.942930220512716E-4]:3.748641264123E-1)[&rate=5.942930220512716E-4]:7.439973521532E-3,139[&rate=5.942930220512716E-4]:5.740849218516E-1)[&rate=5.942930220512716E-4]:1.51408212511E-2)[&rate=5.942930220512716E-4]:2.651944820667E-1,116[&rate=5.942930220512716E-4]:6.023654306489E-1)[&rate=5.942930220512716E-4]:7.167244425164E-2)[&rate=5.942930220512716E-4]:5.127631958857E-2,((115[&rate=5.942930220512716E-4]:6.09271134308E-1,(13[&rate=5.942930220512716E-4]:3.86614238936E-1,19[&rate=5.942930220512716E-4]:4.249704033197E-1)[&rate=5.942930220512716E-4]:3.048486761938E-1)[&rate=5.942930220512716E-4]:1.696084070093E-2,(108[&rate=5.942930220512716E-4]:5.549656147752E-1,(109[&rate=5.942930220512716E-4]:3.555276428484E-1,(107[&rate=5.942930220512716E-4]:3.057450216873E-1,114[&rate=5.942930220512716E-4]:2.454710490845E-1)[&rate=5.942930220512716E-4]:3.060453896936E-2)[&rate=5.942930220512716E-4]:2.213557801459E-1)[&rate=5.942930220512716E-4]:1.288006068092E-1)[&rate=5.942930220512716E-4]:9.908221948013E-2)[&rate=5.942930220512716E-4]:1.014824285114E-1,((113[&rate=5.942930220512716E-4]:6.095210893975E-1,(110[&rate=5.942930220512716E-4]:5.747850707838E-1,105[&rate=5.942930220512716E-4]:5.528672625647E-1)[&rate=5.942930220512716E-4]:2.925656655899E-2)[&rate=5.942930220512716E-4]:1.787205594858E-1,(((9[&rate=5.942930220512716E-4]:6.304836653668E-1,((30[&rate=5.942930220512716E-4]:5.132327221065E-1,4[&rate=5.942930220512716E-4]:3.406299823804E-1)[&rate=5.942930220512716E-4]:2.036804601334E-1,14[&rate=5.942930220512716E-4]:6.01844689089E-1)[&rate=5.942930220512716E-4]:3.685815435987E-2)[&rate=5.942930220512716E-4]:8.500068655151E-4,112[&rate=5.942930220512716E-4]:6.395528503144E-1)[&rate=5.942930220512716E-4]:3.287891753736E-2,117[&rate=5.942930220512716E-4]:6.751714938793E-1)[&rate=5.942930220512716E-4]:1.158098810315E-1)[&rate=5.942930220512716E-4]:1.207467549391E-1)[&rate=5.942930220512716E-4]:2.444174941656E-1,(142[&rate=5.942930220512716E-4]:5.444672421174E-1,((144[&rate=5.942930220512716E-4]:1.355632989615E-1,141[&rate=5.942930220512716E-4]:1.383030249888E-1)[&rate=5.942930220512716E-4]:1.900244105665E-2,145[&rate=5.942930220512716E-4]:1.60045192073E-1)[&rate=5.942930220512716E-4]:3.844220500443E-1)[&rate=5.942930220512716E-4]:7.815413955969E-1)[&rate=5.942930220512716E-4]:1.841195154316E-2,(((24[&rate=5.942930220512716E-4]:8.471812135781E-1,(1[&rate=5.942930220512716E-4]:3.251035780665E-2,((17[&rate=5.942930220512716E-4]:4.383360869233E-1,21[&rate=5.942930220512716E-4]:4.684730732247E-1)[&rate=5.942930220512716E-4]:5.857066235788E-2,28[&rate=5.942930220512716E-4]:5.51701269829E-1)[&rate=5.942930220512716E-4]:2.671104578406E-1)[&rate=5.942930220512716E-4]:3.384893796324E-2)[&rate=5.942930220512716E-4]:3.238469564903E-1,102[&rate=5.942930220512716E-4]:9.384334452027E-3)[&rate=5.942930220512716E-4]:2.618648180713E-2,((23[&rate=5.942930220512716E-4]:5.967276642919E-1,(25[&rate=5.942930220512716E-4]:3.727023207685E-1,20[&rate=5.942930220512716E-4]:3.535242385768E-1)[&rate=5.942930220512716E-4]:2.34984247633E-1)[&rate=5.942930220512716E-4]:2.088239905498E-1,(11[&rate=5.942930220512716E-4]:7.096519198022E-1,140[&rate=5.942930220512716E-4]:6.904738376105E-1)[&rate=5.942930220512716E-4]:1.096822819019E-2)[&rate=5.942930220512716E-4]:3.807040929242E-1)[&rate=5.942930220512716E-4]:6.227443053242E-2)[&rate=5.942930220512716E-4]:3.728350454043E-1,(((89[&rate=5.942930220512716E-4]:1.878148726043E-1,88[&rate=5.942930220512716E-4]:1.741162424672E-1)[&rate=5.942930220512716E-4]:6.233820327172E-1,((87[&rate=5.942930220512716E-4]:1.561202179316E-1,(92[&rate=5.942930220512716E-4]:8.749378099929E-2,(91[&rate=5.942930220512716E-4]:5.161959146185E-2,90[&rate=5.942930220512716E-4]:5.161959146185E-2)[&rate=5.942930220512716E-4]:3.587418953744E-2)[&rate=5.942930220512716E-4]:8.232506706932E-2)[&rate=5.942930220512716E-4]:1.493862244265E-1,((86[&rate=5.942930220512716E-4]:9.238689145675E-2,93[&rate=5.942930220512716E-4]:1.060855215938E-1)[&rate=5.942930220512716E-4]:8.039688280855E-2,(84[&rate=5.942930220512716E-4]:1.712433157694E-1,(83[&rate=5.942930220512716E-4]:1.262838624381E-1,85[&rate=5.942930220512716E-4]:1.262838624381E-1)[&rate=5.942930220512716E-4]:4.495945333129E-2)[&rate=5.942930220512716E-4]:1.540458495908E-3)[&rate=5.942930220512716E-4]:1.327226680928E-1)[&rate=5.942930220512716E-4]:4.919918328263E-1)[&rate=5.942930220512716E-4]:4.620921348163E-1,(((10[&rate=5.942930220512716E-4]:3.797596027266E-1,15[&rate=5.942930220512716E-4]:4.1811576711E-1)[&rate=5.942930220512716E-4]:1.17007687206E-1,(6[&rate=5.942930220512716E-4]:4.0812695245E-1,18[&rate=5.942930220512716E-4]:4.711406510801E-1)[&rate=5.942930220512716E-4]:7.220198131817E-2)[&rate=5.942930220512716E-4]:2.324777968867E-1,3[&rate=5.942930220512716E-4]:6.607519361344E-1)[&rate=5.942930220512716E-4]:5.911244646917E-2)[&rate=5.942930220512716E-4]:7.480761835649E-1)[&rate=5.942930220512716E-4]:2.625412688362E-1,101[&rate=5.942930220512716E-4]:7.277421089771E-1)[&rate=5.942930220512716E-4]:5.872811551593E-1)[&rate=5.942930220512716E-4]:1.027628352969E-1,((((26[&rate=5.942930220512716E-4]:4.631076438535E-1,(22[&rate=5.942930220512716E-4]:1.415549578898E-1,27[&rate=5.942930220512716E-4]:1.579933140541E-1)[&rate=5.942930220512716E-4]:3.105937818541E-1)[&rate=5.942930220512716E-4]:2.932321292086E-2,(7[&rate=5.942930220512716E-4]:4.768207915893E-2,8[&rate=5.942930220512716E-4]:4.768207915893E-2)[&rate=5.942930220512716E-4]:3.378994625469E-1)[&rate=5.942930220512716E-4]:2.617026188164E-1,31[&rate=5.942930220512716E-4]:7.979690920292E-1)[&rate=5.942930220512716E-4]:1.26179267047E-1,2[&rate=5.942930220512716E-4]:6.967510988021E-1)[&rate=5.942930220512716E-4]:1.704596644467E0)[&rate=5.942930220512716E-4]:5.164055465497E-2,40[&rate=5.942930220512716E-4]:4.962624950945E-1)[&rate=5.942930220512716E-4]:3.975637141469E-2)[&rate=5.942930220512716E-4]:2.573739614127E-2,16[&rate=5.942930220512716E-4]:2.647249188768E0)[&rate=5.942930220512716E-4]:6.523206612278E-2,146[&rate=5.942930220512716E-4]:7.472069080082E-1)[&rate=5.942930220512716E-4]:2.101961038731E-2)[&rate=5.942930220512716E-4]:3.023333939371E-1)[&rate=5.942930220512716E-4]:2.864062317264E-1)[&rate=5.942930220512716E-4]:1.398193256322E-1,((((((138[&rate=5.942930220512716E-4]:3.548030953332E-1,136[&rate=5.942930220512716E-4]:2.23296246018E-1)[&rate=5.942930220512716E-4]:5.024864019451E-1,135[&rate=5.942930220512716E-4]:6.572894972783E-1)[&rate=5.942930220512716E-4]:8.877112627479E-1,(119[&rate=5.942930220512716E-4]:1.832970364612E0,126[&rate=5.942930220512716E-4]:1.047267841969E0)[&rate=5.942930220512716E-4]:5.997560089313E-2)[&rate=5.942930220512716E-4]:2.468959520397E-2,120[&rate=5.942930220512716E-4]:1.821745149751E0)[&rate=5.942930220512716E-4]:5.401798821564E-1,(66[&rate=5.942930220512716E-4]:3.488906526285E-1,(67[&rate=5.942930220512716E-4]:1.350714053917E-1,((124[&rate=5.942930220512716E-4]:3.415950359022E-1,123[&rate=5.942930220512716E-4]:3.443272763393E-1)[&rate=5.942930220512716E-4]:3.044459212393E-2,122[&rate=5.942930220512716E-4]:3.747718684633E-1)[&rate=5.942930220512716E-4]:2.615720872691E-1)[&rate=5.942930220512716E-4]:2.138192472368E-1)[&rate=5.942930220512716E-4]:7.604807790867E-2)[&rate=5.942930220512716E-4]:2.484181076294E-1,(((((53[&rate=5.942930220512716E-4]:6.40457079413E-1,(((82[&rate=5.942930220512716E-4]:4.193990286388E-1,((72[&rate=5.942930220512716E-4]:4.671928975613E-2,78[&rate=5.942930220512716E-4]:6.863709797544E-2)[&rate=5.942930220512716E-4]:3.220997290457E-1,79[&rate=5.942930220512716E-4]:3.907368270211E-1)[&rate=5.942930220512716E-4]:2.044302353562E-2)[&rate=5.942930220512716E-4]:1.794303044191E-1,(73[&rate=5.942930220512716E-4]:4.86307729581E-1,((81[&rate=5.942930220512716E-4]:4.237755286292E-2,80[&rate=5.942930220512716E-4]:4.237755286292E-2)[&rate=5.942930220512716E-4]:3.1344995757E-1,(71[&rate=5.942930220512716E-4]:3.064476211562E-1,77[&rate=5.942930220512716E-4]:3.694613197864E-1)[&rate=5.942930220512716E-4]:3.020180708499E-2)[&rate=5.942930220512716E-4]:8.116515065493E-2)[&rate=5.942930220512716E-4]:1.453983158057E-1)[&rate=5.942930220512716E-4]:1.103561082821E-1,(75[&rate=5.942930220512716E-4]:6.657171112349E-1,(76[&rate=5.942930220512716E-4]:4.724961414192E-1,(74[&rate=5.942930220512716E-4]:4.676697920306E-1,70[&rate=5.942930220512716E-4]:4.293136276471E-1)[&rate=5.942930220512716E-4]:4.82634938859E-3)[&rate=5.942930220512716E-4]:1.932209698157E-1)[&rate=5.942930220512716E-4]:7.634504243384E-2)[&rate=5.942930220512716E-4]:6.448579843563E-1)[&rate=5.942930220512716E-4]:1.066144283508E-2,((((12[&rate=5.942930220512716E-4]:1.601684590888E-1,5[&rate=5.942930220512716E-4]:1.218122947053E-1)[&rate=5.942930220512716E-4]:6.012167024785E-2,29[&rate=5.942930220512716E-4]:3.271394444051E-1)[&rate=5.942930220512716E-4]:2.186290829134E-1,103[&rate=5.942930220512716E-4]:3.128918149898E-1)[&rate=5.942930220512716E-4]:1.903748661004E0,52[&rate=5.942930220512716E-4]:5.523467414329E-1)[&rate=5.942930220512716E-4]:1.069685021265E-1)[&rate=5.942930220512716E-4]:7.59666463421E-3,((134[&rate=5.942930220512716E-4]:1.562214580753E-1,137[&rate=5.942930220512716E-4]:2.274543347875E-1)[&rate=5.942930220512716E-4]:2.32685109142E-1,133[&rate=5.942930220512716E-4]:4.190435535184E-1)[&rate=5.942930220512716E-4]:1.021751130332E0)[&rate=5.942930220512716E-4]:1.101055171796E-1,125[&rate=5.942930220512716E-4]:5.584381904006E-1)[&rate=5.942930220512716E-4]:4.591183600071E-1,(68[&rate=5.942930220512716E-4]:7.023758016194E-1,(57[&rate=5.942930220512716E-4]:3.984565007881E-1,((58[&rate=5.942930220512716E-4]:2.866977966978E-1,((54[&rate=5.942930220512716E-4]:1.576845841136E-2,37[&rate=5.942930220512716E-4]:9.22711906518E-2)[&rate=5.942930220512716E-4]:9.081228375539E-2,59[&rate=5.942930220512716E-4]:1.44832108287E-1)[&rate=5.942930220512716E-4]:1.227400053507E-1)[&rate=5.942930220512716E-4]:8.496284924228E-2,(56[&rate=5.942930220512716E-4]:2.983397089252E-1,55[&rate=5.942930220512716E-4]:2.983397089252E-1)[&rate=5.942930220512716E-4]:4.599853264314E-2)[&rate=5.942930220512716E-4]:4.318929747103E-2)[&rate=5.942930220512716E-4]:3.558318691374E-1)[&rate=5.942930220512716E-4]:1.485140821215E-1)[&rate=5.942930220512716E-4]:3.701875921979E-1)[&rate=5.942930220512716E-4]:3.253859484526E-2)[&rate=5.942930220512716E-4]:1.65486405943E-1,34[&rate=5.942930220512716E-4]:8.368140324698E-3)[&rate=5.942930220512716E-4]:3.762358859241E-2)[&rate=5.942930220512716E-4]:3.277127396749E-2,33[&rate=5.942930220512716E-4]:6.232464672023E-2);
tree STATE_12600000 [&joint=-20985.390809577337,lnP=-20985.390809577337] = [&R] ((((((66[&rate=5.822959399631405E-4]:1.753263941055E-1,119[&rate=5.822959399631405E-4]:2.208203106434E0)[&rate=5.822959399631405E-4]:7.578350328647E-2,((67[&rate=5.822959399631405E-4]:1.400116526904E-1,((124[&rate=5.822959399631405E-4]:5.371770684417E-2,123[&rate=5.822959399631405E-4]:5.644994728129E-2)[&rate=5.822959399631405E-4]:3.585469393234E-1,122[&rate=5.822959399631405E-4]:4.149968866047E-1)[&rate=5.822959399631405E-4]:2.262873164264E-1)[&rate=5.822959399631405E-4]:7.77172527889E-2,(126[&rate=5.822959399631405E-4]:1.139180477245E0,(((138[&rate=5.822959399631405E-4]:3.04698630198E-1,136[&rate=5.822959399631405E-4]:1.731917808828E-1)[&rate=5.822959399631405E-4]:3.445587075255E-1,135[&rate=5.822959399631405E-4]:4.492573377235E-1)[&rate=5.822959399631405E-4]:9.960831439676E-1,120[&rate=5.822959399631405E-4]:1.697395276212E0)[&rate=5.822959399631405E-4]:1.31597312718E-1)[&rate=5.822959399631405E-4]:3.257226179196E-1)[&rate=5.822959399631405E-4]:3.33809919127E-2)[&rate=5.822959399631405E-4]:3.703736255095E-1,(((35[&rate=5.822959399631405E-4]:7.982366102096E-2,((127[&rate=5.822959399631405E-4]:2.425606121816E0,121[&rate=5.822959399631405E-4]:1.984510231405E0)[&rate=5.822959399631405E-4]:1.20810198638E-1,36[&rate=5.822959399631405E-4]:2.586837524887E-2)[&rate=5.822959399631405E-4]:1.005306282378E-1)[&rate=5.822959399631405E-4]:1.240785878035E-1,((((49[&rate=5.822959399631405E-4]:4.305951253116E-1,50[&rate=5.822959399631405E-4]:4.305951253116E-1)[&rate=5.822959399631405E-4]:1.324107965265E-1,((51[&rate=5.822959399631405E-4]:4.843768493594E-1,(44[&rate=5.822959399631405E-4]:2.703345290356E-1,47[&rate=5.822959399631405E-4]:2.757990099099E-1)[&rate=5.822959399631405E-4]:2.35900243821E-1)[&rate=5.822959399631405E-4]:4.593136117402E-2,((46[&rate=5.822959399631405E-4]:4.949310132037E-1,43[&rate=5.822959399631405E-4]:4.949310132037E-1)[&rate=5.822959399631405E-4]:3.292666279137E-2,(41[&rate=5.822959399631405E-4]:4.606113192656E-1,(48[&rate=5.822959399631405E-4]:3.56609748385E-1,42[&rate=5.822959399631405E-4]:3.183583822648E-1)[&rate=5.822959399631405E-4]:1.47717417875E-1)[&rate=5.822959399631405E-4]:1.26015479865E-2)[&rate=5.822959399631405E-4]:2.977293890983E-2)[&rate=5.822959399631405E-4]:3.816219217892E-2)[&rate=5.822959399631405E-4]:1.928569042918E-2,45[&rate=5.822959399631405E-4]:6.068817762016E-1)[&rate=5.822959399631405E-4]:1.069771331118E-1,(((131[&rate=5.822959399631405E-4]:2.409039248666E-1,((132[&rate=5.822959399631405E-4]:3.175043719193E-2,129[&rate=5.822959399631405E-4]:2.901071116457E-2)[&rate=5.822959399631405E-4]:2.919280848095E-2,130[&rate=5.822959399631405E-4]:5.820351964552E-2)[&rate=5.822959399631405E-4]:1.799606791937E-1)[&rate=5.822959399631405E-4]:7.017942915381E-1,(69[&rate=5.822959399631405E-4]:1.014820913952E0,118[&rate=5.822959399631405E-4]:1.003862009842E0)[&rate=5.822959399631405E-4]:7.308278190483E-2)[&rate=5.822959399631405E-4]:4.067033244397E-1,(((65[&rate=5.822959399631405E-4]:2.282275398818E-1,((62[&rate=5.822959399631405E-4]:2.648865694018E-1,64[&rate=5.822959399631405E-4]:2.237906789908E-1)[&rate=5.822959399631405E-4]:6.768132588989E-2,60[&rate=5.822959399631405E-4]:1.40787073374E-1)[&rate=5.822959399631405E-4]:8.744046650781E-2)[&rate=5.822959399631405E-4]:3.684718766352E-1,(63[&rate=5.822959399631405E-4]:1.586258922739E-2,61[&rate=5.822959399631405E-4]:5.695847963843E-2)[&rate=5.822959399631405E-4]:7.315217587963E-1)[&rate=5.822959399631405E-4]:6.460285079991E-1,128[&rate=5.822959399631405E-4]:1.294782719037E0)[&rate=5.822959399631405E-4]:4.913936975301E-2)[&rate=5.822959399631405E-4]:1.433330328151E-1)[&rate=5.822959399631405E-4]:2.454142505074E-1)[&rate=5.822959399631405E-4]:3.421696738418E-1,(38[&rate=5.822959399631405E-4]:7.287224548658E-1,((((97[&rate=5.822959399631405E-4]:3.251421624714E-1,(((((3[&rate=5.822959399631405E-4]:6.877453087241E-1,((87[&rate=5.822959399631405E-4]:2.194670201229E-1,(89[&rate=5.822959399631405E-4]:1.371927162204E-1,88[&rate=5.822959399631405E-4]:1.234940860834E-1)[&rate=5.822959399631405E-4]:9.597293403956E-2)[&rate=5.822959399631405E-4]:1.495291694229E-1,((92[&rate=5.822959399631405E-4]:1.283515894723E-1,(91[&rate=5.822959399631405E-4]:1.250283889311E-1,90[&rate=5.822959399631405E-4]:1.250283889311E-1)[&rate=5.822959399631405E-4]:3.323200541135E-3)[&rate=5.822959399631405E-4]:1.354926449862E-1,(((84[&rate=5.822959399631405E-4]:8.889369642408E-2,93[&rate=5.822959399631405E-4]:1.025923265611E-1)[&rate=5.822959399631405E-4]:3.843384867332E-2,85[&rate=5.822959399631405E-4]:1.273275450974E-1)[&rate=5.822959399631405E-4]:5.0055339493E-2,(86[&rate=5.822959399631405E-4]:9.369521240206E-2,83[&rate=5.822959399631405E-4]:9.369521240206E-2)[&rate=5.822959399631405E-4]:8.368767218834E-2)[&rate=5.822959399631405E-4]:7.276271973106E-2)[&rate=5.822959399631405E-4]:1.188505852244E-1)[&rate=5.822959399631405E-4]:8.584751465754E-1)[&rate=5.822959399631405E-4]:7.324807819833E-2,((10[&rate=5.822959399631405E-4]:3.632511546094E-1,15[&rate=5.822959399631405E-4]:4.016073189929E-1)[&rate=5.822959399631405E-4]:3.652953454915E-1,(6[&rate=5.822959399631405E-4]:5.762902195212E-1,18[&rate=5.822959399631405E-4]:6.393039181513E-1)[&rate=5.822959399631405E-4]:1.358179244153E-1)[&rate=5.822959399631405E-4]:1.009400375064E-1)[&rate=5.822959399631405E-4]:6.142713713022E-1,(((((148[&rate=5.822959399631405E-4]:3.588601641556E-1,143[&rate=5.822959399631405E-4]:3.561204381283E-1)[&rate=5.822959399631405E-4]:3.653453269102E-1,((((139[&rate=5.822959399631405E-4]:2.676179349924E-1,111[&rate=5.822959399631405E-4]:9.227546923907E-2)[&rate=5.822959399631405E-4]:5.040739665706E-1,106[&rate=5.822959399631405E-4]:5.799110796453E-1)[&rate=5.822959399631405E-4]:4.519921685492E-2,104[&rate=5.822959399631405E-4]:6.251102965002E-1)[&rate=5.822959399631405E-4]:6.844711533648E-2,116[&rate=5.822959399631405E-4]:6.332834392339E-1)[&rate=5.822959399631405E-4]:5.256588744827E-2)[&rate=5.822959399631405E-4]:7.620511515497E-2,((108[&rate=5.822959399631405E-4]:5.31278268049E-1,((107[&rate=5.822959399631405E-4]:2.827977738421E-1,109[&rate=5.822959399631405E-4]:3.019758560338E-1)[&rate=5.822959399631405E-4]:2.945806059083E-2,114[&rate=5.822959399631405E-4]:2.519818618301E-1)[&rate=5.822959399631405E-4]:2.217621596434E-1)[&rate=5.822959399631405E-4]:2.581293118466E-1,(115[&rate=5.822959399631405E-4]:3.221765060583E-1,(13[&rate=5.822959399631405E-4]:3.738792109752E-1,19[&rate=5.822959399631405E-4]:4.122353753589E-1)[&rate=5.822959399631405E-4]:3.048907590491E-2)[&rate=5.822959399631405E-4]:4.096968272619E-1)[&rate=5.822959399631405E-4]:3.018110851697E-2)[&rate=5.822959399631405E-4]:3.005786976531E-1,((112[&rate=5.822959399631405E-4]:7.07687887167E-1,(((30[&rate=5.822959399631405E-4]:2.032789790767E-1,4[&rate=5.822959399631405E-4]:3.067623935068E-2)[&rate=5.822959399631405E-4]:2.742638166219E-1,14[&rate=5.822959399631405E-4]:3.624743025478E-1)[&rate=5.822959399631405E-4]:2.281604762745E-1,(113[&rate=5.822959399631405E-4]:4.154810832812E-1,9[&rate=5.822959399631405E-4]:4.072619051991E-1)[&rate=5.822959399631405E-4]:1.751536955411E-1)[&rate=5.822959399631405E-4]:1.170531083447E-1)[&rate=5.822959399631405E-4]:8.713931368146E-2,(117[&rate=5.822959399631405E-4]:7.336668822427E-1,(105[&rate=5.822959399631405E-4]:3.884693514634E-1,110[&rate=5.822959399631405E-4]:4.103871596825E-1)[&rate=5.822959399631405E-4]:3.150605444779E-1)[&rate=5.822959399631405E-4]:6.390004463338E-2)[&rate=5.822959399631405E-4]:3.499977194636E-1)[&rate=5.822959399631405E-4]:1.946613337901E-1,((24[&rate=5.822959399631405E-4]:9.473672203542E-1,(17[&rate=5.822959399631405E-4]:8.580456833019E-1,((28[&rate=5.822959399631405E-4]:8.179306646897E-1,21[&rate=5.822959399631405E-4]:7.932731304433E-1)[&rate=5.822959399631405E-4]:5.209015791095E-2,1[&rate=5.822959399631405E-4]:8.371945273774E-2)[&rate=5.822959399631405E-4]:4.281938124903E-2)[&rate=5.822959399631405E-4]:4.000646855919E-2)[&rate=5.822959399631405E-4]:4.604185066004E-1,((142[&rate=5.822959399631405E-4]:7.184062171379E-1,(145[&rate=5.822959399631405E-4]:6.929715897949E-1,(141[&rate=5.822959399631405E-4]:5.918049465364E-1,144[&rate=5.822959399631405E-4]:5.89065220509E-1)[&rate=5.822959399631405E-4]:9.842691723089E-2)[&rate=5.822959399631405E-4]:2.5434627343E-2)[&rate=5.822959399631405E-4]:7.627958168356E-1,(102[&rate=5.822959399631405E-4]:1.11991384489E-2,(((20[&rate=5.822959399631405E-4]:1.01000741433E-1,25[&rate=5.822959399631405E-4]:1.201788236247E-1)[&rate=5.822959399631405E-4]:3.262910536323E-1,23[&rate=5.822959399631405E-4]:4.355109731474E-1)[&rate=5.822959399631405E-4]:1.318938237846E-1,(11[&rate=5.822959399631405E-4]:4.622554671379E-1,140[&rate=5.822959399631405E-4]:4.430773849462E-1)[&rate=5.822959399631405E-4]:2.021782294478E-2)[&rate=5.822959399631405E-4]:5.944792730237E-1)[&rate=5.822959399631405E-4]:2.234275530588E-1)[&rate=5.822959399631405E-4]:1.151519983054E-2)[&rate=5.822959399631405E-4]:1.937176002435E-2)[&rate=5.822959399631405E-4]:1.124908328894E-1)[&rate=5.822959399631405E-4]:2.955633146895E-1,101[&rate=5.822959399631405E-4]:6.680883468865E-1)[&rate=5.822959399631405E-4]:6.543615428058E-1,(((2[&rate=5.822959399631405E-4]:5.586893502674E-1,((22[&rate=5.822959399631405E-4]:1.540602605203E-1,27[&rate=5.822959399631405E-4]:1.704986166847E-1)[&rate=5.822959399631405E-4]:4.841979921143E-1,31[&rate=5.822959399631405E-4]:6.930527731826E-1)[&rate=5.822959399631405E-4]:9.303383735884E-2)[&rate=5.822959399631405E-4]:1.103441570349E-1,((7[&rate=5.822959399631405E-4]:4.546059362996E-1,8[&rate=5.822959399631405E-4]:4.546059362996E-1)[&rate=5.822959399631405E-4]:2.333919496163E-1,26[&rate=5.822959399631405E-4]:7.948472009845E-1)[&rate=5.822959399631405E-4]:5.77479501535E-2)[&rate=5.822959399631405E-4]:1.611463894065E0,146[&rate=5.822959399631405E-4]:4.439901777726E-1)[&rate=5.822959399631405E-4]:2.551413216089E-2)[&rate=5.822959399631405E-4]:4.689468313898E-2)[&rate=5.822959399631405E-4]:5.524788110058E-2,39[&rate=5.822959399631405E-4]:4.514282949381E-1)[&rate=5.822959399631405E-4]:4.607542587222E-2,((((100[&rate=5.822959399631405E-4]:1.827076404668E-1,94[&rate=5.822959399631405E-4]:1.827076404668E-1)[&rate=5.822959399631405E-4]:2.539609307314E-1,95[&rate=5.822959399631405E-4]:5.213680247503E-1)[&rate=5.822959399631405E-4]:7.192534902395E-2,(98[&rate=5.822959399631405E-4]:5.642968311427E-1,(99[&rate=5.822959399631405E-4]:5.414143461901E-1,96[&rate=5.822959399631405E-4]:5.058952205073E-1)[&rate=5.822959399631405E-4]:4.474040844976E-2)[&rate=5.822959399631405E-4]:1.806758088286E-2)[&rate=5.822959399631405E-4]:3.333112560279E-2,40[&rate=5.822959399631405E-4]:4.87280237082E-1)[&rate=5.822959399631405E-4]:1.022348372835E-2)[&rate=5.822959399631405E-4]:2.204039877119E-2,(147[&rate=5.822959399631405E-4]:4.883496016116E-1,16[&rate=5.822959399631405E-4]:2.516465478548E0)[&rate=5.822959399631405E-4]:8.857156715031E-2)[&rate=5.822959399631405E-4]:2.774843462133E-1)[&rate=5.822959399631405E-4]:4.19714914316E-1)[&rate=5.822959399631405E-4]:7.541160023519E-2)[&rate=5.822959399631405E-4]:2.88899692227E-1,32[&rate=5.822959399631405E-4]:2.545170827934E-2)[&rate=5.822959399631405E-4]:5.286322462792E-2,33[&rate=5.822959399631405E-4]:8.379438496198E-2)[&rate=5.822959399631405E-4]:6.969860544718E-2,(34[&rate=5.822959399631405E-4]:1.558814086873E-1,(((((((133[&rate=5.822959399631405E-4]:4.697020081844E-1,134[&rate=5.822959399631405E-4]:4.395650218833E-1)[&rate=5.822959399631405E-4]:6.898199122365E-2,137[&rate=5.822959399631405E-4]:5.797798898191E-1)[&rate=5.822959399631405E-4]:7.17124083124E-1,(52[&rate=5.822959399631405E-4]:3.352416043578E-1,(((12[&rate=5.822959399631405E-4]:1.296517299841E-1,5[&rate=5.822959399631405E-4]:9.129556560064E-2)[&rate=5.822959399631405E-4]:3.418550932477E-1,29[&rate=5.822959399631405E-4]:5.783561383003E-1)[&rate=5.822959399631405E-4]:1.649552199437E-1,103[&rate=5.822959399631405E-4]:5.104346459152E-1)[&rate=5.822959399631405E-4]:1.489100693004E0)[&rate=5.822959399631405E-4]:1.466837025174E-1)[&rate=5.822959399631405E-4]:2.518271556686E-1,((((73[&rate=5.822959399631405E-4]:2.516895727321E-1,(81[&rate=5.822959399631405E-4]:7.676052626981E-2,80[&rate=5.822959399631405E-4]:7.676052626981E-2)[&rate=5.822959399631405E-4]:1.256139779691E-1)[&rate=5.822959399631405E-4]:5.931306847465E-2,((82[&rate=5.822959399631405E-4]:1.544642874818E-1,(78[&rate=5.822959399631405E-4]:2.933126339029E-2,72[&rate=5.822959399631405E-4]:7.413455170971E-3)[&rate=5.822959399631405E-4]:1.169138460095E-1)[&rate=5.822959399631405E-4]:4.309517222996E-2,79[&rate=5.822959399631405E-4]:1.893402816297E-1)[&rate=5.822959399631405E-4]:8.05664691662E-2)[&rate=5.822959399631405E-4]:1.295602109224E-1,(77[&rate=5.822959399631405E-4]:1.56887588619E-1,71[&rate=5.822959399631405E-4]:9.387388998885E-2)[&rate=5.822959399631405E-4]:2.781958114554E-1)[&rate=5.822959399631405E-4]:2.045885634964E-1,(((76[&rate=5.822959399631405E-4]:2.66390245272E-1,70[&rate=5.822959399631405E-4]:2.280340808886E-1)[&rate=5.822959399631405E-4]:1.31986268902E-1,74[&rate=5.822959399631405E-4]:3.98376514174E-1)[&rate=5.822959399631405E-4]:1.631157272831E-1,75[&rate=5.822959399631405E-4]:5.614922414571E-1)[&rate=5.822959399631405E-4]:8.365917416844E-2)[&rate=5.822959399631405E-4]:8.26867384219E-1)[&rate=5.822959399631405E-4]:8.114524032415E-3,53[&rate=5.822959399631405E-4]:7.336702652648E-1)[&rate=5.822959399631405E-4]:5.329292019218E-1,125[&rate=5.822959399631405E-4]:1.056216953525E0)[&rate=5.822959399631405E-4]:3.221732921903E-1,(68[&rate=5.822959399631405E-4]:7.46123645091E-1,(59[&rate=5.822959399631405E-4]:3.015326089245E-1,(((56[&rate=5.822959399631405E-4]:1.587669848907E-1,55[&rate=5.822959399631405E-4]:1.587669848907E-1)[&rate=5.822959399631405E-4]:5.487515028386E-2,((57[&rate=5.822959399631405E-4]:1.066599248184E-1,58[&rate=5.822959399631405E-4]:1.230533674414E-1)[&rate=5.822959399631405E-4]:2.393473639857E-2,37[&rate=5.822959399631405E-4]:1.661137869001E-1)[&rate=5.822959399631405E-4]:9.397643570638E-2)[&rate=5.822959399631405E-4]:4.08631171364E-2,54[&rate=5.822959399631405E-4]:2.244506075024E-1)[&rate=5.822959399631405E-4]:3.883063530184E-2)[&rate=5.822959399631405E-4]:4.937713640355E-1)[&rate=5.822959399631405E-4]:4.65599933958E-1)[&rate=5.822959399631405E-4]:3.548921660407E-1)[&rate=5.822959399631405E-4]:1.404993788621E-2);
tree STATE_12690000 [&joint=-20982.956929493786,lnP=-20982.956929493786] = [&R] (((((((127[&rate=5.791352902198679E-4]:2.659574316126E0,(121[&rate=5.791352902198679E-4]:2.156345097666E0,36[&rate=5.791352902198679E-4]:7.689304287188E-2)[&rate=5.791352902198679E-4]:6.213332804856E-2)[&rate=5.791352902198679E-4]:1.396562466986E-2,(((51[&rate=5.791352902198679E-4]:4.21577111246E-1,(((41[&rate=5.791352902198679E-4]:3.017825678878E-1,(48[&rate=5.791352902198679E-4]:1.492587052493E-1,42[&rate=5.791352902198679E-4]:1.110073391291E-1)[&rate=5.791352902198679E-4]:1.962397096329E-1)[&rate=5.791352902198679E-4]:2.02613837257E-2,46[&rate=5.791352902198679E-4]:3.766887603565E-1)[&rate=5.791352902198679E-4]:5.165092565004E-2,43[&rate=5.791352902198679E-4]:4.283396860065E-1)[&rate=5.791352902198679E-4]:2.055982961101E-2)[&rate=5.791352902198679E-4]:3.549778472448E-2,(((49[&rate=5.791352902198679E-4]:3.297064894016E-1,50[&rate=5.791352902198679E-4]:3.297064894016E-1)[&rate=5.791352902198679E-4]:1.031823014652E-1,(44[&rate=5.791352902198679E-4]:9.935806342054E-3,47[&rate=5.791352902198679E-4]:1.540028721631E-2)[&rate=5.791352902198679E-4]:4.502753888962E-1)[&rate=5.791352902198679E-4]:9.035425765762E-3,45[&rate=5.791352902198679E-4]:4.665143805669E-1)[&rate=5.791352902198679E-4]:9.686198463752E-3)[&rate=5.791352902198679E-4]:2.886214089977E-1,(((65[&rate=5.791352902198679E-4]:2.417307989983E-1,(62[&rate=5.791352902198679E-4]:2.860541163233E-1,(64[&rate=5.791352902198679E-4]:1.571843117348E-1,60[&rate=5.791352902198679E-4]:6.499380228114E-3)[&rate=5.791352902198679E-4]:8.777391417745E-2)[&rate=5.791352902198679E-4]:1.474575045927E-1)[&rate=5.791352902198679E-4]:9.488072318883E-2,(63[&rate=5.791352902198679E-4]:2.236137612963E-1,61[&rate=5.791352902198679E-4]:2.647096517074E-1)[&rate=5.791352902198679E-4]:2.636826923975E-1)[&rate=5.791352902198679E-4]:9.497925299762E-1,(128[&rate=5.791352902198679E-4]:1.230456575156E0,(((131[&rate=5.791352902198679E-4]:4.119653727654E-1,(129[&rate=5.791352902198679E-4]:1.807287698146E-1,(130[&rate=5.791352902198679E-4]:1.165906123995E-1,132[&rate=5.791352902198679E-4]:1.193303384268E-1)[&rate=5.791352902198679E-4]:6.413815741516E-2)[&rate=5.791352902198679E-4]:2.284968769234E-1)[&rate=5.791352902198679E-4]:2.099471398274E-1,118[&rate=5.791352902198679E-4]:7.561590879353E-1)[&rate=5.791352902198679E-4]:2.339763624317E-2,69[&rate=5.791352902198679E-4]:7.905156282882E-1)[&rate=5.791352902198679E-4]:5.906258783745E-1)[&rate=5.791352902198679E-4]:1.08002271528E-1)[&rate=5.791352902198679E-4]:1.997593536359E-1)[&rate=5.791352902198679E-4]:9.696557609262E-2)[&rate=5.791352902198679E-4]:2.438521239852E-2,35[&rate=5.791352902198679E-4]:1.308018655231E-1)[&rate=5.791352902198679E-4]:2.940052889199E-1,(38[&rate=5.791352902198679E-4]:7.733708383189E-1,((((((((89[&rate=5.791352902198679E-4]:2.436500049081E-1,88[&rate=5.791352902198679E-4]:2.299513747711E-1)[&rate=5.791352902198679E-4]:4.499617709661E-1,(((92[&rate=5.791352902198679E-4]:1.380788954915E-1,(91[&rate=5.791352902198679E-4]:6.595343085818E-2,90[&rate=5.791352902198679E-4]:6.595343085818E-2)[&rate=5.791352902198679E-4]:7.212546463334E-2)[&rate=5.791352902198679E-4]:1.611314273727E-1,(86[&rate=5.791352902198679E-4]:5.609489634003E-2,(83[&rate=5.791352902198679E-4]:3.75802521188E-2,(85[&rate=5.791352902198679E-4]:3.306760453419E-2,(93[&rate=5.791352902198679E-4]:4.356183895692E-2,84[&rate=5.791352902198679E-4]:2.986320881991E-2)[&rate=5.791352902198679E-4]:3.204395714281E-3)[&rate=5.791352902198679E-4]:4.512647584607E-3)[&rate=5.791352902198679E-4]:1.851464422123E-2)[&rate=5.791352902198679E-4]:2.294167963872E-1)[&rate=5.791352902198679E-4]:2.441959655086E-2,87[&rate=5.791352902198679E-4]:3.099312892781E-1)[&rate=5.791352902198679E-4]:3.699818564591E-1)[&rate=5.791352902198679E-4]:9.068603018552E-1,((3[&rate=5.791352902198679E-4]:5.248394635238E-1,18[&rate=5.791352902198679E-4]:6.399079566744E-1)[&rate=5.791352902198679E-4]:1.669416504477E-1,((10[&rate=5.791352902198679E-4]:2.734349109103E-1,15[&rate=5.791352902198679E-4]:3.117910752938E-1)[&rate=5.791352902198679E-4]:3.603172828446E-1,6[&rate=5.791352902198679E-4]:6.173138375906E-1)[&rate=5.791352902198679E-4]:1.265220709014E-1)[&rate=5.791352902198679E-4]:3.552663062237E-1)[&rate=5.791352902198679E-4]:2.469462675294E-1,(((((108[&rate=5.791352902198679E-4]:5.937820524463E-1,(107[&rate=5.791352902198679E-4]:4.007315907382E-1,(114[&rate=5.791352902198679E-4]:1.703079888162E-1,109[&rate=5.791352902198679E-4]:2.497600436107E-1)[&rate=5.791352902198679E-4]:1.701496293193E-1)[&rate=5.791352902198679E-4]:1.957901877355E-1)[&rate=5.791352902198679E-4]:1.709744854388E-1,(115[&rate=5.791352902198679E-4]:6.586517669189E-1,(13[&rate=5.791352902198679E-4]:5.336447433024E-1,19[&rate=5.791352902198679E-4]:5.720009076861E-1)[&rate=5.791352902198679E-4]:2.071988044383E-1)[&rate=5.791352902198679E-4]:4.857052439092E-2)[&rate=5.791352902198679E-4]:1.988703775752E-1,((116[&rate=5.791352902198679E-4]:5.029257484246E-1,((139[&rate=5.791352902198679E-4]:5.262803368566E-1,(111[&rate=5.791352902198679E-4]:3.36626462129E-1,106[&rate=5.791352902198679E-4]:3.201881059646E-1)[&rate=5.791352902198679E-4]:1.431140897425E-2)[&rate=5.791352902198679E-4]:5.26072361043E-2,104[&rate=5.791352902198679E-4]:3.871067510431E-1)[&rate=5.791352902198679E-4]:1.760929699843E-1)[&rate=5.791352902198679E-4]:1.442175557457E-1,(148[&rate=5.791352902198679E-4]:2.764814160887E-1,143[&rate=5.791352902198679E-4]:2.737416900614E-1)[&rate=5.791352902198679E-4]:4.090180524652E-1)[&rate=5.791352902198679E-4]:2.589493647147E-1)[&rate=5.791352902198679E-4]:9.459205934975E-2,((113[&rate=5.791352902198679E-4]:6.738992789066E-1,((((4[&rate=5.791352902198679E-4]:1.698918926382E-1,30[&rate=5.791352902198679E-4]:3.424946323642E-1)[&rate=5.791352902198679E-4]:1.823599952076E-1,(112[&rate=5.791352902198679E-4]:3.57069736416E-1,14[&rate=5.791352902198679E-4]:3.57069736416E-1)[&rate=5.791352902198679E-4]:5.2716398005E-2)[&rate=5.791352902198679E-4]:1.285238336568E-1,9[&rate=5.791352902198679E-4]:5.300907899957E-1)[&rate=5.791352902198679E-4]:1.328194443696E-1,117[&rate=5.791352902198679E-4]:6.73869138475E-1)[&rate=5.791352902198679E-4]:2.769866459136E-3)[&rate=5.791352902198679E-4]:6.302915287174E-2,(105[&rate=5.791352902198679E-4]:5.131434282618E-1,110[&rate=5.791352902198679E-4]:5.350612364809E-1)[&rate=5.791352902198679E-4]:1.963877432427E-1)[&rate=5.791352902198679E-4]:3.459480772783E-1)[&rate=5.791352902198679E-4]:1.141088034781E-1,(((((11[&rate=5.791352902198679E-4]:4.985977988249E-1,140[&rate=5.791352902198679E-4]:4.794197166332E-1)[&rate=5.791352902198679E-4]:1.859632176892E-1,((20[&rate=5.791352902198679E-4]:4.863613805236E-1,25[&rate=5.791352902198679E-4]:5.055394627154E-1)[&rate=5.791352902198679E-4]:1.304908899854E-1,23[&rate=5.791352902198679E-4]:6.250714485911E-1)[&rate=5.791352902198679E-4]:1.444210747722E-1)[&rate=5.791352902198679E-4]:2.812297444551E-1,(24[&rate=5.791352902198679E-4]:8.369530528419E-1,((28[&rate=5.791352902198679E-4]:5.349144717296E-1,(21[&rate=5.791352902198679E-4]:4.897709670735E-1,17[&rate=5.791352902198679E-4]:4.596339807721E-1)[&rate=5.791352902198679E-4]:2.048597040966E-2)[&rate=5.791352902198679E-4]:2.989865399432E-1,1[&rate=5.791352902198679E-4]:4.759964180987E-2)[&rate=5.791352902198679E-4]:8.531493223793E-3)[&rate=5.791352902198679E-4]:2.247281190862E-1)[&rate=5.791352902198679E-4]:1.208563223528E-1,102[&rate=5.791352902198679E-4]:2.089365866447E-2)[&rate=5.791352902198679E-4]:5.928915267906E-2,(142[&rate=5.791352902198679E-4]:7.751708589455E-1,(144[&rate=5.791352902198679E-4]:5.112655176504E-1,(141[&rate=5.791352902198679E-4]:3.934716015708E-1,145[&rate=5.791352902198679E-4]:3.962113275984E-1)[&rate=5.791352902198679E-4]:1.20533642107E-1)[&rate=5.791352902198679E-4]:2.584258892401E-1)[&rate=5.791352902198679E-4]:5.515872948638E-1)[&rate=5.791352902198679E-4]:4.282989845166E-2)[&rate=5.791352902198679E-4]:1.737207039568E-1)[&rate=5.791352902198679E-4]:4.712464639019E-1,101[&rate=5.791352902198679E-4]:7.625004255989E-1)[&rate=5.791352902198679E-4]:6.029574070495E-1,(94[&rate=5.791352902198679E-4]:3.587007235085E-1,((((7[&rate=5.791352902198679E-4]:9.173591147395E-2,8[&rate=5.791352902198679E-4]:9.173591147395E-2)[&rate=5.791352902198679E-4]:4.452936029718E-1,26[&rate=5.791352902198679E-4]:6.438788295143E-1)[&rate=5.791352902198679E-4]:1.604925518757E-1,((22[&rate=5.791352902198679E-4]:3.882919991243E-1,27[&rate=5.791352902198679E-4]:4.047303552887E-1)[&rate=5.791352902198679E-4]:2.755887066393E-1,31[&rate=5.791352902198679E-4]:7.186752263117E-1)[&rate=5.791352902198679E-4]:1.295317715167E-1)[&rate=5.791352902198679E-4]:2.599847138566E-1,2[&rate=5.791352902198679E-4]:8.807944514109E-1)[&rate=5.791352902198679E-4]:1.379987266184E0)[&rate=5.791352902198679E-4]:8.823775888921E-2)[&rate=5.791352902198679E-4]:8.309774279326E-2,((146[&rate=5.791352902198679E-4]:5.619656802313E-1,(16[&rate=5.791352902198679E-4]:2.471124134866E0,39[&rate=5.791352902198679E-4]:3.856312087491E-1)[&rate=5.791352902198679E-4]:5.611589224724E-2)[&rate=5.791352902198679E-4]:5.080491585337E-3,(40[&rate=5.791352902198679E-4]:3.040952931687E-1,147[&rate=5.791352902198679E-4]:3.614723423491E-1)[&rate=5.791352902198679E-4]:1.42732299413E-1)[&rate=5.791352902198679E-4]:2.856382386625E-2)[&rate=5.791352902198679E-4]:3.943643517678E-2,(((100[&rate=5.791352902198679E-4]:3.194096451389E-1,95[&rate=5.791352902198679E-4]:4.041090986909E-1)[&rate=5.791352902198679E-4]:1.700894068107E-1,((96[&rate=5.791352902198679E-4]:3.956130865845E-1,99[&rate=5.791352902198679E-4]:4.311322122674E-1)[&rate=5.791352902198679E-4]:5.775295392648E-2,98[&rate=5.791352902198679E-4]:4.670272426966E-1)[&rate=5.791352902198679E-4]:9.624230105632E-2)[&rate=5.791352902198679E-4]:1.356708638226E-2,97[&rate=5.791352902198679E-4]:3.773830782227E-1)[&rate=5.791352902198679E-4]:6.640652203583E-2)[&rate=5.791352902198679E-4]:3.268489976232E-1)[&rate=5.791352902198679E-4]:2.538017626396E-1)[&rate=5.791352902198679E-4]:3.571906839717E-1,((((52[&rate=5.791352902198679E-4]:6.106104442692E-1,(((12[&rate=5.791352902198679E-4]:1.599485382447E-1,5[&rate=5.791352902198679E-4]:1.215923738612E-1)[&rate=5.791352902198679E-4]:1.84013483906E-1,29[&rate=5.791352902198679E-4]:4.508113372192E-1)[&rate=5.791352902198679E-4]:8.522918715166E-2,103[&rate=5.791352902198679E-4]:3.031638120421E-1)[&rate=5.791352902198679E-4]:1.971740366788E0)[&rate=5.791352902198679E-4]:1.119481456792E-1,(53[&rate=5.791352902198679E-4]:6.079514991503E-1,(((134[&rate=5.791352902198679E-4]:2.537644139863E-1,137[&rate=5.791352902198679E-4]:3.249972906985E-1)[&rate=5.791352902198679E-4]:3.069453158509E-1,133[&rate=5.791352902198679E-4]:5.908467161384E-1)[&rate=5.791352902198679E-4]:7.564347311084E-1,(((((81[&rate=5.791352902198679E-4]:1.330767526759E-1,80[&rate=5.791352902198679E-4]:1.330767526759E-1)[&rate=5.791352902198679E-4]:4.616194611526E-1,77[&rate=5.791352902198679E-4]:6.385318302668E-1)[&rate=5.791352902198679E-4]:5.500764567176E-2,(((72[&rate=5.791352902198679E-4]:5.021677081555E-3,78[&rate=5.791352902198679E-4]:2.693948530087E-2)[&rate=5.791352902198679E-4]:2.311022323965E-1,82[&rate=5.791352902198679E-4]:2.662608957795E-1)[&rate=5.791352902198679E-4]:1.334899624543E-1,79[&rate=5.791352902198679E-4]:3.915316801517E-1)[&rate=5.791352902198679E-4]:2.663913574308E-1)[&rate=5.791352902198679E-4]:8.185726133006E-3,(71[&rate=5.791352902198679E-4]:4.986870145105E-1,73[&rate=5.791352902198679E-4]:5.671801651954E-1)[&rate=5.791352902198679E-4]:1.400244889309E-1)[&rate=5.791352902198679E-4]:2.13648124852E-1,(75[&rate=5.791352902198679E-4]:8.323913350681E-1,(76[&rate=5.791352902198679E-4]:5.115904541455E-1,(70[&rate=5.791352902198679E-4]:4.602385460356E-1,74[&rate=5.791352902198679E-4]:4.985947104191E-1)[&rate=5.791352902198679E-4]:1.299574372644E-2)[&rate=5.791352902198679E-4]:3.208008809226E-1)[&rate=5.791352902198679E-4]:8.846144391027E-2)[&rate=5.791352902198679E-4]:3.908122299124E-1)[&rate=5.791352902198679E-4]:4.274954887167E-2)[&rate=5.791352902198679E-4]:1.064103694868E-1)[&rate=5.791352902198679E-4]:4.507634657424E-1,125[&rate=5.791352902198679E-4]:9.547428207183E-1)[&rate=5.791352902198679E-4]:1.833796168219E-1,(68[&rate=5.791352902198679E-4]:6.158957414192E-1,((56[&rate=5.791352902198679E-4]:2.873330828337E-1,55[&rate=5.791352902198679E-4]:2.873330828337E-1)[&rate=5.791352902198679E-4]:7.969197151819E-2,((58[&rate=5.791352902198679E-4]:3.356820090478E-1,((54[&rate=5.791352902198679E-4]:1.56071050787E-1,57[&rate=5.791352902198679E-4]:1.970546573444E-1)[&rate=5.791352902198679E-4]:9.86963409373E-2,59[&rate=5.791352902198679E-4]:2.930187578445E-1)[&rate=5.791352902198679E-4]:2.353756814318E-2)[&rate=5.791352902198679E-4]:4.130215853884E-2,37[&rate=5.791352902198679E-4]:3.961098506468E-1)[&rate=5.791352902198679E-4]:1.736329113694E-2)[&rate=5.791352902198679E-4]:2.898542936247E-1)[&rate=5.791352902198679E-4]:3.555600294543E-1)[&rate=5.791352902198679E-4]:3.582627053135E-1)[&rate=5.791352902198679E-4]:1.166455420519E-1,((34[&rate=5.791352902198679E-4]:1.169367958273E-2,(66[&rate=5.791352902198679E-4]:3.942169325182E-1,((67[&rate=5.791352902198679E-4]:8.659980083424E-2,((122[&rate=5.791352902198679E-4]:2.391000812428E-1,124[&rate=5.791352902198679E-4]:2.363678408057E-1)[&rate=5.791352902198679E-4]:3.043902646066E-3,123[&rate=5.791352902198679E-4]:2.421439838889E-1)[&rate=5.791352902198679E-4]:3.45728367286E-1)[&rate=5.791352902198679E-4]:3.779420999454E-2,((120[&rate=5.791352902198679E-4]:8.545893366476E-1,(119[&rate=5.791352902198679E-4]:7.817437524135E-1,((138[&rate=5.791352902198679E-4]:2.505195504645E-1,136[&rate=5.791352902198679E-4]:1.190127011493E-1)[&rate=5.791352902198679E-4]:2.953629324609E-1,135[&rate=5.791352902198679E-4]:3.458824829254E-1)[&rate=5.791352902198679E-4]:8.791606400873E-2)[&rate=5.791352902198679E-4]:1.687359951929E-1)[&rate=5.791352902198679E-4]:8.20781003719E-1,126[&rate=5.791352902198679E-4]:9.855582286817E-1)[&rate=5.791352902198679E-4]:3.860099718321E-1)[&rate=5.791352902198679E-4]:2.698229216894E-1)[&rate=5.791352902198679E-4]:4.804904456946E-1)[&rate=5.791352902198679E-4]:2.033233237273E-2,32[&rate=5.791352902198679E-4]:1.010820373637E-2)[&rate=5.791352902198679E-4]:3.603669881077E-3)[&rate=5.791352902198679E-4]:4.440841209784E-2,33[&rate=5.791352902198679E-4]:6.359973777E-2);
tree STATE_12780000 [&joint=-20973.51141029588,lnP=-20973.51141029588] = [&R] ((32[&rate=5.800024950807584E-4]:3.273256660718E-2,34[&rate=5.800024950807584E-4]:5.465037482627E-2)[&rate=5.800024950807584E-4]:4.053288916511E-2,(((66[&rate=5.800024950807584E-4]:4.171477920563E-1,(67[&rate=5.800024950807584E-4]:3.111348539541E-1,((122[&rate=5.800024950807584E-4]:1.784406759294E-1,123[&rate=5.800024950807584E-4]:1.784406759294E-1)[&rate=5.800024950807584E-4]:1.431792122788E-2,124[&rate=5.800024950807584E-4]:1.900263567202E-1)[&rate=5.800024950807584E-4]:6.196488071375E-1)[&rate=5.800024950807584E-4]:1.060129381023E-1)[&rate=5.800024950807584E-4]:1.133161823592E-2,(126[&rate=5.800024950807584E-4]:9.657766905678E-1,(((135[&rate=5.800024950807584E-4]:4.127999788265E-1,(138[&rate=5.800024950807584E-4]:2.122033262078E-1,136[&rate=5.800024950807584E-4]:8.069647689258E-2)[&rate=5.800024950807584E-4]:4.005966526188E-1)[&rate=5.800024950807584E-4]:2.567503531039E-1,120[&rate=5.800024950807584E-4]:9.21605126451E-1)[&rate=5.800024950807584E-4]:3.148720089502E-2,119[&rate=5.800024950807584E-4]:1.048982738305E0)[&rate=5.800024950807584E-4]:7.024964749067E-1)[&rate=5.800024950807584E-4]:7.098769094094E-1)[&rate=5.800024950807584E-4]:4.947196724376E-1,(33[&rate=5.800024950807584E-4]:3.304025190236E-2,((((36[&rate=5.800024950807584E-4]:6.604913356179E-2,35[&rate=5.800024950807584E-4]:1.947379109604E-2)[&rate=5.800024950807584E-4]:8.911087416277E-3,((128[&rate=5.800024950807584E-4]:1.179382484724E0,(121[&rate=5.800024950807584E-4]:1.634504933184E0,127[&rate=5.800024950807584E-4]:2.075600823595E0)[&rate=5.800024950807584E-4]:1.421378255126E-1)[&rate=5.800024950807584E-4]:3.213137938104E-1,((((118[&rate=5.800024950807584E-4]:7.712224484334E-1,69[&rate=5.800024950807584E-4]:7.821813525431E-1)[&rate=5.800024950807584E-4]:2.329790057026E-2,(((131[&rate=5.800024950807584E-4]:1.38240300461E-1,130[&rate=5.800024950807584E-4]:1.355005744336E-1)[&rate=5.800024950807584E-4]:5.637739013846E-2,132[&rate=5.800024950807584E-4]:1.946176905994E-1)[&rate=5.800024950807584E-4]:1.221524656003E-1,129[&rate=5.800024950807584E-4]:3.140304301724E-1)[&rate=5.800024950807584E-4]:3.435036174614E-1)[&rate=5.800024950807584E-4]:5.509996687676E-1,((((60[&rate=5.800024950807584E-4]:5.142766983027E-2,64[&rate=5.800024950807584E-4]:2.02112601337E-1)[&rate=5.800024950807584E-4]:1.241508657658E-2,62[&rate=5.800024950807584E-4]:2.556235783246E-1)[&rate=5.800024950807584E-4]:8.546004363705E-2,65[&rate=5.800024950807584E-4]:1.493028000439E-1)[&rate=5.800024950807584E-4]:3.725922856703E-1,(63[&rate=5.800024950807584E-4]:2.930031109125E-1,61[&rate=5.800024950807584E-4]:3.340990013235E-1)[&rate=5.800024950807584E-4]:3.795769063084E-1)[&rate=5.800024950807584E-4]:6.318441101394E-1)[&rate=5.800024950807584E-4]:2.693666682407E-1,(45[&rate=5.800024950807584E-4]:5.283950945742E-1,(((47[&rate=5.800024950807584E-4]:3.998831995277E-1,(49[&rate=5.800024950807584E-4]:2.829522524711E-1,50[&rate=5.800024950807584E-4]:2.829522524711E-1)[&rate=5.800024950807584E-4]:8.414406181083E-2)[&rate=5.800024950807584E-4]:5.306972629589E-2,(((46[&rate=5.800024950807584E-4]:3.535211641184E-1,(42[&rate=5.800024950807584E-4]:2.90714504878E-1,(48[&rate=5.800024950807584E-4]:2.636818213681E-1,41[&rate=5.800024950807584E-4]:2.199659743736E-1)[&rate=5.800024950807584E-4]:6.528404963009E-2)[&rate=5.800024950807584E-4]:1.362633137166E-2)[&rate=5.800024950807584E-4]:1.349485141664E-2,43[&rate=5.800024950807584E-4]:3.67016015535E-1)[&rate=5.800024950807584E-4]:7.425081342229E-2,44[&rate=5.800024950807584E-4]:4.358023480831E-1)[&rate=5.800024950807584E-4]:1.168609686628E-2)[&rate=5.800024950807584E-4]:4.29306439811E-2,51[&rate=5.800024950807584E-4]:4.685611654332E-1)[&rate=5.800024950807584E-4]:4.07082460809E-2)[&rate=5.800024950807584E-4]:1.733693517492E-1)[&rate=5.800024950807584E-4]:2.553561992016E-2)[&rate=5.800024950807584E-4]:5.64557232651E-2)[&rate=5.800024950807584E-4]:5.215539022519E-1,(38[&rate=5.800024950807584E-4]:7.573631138878E-1,((((((((((10[&rate=5.800024950807584E-4]:2.623819706263E-1,15[&rate=5.800024950807584E-4]:3.007381350098E-1)[&rate=5.800024950807584E-4]:2.162218861627E-1,(18[&rate=5.800024950807584E-4]:4.979927913844E-1,6[&rate=5.800024950807584E-4]:4.349790927543E-1)[&rate=5.800024950807584E-4]:2.718640787032E-2)[&rate=5.800024950807584E-4]:1.045614182457E-1,3[&rate=5.800024950807584E-4]:5.146721243499E-1)[&rate=5.800024950807584E-4]:8.132851288207E-2,((92[&rate=5.800024950807584E-4]:1.080587995569E-1,(91[&rate=5.800024950807584E-4]:6.443184079702E-2,90[&rate=5.800024950807584E-4]:6.443184079702E-2)[&rate=5.800024950807584E-4]:4.362695875989E-2)[&rate=5.800024950807584E-4]:1.936628475477E-1,(((86[&rate=5.800024950807584E-4]:1.981267356862E-1,((93[&rate=5.800024950807584E-4]:9.232840444768E-2,84[&rate=5.800024950807584E-4]:7.862977431066E-2)[&rate=5.800024950807584E-4]:2.984652567138E-2,85[&rate=5.800024950807584E-4]:1.08476299982E-1)[&rate=5.800024950807584E-4]:8.965043570413E-2)[&rate=5.800024950807584E-4]:5.176060042552E-2,83[&rate=5.800024950807584E-4]:2.498873361117E-1)[&rate=5.800024950807584E-4]:1.676486547182E-2,(87[&rate=5.800024950807584E-4]:2.647115396645E-1,(89[&rate=5.800024950807584E-4]:1.486446020307E-1,88[&rate=5.800024950807584E-4]:1.349459718937E-1)[&rate=5.800024950807584E-4]:1.297655677708E-1)[&rate=5.800024950807584E-4]:1.940661918982E-3)[&rate=5.800024950807584E-4]:2.137081538405E-2)[&rate=5.800024950807584E-4]:8.477036476615E-1)[&rate=5.800024950807584E-4]:6.283157230702E-1,((((105[&rate=5.800024950807584E-4]:4.249105882754E-1,110[&rate=5.800024950807584E-4]:4.468283964945E-1)[&rate=5.800024950807584E-4]:3.409902930962E-1,(((113[&rate=5.800024950807584E-4]:2.777400377127E-1,117[&rate=5.800024950807584E-4]:2.804797637403E-1)[&rate=5.800024950807584E-4]:1.942824629939E-1,(112[&rate=5.800024950807584E-4]:4.667898946494E-1,9[&rate=5.800024950807584E-4]:4.585707165673E-1)[&rate=5.800024950807584E-4]:5.232606057238E-3)[&rate=5.800024950807584E-4]:1.917893420704E-1,(14[&rate=5.800024950807584E-4]:4.958897837303E-1,(4[&rate=5.800024950807584E-4]:3.857230166138E-1,30[&rate=5.800024950807584E-4]:5.583257563398E-1)[&rate=5.800024950807584E-4]:5.263252054134E-2)[&rate=5.800024950807584E-4]:1.679220590467E-1)[&rate=5.800024950807584E-4]:1.294862988684E-1)[&rate=5.800024950807584E-4]:1.75301916415E-1,(((((109[&rate=5.800024950807584E-4]:4.696590686737E-1,(114[&rate=5.800024950807584E-4]:3.115884673126E-1,107[&rate=5.800024950807584E-4]:3.718624399154E-1)[&rate=5.800024950807584E-4]:7.861854656653E-2)[&rate=5.800024950807584E-4]:4.272027307551E-2,108[&rate=5.800024950807584E-4]:4.904615335301E-1)[&rate=5.800024950807584E-4]:1.160393509025E-1,(13[&rate=5.800024950807584E-4]:4.860555069509E-1,19[&rate=5.800024950807584E-4]:5.244116713346E-1)[&rate=5.800024950807584E-4]:1.451029117282E-1)[&rate=5.800024950807584E-4]:3.174890482634E-2,115[&rate=5.800024950807584E-4]:5.807155426835E-1)[&rate=5.800024950807584E-4]:2.652098950765E-1,(((104[&rate=5.800024950807584E-4]:4.694491765851E-1,((111[&rate=5.800024950807584E-4]:2.57010477265E-1,106[&rate=5.800024950807584E-4]:2.405721211006E-1)[&rate=5.800024950807584E-4]:4.91843978841E-2,139[&rate=5.800024950807584E-4]:4.815373409025E-1)[&rate=5.800024950807584E-4]:1.796926576004E-1)[&rate=5.800024950807584E-4]:1.652048122346E-1,116[&rate=5.800024950807584E-4]:5.743800162169E-1)[&rate=5.800024950807584E-4]:1.591279490524E-1,(148[&rate=5.800024950807584E-4]:3.231661610963E-1,143[&rate=5.800024950807584E-4]:3.204264350689E-1)[&rate=5.800024950807584E-4]:4.486979685568E-1)[&rate=5.800024950807584E-4]:1.124174724907E-1)[&rate=5.800024950807584E-4]:4.048283947852E-2)[&rate=5.800024950807584E-4]:2.075135784252E-1,((142[&rate=5.800024950807584E-4]:8.529810823572E-1,((145[&rate=5.800024950807584E-4]:5.653015551254E-1,144[&rate=5.800024950807584E-4]:5.598221030705E-1)[&rate=5.800024950807584E-4]:6.198108510307E-2,141[&rate=5.800024950807584E-4]:6.245429142009E-1)[&rate=5.800024950807584E-4]:2.256984421287E-1)[&rate=5.800024950807584E-4]:4.88700896574E-1,(102[&rate=5.800024950807584E-4]:9.220327363426E-4,(((11[&rate=5.800024950807584E-4]:4.494301827116E-1,140[&rate=5.800024950807584E-4]:4.302521005199E-1)[&rate=5.800024950807584E-4]:5.168380837941E-2,(23[&rate=5.800024950807584E-4]:5.819049532579E-1,(20[&rate=5.800024950807584E-4]:5.342701259999E-1,25[&rate=5.800024950807584E-4]:5.534482081916E-1)[&rate=5.800024950807584E-4]:3.9415649176E-2)[&rate=5.800024950807584E-4]:4.140544682277E-3)[&rate=5.800024950807584E-4]:4.95245342289E-1,((1[&rate=5.800024950807584E-4]:5.76923264441E-2,28[&rate=5.800024950807584E-4]:8.43993696307E-1)[&rate=5.800024950807584E-4]:6.108299421648E-2,(24[&rate=5.800024950807584E-4]:8.861011979055E-1,(21[&rate=5.800024950807584E-4]:5.641198938312E-1,17[&rate=5.800024950807584E-4]:5.339829075298E-1)[&rate=5.800024950807584E-4]:3.028032218825E-1)[&rate=5.800024950807584E-4]:1.349604056332E-2)[&rate=5.800024950807584E-4]:1.926525058701E-1)[&rate=5.800024950807584E-4]:7.03161240138E-2)[&rate=5.800024950807584E-4]:9.418460372902E-2)[&rate=5.800024950807584E-4]:7.034397280647E-3)[&rate=5.800024950807584E-4]:1.249150525835E-1)[&rate=5.800024950807584E-4]:1.880535195489E-1,101[&rate=5.800024950807584E-4]:4.096301538235E-1)[&rate=5.800024950807584E-4]:9.478730384675E-1,(2[&rate=5.800024950807584E-4]:4.822470141095E-1,((31[&rate=5.800024950807584E-4]:6.302896854943E-1,(22[&rate=5.800024950807584E-4]:4.458725754333E-1,27[&rate=5.800024950807584E-4]:4.623109315977E-1)[&rate=5.800024950807584E-4]:1.296225895129E-1)[&rate=5.800024950807584E-4]:5.344874837735E-2,((7[&rate=5.800024950807584E-4]:1.910934101589E-1,8[&rate=5.800024950807584E-4]:1.910934101589E-1)[&rate=5.800024950807584E-4]:2.561881686971E-1,26[&rate=5.800024950807584E-4]:5.541308939245E-1)[&rate=5.800024950807584E-4]:8.57719235087E-2)[&rate=5.800024950807584E-4]:2.590584051193E-2)[&rate=5.800024950807584E-4]:1.858817822017E0)[&rate=5.800024950807584E-4]:9.605212499963E-3,(((39[&rate=5.800024950807584E-4]:3.474319285133E-1,16[&rate=5.800024950807584E-4]:2.432924854631E0)[&rate=5.800024950807584E-4]:1.107068321258E-2,94[&rate=5.800024950807584E-4]:4.131474204688E-1)[&rate=5.800024950807584E-4]:2.11090236933E-2,147[&rate=5.800024950807584E-4]:4.369886845995E-1)[&rate=5.800024950807584E-4]:1.433261037805E-2)[&rate=5.800024950807584E-4]:2.71908717517E-2,146[&rate=5.800024950807584E-4]:5.413536967838E-1)[&rate=5.800024950807584E-4]:6.993149706407E-3,(40[&rate=5.800024950807584E-4]:4.236467735515E-1,((97[&rate=5.800024950807584E-4]:3.014964606732E-1,(98[&rate=5.800024950807584E-4]:4.936318505752E-1,(99[&rate=5.800024950807584E-4]:4.18463154482E-1,96[&rate=5.800024950807584E-4]:3.829440287991E-1)[&rate=5.800024950807584E-4]:9.702661959045E-2)[&rate=5.800024950807584E-4]:7.318162010469E-3)[&rate=5.800024950807584E-4]:2.684465702615E-2,(100[&rate=5.800024950807584E-4]:3.167052587509E-1,95[&rate=5.800024950807584E-4]:4.01404712303E-1)[&rate=5.800024950807584E-4]:1.373189190576E-1)[&rate=5.800024950807584E-4]:2.426740448595E-2)[&rate=5.800024950807584E-4]:4.481493703806E-3)[&rate=5.800024950807584E-4]:3.975408575616E-1)[&rate=5.800024950807584E-4]:3.949411133919E-1)[&rate=5.800024950807584E-4]:1.166991921301E-1,(((((((((12[&rate=5.800024950807584E-4]:2.96849529612E-1,5[&rate=5.800024950807584E-4]:2.584933652285E-1)[&rate=5.800024950807584E-4]:1.792587981343E-1,29[&rate=5.800024950807584E-4]:5.829576428148E-1)[&rate=5.800024950807584E-4]:3.764229503054E-1,103[&rate=5.800024950807584E-4]:7.265038807913E-1)[&rate=5.800024950807584E-4]:1.592802584278E0,(137[&rate=5.800024950807584E-4]:4.750044371452E-1,(134[&rate=5.800024950807584E-4]:3.344031430566E-1,133[&rate=5.800024950807584E-4]:3.645401293578E-1)[&rate=5.800024950807584E-4]:6.936841737633E-2)[&rate=5.800024950807584E-4]:9.949869594314E-1)[&rate=5.800024950807584E-4]:1.461551936477E-1,52[&rate=5.800024950807584E-4]:8.011679241563E-1)[&rate=5.800024950807584E-4]:9.165612802702E-2,53[&rate=5.800024950807584E-4]:8.84627330872E-1)[&rate=5.800024950807584E-4]:1.587025616039E-3,((75[&rate=5.800024950807584E-4]:7.062230539339E-1,(74[&rate=5.800024950807584E-4]:3.783601497704E-1,(76[&rate=5.800024950807584E-4]:3.725719379058E-1,70[&rate=5.800024950807584E-4]:3.342157735223E-1)[&rate=5.800024950807584E-4]:5.788211864628E-3)[&rate=5.800024950807584E-4]:3.278629041635E-1)[&rate=5.800024950807584E-4]:9.681847997733E-2,((((73[&rate=5.800024950807584E-4]:3.850689100269E-1,71[&rate=5.800024950807584E-4]:3.16575759342E-1)[&rate=5.800024950807584E-4]:1.015494565944E-2,77[&rate=5.800024950807584E-4]:3.897444036316E-1)[&rate=5.800024950807584E-4]:7.928513930842E-2,(81[&rate=5.800024950807584E-4]:7.3683608694E-2,80[&rate=5.800024950807584E-4]:7.3683608694E-2)[&rate=5.800024950807584E-4]:3.515103178076E-1)[&rate=5.800024950807584E-4]:6.041694140725E-2,((72[&rate=5.800024950807584E-4]:1.351537627968E-2,78[&rate=5.800024950807584E-4]:3.5433184499E-2)[&rate=5.800024950807584E-4]:2.108534018375E-1,(79[&rate=5.800024950807584E-4]:2.353729671965E-1,82[&rate=5.800024950807584E-4]:2.435921452785E-1)[&rate=5.800024950807584E-4]:1.091361914005E-2)[&rate=5.800024950807584E-4]:2.475434596547E-1)[&rate=5.800024950807584E-4]:2.681155975093E-1)[&rate=5.800024950807584E-4]:8.296358811889E-1)[&rate=5.800024950807584E-4]:9.010930941595E-2,125[&rate=5.800024950807584E-4]:7.659411522428E-1)[&rate=5.800024950807584E-4]:1.683517440018E-1,(68[&rate=5.800024950807584E-4]:6.2606003713E-1,(((57[&rate=5.800024950807584E-4]:1.304733914644E-1,58[&rate=5.800024950807584E-4]:1.468668340873E-1)[&rate=5.800024950807584E-4]:1.02990466644E-1,(37[&rate=5.800024950807584E-4]:2.663529146973E-1,(59[&rate=5.800024950807584E-4]:1.875459694766E-1,54[&rate=5.800024950807584E-4]:1.492946033564E-1)[&rate=5.800024950807584E-4]:4.055557910044E-2)[&rate=5.800024950807584E-4]:2.630069094167E-3)[&rate=5.800024950807584E-4]:5.357526669478E-2,(55[&rate=5.800024950807584E-4]:1.895124780114E-1,56[&rate=5.800024950807584E-4]:1.895124780114E-1)[&rate=5.800024950807584E-4]:8.659768504304E-2)[&rate=5.800024950807584E-4]:3.90933480633E-1)[&rate=5.800024950807584E-4]:1.415661924478E-1)[&rate=5.800024950807584E-4]:4.467323810888E-1)[&rate=5.800024950807584E-4]:2.458543338025E-1)[&rate=5.800024950807584E-4]:1.070677603306E-2)[&rate=5.800024950807584E-4]:3.499787989159E-2);
tree STATE_12870000 [&joint=-21000.711565856003,lnP=-21000.711565856003] = [&R] (((((((135[&rate=6.184853087993382E-4]:4.361047432032E-1,(138[&rate=6.184853087993382E-4]:1.608666954593E-1,136[&rate=6.184853087993382E-4]:2.935984614414E-2)[&rate=6.184853087993382E-4]:4.752380477439E-1)[&rate=6.184853087993382E-4]:3.092700337181E-1,(120[&rate=6.184853087993382E-4]:9.120630068906E-1,119[&rate=6.184853087993382E-4]:1.007953417849E0)[&rate=6.184853087993382E-4]:8.536656455122E-2)[&rate=6.184853087993382E-4]:6.527155603736E-1,126[&rate=6.184853087993382E-4]:9.603330201306E-1)[&rate=6.184853087993382E-4]:4.061921318225E-1,66[&rate=6.184853087993382E-4]:1.193509622681E-1)[&rate=6.184853087993382E-4]:1.892690182622E-1,(67[&rate=6.184853087993382E-4]:2.63999764084E-1,((124[&rate=6.184853087993382E-4]:1.263548583989E-1,123[&rate=6.184853087993382E-4]:1.29087098836E-1)[&rate=6.184853087993382E-4]:1.512318675404E-1,122[&rate=6.184853087993382E-4]:2.803189663764E-1)[&rate=6.184853087993382E-4]:4.849533480483E-1)[&rate=6.184853087993382E-4]:4.462021644631E-2)[&rate=6.184853087993382E-4]:3.41021241716E-1,((((((((76[&rate=6.184853087993382E-4]:5.352331015946E-1,75[&rate=6.184853087993382E-4]:5.352331015946E-1)[&rate=6.184853087993382E-4]:6.895347143546E-2,70[&rate=6.184853087993382E-4]:5.658304086466E-1)[&rate=6.184853087993382E-4]:3.142475186498E-2,74[&rate=6.184853087993382E-4]:6.356113248951E-1)[&rate=6.184853087993382E-4]:1.641505007537E-1,(((82[&rate=6.184853087993382E-4]:5.120635271448E-1,(79[&rate=6.184853087993382E-4]:3.238237933441E-1,(72[&rate=6.184853087993382E-4]:2.257477937067E-1,78[&rate=6.184853087993382E-4]:2.47665601926E-1)[&rate=6.184853087993382E-4]:7.615819141811E-2)[&rate=6.184853087993382E-4]:1.800205557186E-1)[&rate=6.184853087993382E-4]:8.739497817068E-2,73[&rate=6.184853087993382E-4]:6.323352176442E-1)[&rate=6.184853087993382E-4]:3.814825664457E-2,(77[&rate=6.184853087993382E-4]:6.395081208671E-1,(71[&rate=6.184853087993382E-4]:3.189584968078E-1,(81[&rate=6.184853087993382E-4]:3.414696991888E-2,80[&rate=6.184853087993382E-4]:3.414696991888E-2)[&rate=6.184853087993382E-4]:3.039896090807E-1)[&rate=6.184853087993382E-4]:2.575359254292E-1)[&rate=6.184853087993382E-4]:2.5495901367E-2)[&rate=6.184853087993382E-4]:1.2927835136E-1)[&rate=6.184853087993382E-4]:6.541988641429E-1,(((52[&rate=6.184853087993382E-4]:1.568869499786E-1,(((12[&rate=6.184853087993382E-4]:9.094500293315E-2,5[&rate=6.184853087993382E-4]:5.25888385497E-2)[&rate=6.184853087993382E-4]:2.470120614284E-1,29[&rate=6.184853087993382E-4]:4.4480637943E-1)[&rate=6.184853087993382E-4]:1.565504727225E-1,103[&rate=6.184853087993382E-4]:3.684801398237E-1)[&rate=6.184853087993382E-4]:1.452700544716E0)[&rate=6.184853087993382E-4]:4.353345428028E-1,(137[&rate=6.184853087993382E-4]:5.466241181176E-1,(134[&rate=6.184853087993382E-4]:3.692786970835E-1,133[&rate=6.184853087993382E-4]:3.994156833846E-1)[&rate=6.184853087993382E-4]:1.061125443219E-1)[&rate=6.184853087993382E-4]:8.605760407317E-1)[&rate=6.184853087993382E-4]:1.072497961642E-1,53[&rate=6.184853087993382E-4]:6.912745676342E-1)[&rate=6.184853087993382E-4]:1.622306354541E-2)[&rate=6.184853087993382E-4]:1.180206835975E-1,125[&rate=6.184853087993382E-4]:6.151358011159E-1)[&rate=6.184853087993382E-4]:2.264840754756E-1,(68[&rate=6.184853087993382E-4]:5.290941797601E-1,(((58[&rate=6.184853087993382E-4]:8.748800368935E-2,(54[&rate=6.184853087993382E-4]:2.662977435669E-2,37[&rate=6.184853087993382E-4]:1.031325065971E-1)[&rate=6.184853087993382E-4]:3.481180152329E-3)[&rate=6.184853087993382E-4]:1.602838478934E-1,57[&rate=6.184853087993382E-4]:2.313784089598E-1)[&rate=6.184853087993382E-4]:2.505459688889E-1,((56[&rate=6.184853087993382E-4]:1.954193241637E-1,55[&rate=6.184853087993382E-4]:1.954193241637E-1)[&rate=6.184853087993382E-4]:1.111474659841E-1,59[&rate=6.184853087993382E-4]:3.147635114594E-1)[&rate=6.184853087993382E-4]:1.644286259522E-1)[&rate=6.184853087993382E-4]:9.908237021742E-2)[&rate=6.184853087993382E-4]:1.458590301646E-1)[&rate=6.184853087993382E-4]:4.037136942798E-1,((121[&rate=6.184853087993382E-4]:2.2942294662E0,((127[&rate=6.184853087993382E-4]:2.618769600867E0,(35[&rate=6.184853087993382E-4]:5.865479356347E-3,36[&rate=6.184853087993382E-4]:5.24408218221E-2)[&rate=6.184853087993382E-4]:4.578083383977E-2)[&rate=6.184853087993382E-4]:6.557244398078E-2,(((((64[&rate=6.184853087993382E-4]:2.91041533614E-1,65[&rate=6.184853087993382E-4]:1.403566021073E-1)[&rate=6.184853087993382E-4]:3.91536896979E-2,(60[&rate=6.184853087993382E-4]:1.416715397977E-1,62[&rate=6.184853087993382E-4]:3.334523617155E-1)[&rate=6.184853087993382E-4]:3.783875200746E-2)[&rate=6.184853087993382E-4]:2.398920768948E-1,(63[&rate=6.184853087993382E-4]:2.147888112358E-1,61[&rate=6.184853087993382E-4]:2.558847016469E-1)[&rate=6.184853087993382E-4]:3.552984889709E-1)[&rate=6.184853087993382E-4]:8.342990580026E-1,(((69[&rate=6.184853087993382E-4]:6.816347596242E-1,118[&rate=6.184853087993382E-4]:6.706758555145E-1)[&rate=6.184853087993382E-4]:5.820014407202E-3,(131[&rate=6.184853087993382E-4]:2.927657808907E-1,((132[&rate=6.184853087993382E-4]:8.579112288165E-2,129[&rate=6.184853087993382E-4]:8.305139685429E-2)[&rate=6.184853087993382E-4]:1.251931354025E-2,130[&rate=6.184853087993382E-4]:9.557071039454E-2)[&rate=6.184853087993382E-4]:1.944553444688E-1)[&rate=6.184853087993382E-4]:2.494835136884E-1)[&rate=6.184853087993382E-4]:6.797602510638E-1,128[&rate=6.184853087993382E-4]:1.216530093588E0)[&rate=6.184853087993382E-4]:8.922612763486E-2)[&rate=6.184853087993382E-4]:3.210665949715E-1,(45[&rate=6.184853087993382E-4]:6.783421022403E-1,(((43[&rate=6.184853087993382E-4]:4.391731476839E-1,((41[&rate=6.184853087993382E-4]:3.361118404149E-1,(42[&rate=6.184853087993382E-4]:3.247030950545E-1,48[&rate=6.184853087993382E-4]:3.629544611747E-1)[&rate=6.184853087993382E-4]:1.68732262346E-2)[&rate=6.184853087993382E-4]:3.608072229251E-2,46[&rate=6.184853087993382E-4]:4.268373714503E-1)[&rate=6.184853087993382E-4]:1.233577623354E-2)[&rate=6.184853087993382E-4]:1.213159856315E-1,((51[&rate=6.184853087993382E-4]:4.17887445047E-1,47[&rate=6.184853087993382E-4]:4.452098494185E-1)[&rate=6.184853087993382E-4]:1.061606969547E-1,44[&rate=6.184853087993382E-4]:5.459060654989E-1)[&rate=6.184853087993382E-4]:9.118586942208E-3)[&rate=6.184853087993382E-4]:1.022407206581E-2,(49[&rate=6.184853087993382E-4]:4.244348479607E-1,50[&rate=6.184853087993382E-4]:4.244348479607E-1)[&rate=6.184853087993382E-4]:1.134914721747E-1)[&rate=6.184853087993382E-4]:1.158256181705E-1)[&rate=6.184853087993382E-4]:1.750845016629E-1)[&rate=6.184853087993382E-4]:1.916306427002E-2)[&rate=6.184853087993382E-4]:5.098331176286E-2)[&rate=6.184853087993382E-4]:2.334160094145E-1,(38[&rate=6.184853087993382E-4]:7.451279096391E-1,(((((98[&rate=6.184853087993382E-4]:3.560596806512E-1,(95[&rate=6.184853087993382E-4]:2.600494055801E-1,(100[&rate=6.184853087993382E-4]:1.98000905932E-2,94[&rate=6.184853087993382E-4]:1.98000905932E-2)[&rate=6.184853087993382E-4]:1.555498614348E-1)[&rate=6.184853087993382E-4]:1.069392368199E-1)[&rate=6.184853087993382E-4]:2.197997407365E-1,(99[&rate=6.184853087993382E-4]:2.579762132231E-1,96[&rate=6.184853087993382E-4]:2.224570875402E-1)[&rate=6.184853087993382E-4]:3.397411316618E-1)[&rate=6.184853087993382E-4]:7.437412319375E-2,(147[&rate=6.184853087993382E-4]:4.826683546109E-1,((16[&rate=6.184853087993382E-4]:2.379424393172E0,39[&rate=6.184853087993382E-4]:2.939314670546E-1)[&rate=6.184853087993382E-4]:4.46709188286E-2,(((((10[&rate=6.184853087993382E-4]:4.117368348638E-1,15[&rate=6.184853087993382E-4]:4.500929992473E-1)[&rate=6.184853087993382E-4]:2.880749068383E-1,(18[&rate=6.184853087993382E-4]:6.527176077965E-1,3[&rate=6.184853087993382E-4]:5.376491146459E-1)[&rate=6.184853087993382E-4]:9.366947637137E-2)[&rate=6.184853087993382E-4]:7.943897390995E-2,6[&rate=6.184853087993382E-4]:7.628123594477E-1)[&rate=6.184853087993382E-4]:1.111570468722E0,(((((((14[&rate=6.184853087993382E-4]:5.162560197819E-1,(4[&rate=6.184853087993382E-4]:2.493722136175E-2,30[&rate=6.184853087993382E-4]:1.975399610878E-1)[&rate=6.184853087993382E-4]:4.33784551845E-1)[&rate=6.184853087993382E-4]:1.842820145263E-1,(9[&rate=6.184853087993382E-4]:6.771524808354E-1,(112[&rate=6.184853087993382E-4]:4.680753061176E-2,117[&rate=6.184853087993382E-4]:4.954725663934E-2)[&rate=6.184853087993382E-4]:6.385641283057E-1)[&rate=6.184853087993382E-4]:1.516637539082E-2)[&rate=6.184853087993382E-4]:8.43887007949E-2,(113[&rate=6.184853087993382E-4]:7.35454820183E-1,(105[&rate=6.184853087993382E-4]:5.594558338183E-1,110[&rate=6.184853087993382E-4]:5.813736420374E-1)[&rate=6.184853087993382E-4]:1.486017260909E-1)[&rate=6.184853087993382E-4]:4.94719149201E-2)[&rate=6.184853087993382E-4]:3.936153801699E-1,(((((116[&rate=6.184853087993382E-4]:1.87160511613E-1,(107[&rate=6.184853087993382E-4]:1.181396787225E-2,108[&rate=6.184853087993382E-4]:9.074241844891E-3)[&rate=6.184853087993382E-4]:2.356205163436E-1)[&rate=6.184853087993382E-4]:1.603803416247E-1,(114[&rate=6.184853087993382E-4]:3.192714190843E-1,109[&rate=6.184853087993382E-4]:3.987234738788E-1)[&rate=6.184853087993382E-4]:2.826943415341E-2)[&rate=6.184853087993382E-4]:3.462730583644E-1,(148[&rate=6.184853087993382E-4]:1.14186420213E-1,143[&rate=6.184853087993382E-4]:1.114466941857E-1)[&rate=6.184853087993382E-4]:6.179836557727E-1)[&rate=6.184853087993382E-4]:1.08412104046E-1,(((139[&rate=6.184853087993382E-4]:2.475074190023E-1,106[&rate=6.184853087993382E-4]:5.57265970846E-2)[&rate=6.184853087993382E-4]:6.623049017951E-2,104[&rate=6.184853087993382E-4]:1.219570872641E-1)[&rate=6.184853087993382E-4]:7.313116033345E-2,111[&rate=6.184853087993382E-4]:2.115266037619E-1)[&rate=6.184853087993382E-4]:6.674117406533E-1)[&rate=6.184853087993382E-4]:8.340800499509E-2,(115[&rate=6.184853087993382E-4]:6.975878662175E-1,(13[&rate=6.184853087993382E-4]:4.875097878115E-1,19[&rate=6.184853087993382E-4]:5.258659521952E-1)[&rate=6.184853087993382E-4]:2.922698592279E-1)[&rate=6.184853087993382E-4]:1.880461544257E-1)[&rate=6.184853087993382E-4]:2.10716313808E-1)[&rate=6.184853087993382E-4]:2.053326799533E-1,(((24[&rate=6.184853087993382E-4]:9.203910453247E-1,1[&rate=6.184853087993382E-4]:1.395691275165E-1)[&rate=6.184853087993382E-4]:1.205602599856E-1,(28[&rate=6.184853087993382E-4]:8.0472792297E-1,(17[&rate=6.184853087993382E-4]:7.076335894256E-1,21[&rate=6.184853087993382E-4]:7.377705757269E-1)[&rate=6.184853087993382E-4]:4.229981299661E-2)[&rate=6.184853087993382E-4]:2.41702834395E-1)[&rate=6.184853087993382E-4]:2.520265345429E-1,(142[&rate=6.184853087993382E-4]:3.988888849471E-1,(145[&rate=6.184853087993382E-4]:3.01556362309E-1,(144[&rate=6.184853087993382E-4]:2.358259499199E-1,141[&rate=6.184853087993382E-4]:2.385656759473E-1)[&rate=6.184853087993382E-4]:6.025096033414E-2)[&rate=6.184853087993382E-4]:9.733252263807E-2)[&rate=6.184853087993382E-4]:9.790204617556E-1)[&rate=6.184853087993382E-4]:1.785681882499E-1)[&rate=6.184853087993382E-4]:7.093150901346E-3,(102[&rate=6.184853087993382E-4]:1.011290491692E-2,((23[&rate=6.184853087993382E-4]:7.198391359758E-1,(25[&rate=6.184853087993382E-4]:4.627217895811E-1,20[&rate=6.184853087993382E-4]:4.435437073894E-1)[&rate=6.184853087993382E-4]:2.680762505043E-1)[&rate=6.184853087993382E-4]:3.907697999616E-2,(140[&rate=6.184853087993382E-4]:4.906593126358E-1,11[&rate=6.184853087993382E-4]:5.098373948275E-1)[&rate=6.184853087993382E-4]:1.641472142953E-1)[&rate=6.184853087993382E-4]:4.018817204517E-1)[&rate=6.184853087993382E-4]:3.068824384712E-1)[&rate=6.184853087993382E-4]:3.437315725539E-1,((87[&rate=6.184853087993382E-4]:3.396968945679E-1,(89[&rate=6.184853087993382E-4]:4.991153509495E-2,88[&rate=6.184853087993382E-4]:3.621290495794E-2)[&rate=6.184853087993382E-4]:3.034839896099E-1)[&rate=6.184853087993382E-4]:1.438016970899E-1,((92[&rate=6.184853087993382E-4]:1.004874531826E-1,(91[&rate=6.184853087993382E-4]:9.219258508014E-2,90[&rate=6.184853087993382E-4]:9.219258508014E-2)[&rate=6.184853087993382E-4]:8.294868102502E-3)[&rate=6.184853087993382E-4]:1.406359912634E-1,((93[&rate=6.184853087993382E-4]:1.157453668425E-1,(85[&rate=6.184853087993382E-4]:9.509011169585E-2,84[&rate=6.184853087993382E-4]:9.509011169585E-2)[&rate=6.184853087993382E-4]:6.956625009589E-3)[&rate=6.184853087993382E-4]:2.409699667667E-3,(83[&rate=6.184853087993382E-4]:9.833228641656E-2,86[&rate=6.184853087993382E-4]:9.833228641656E-2)[&rate=6.184853087993382E-4]:6.124149956545E-3)[&rate=6.184853087993382E-4]:1.229683779359E-1)[&rate=6.184853087993382E-4]:2.560737773487E-1)[&rate=6.184853087993382E-4]:1.714214625654E0)[&rate=6.184853087993382E-4]:1.643408437345E-1)[&rate=6.184853087993382E-4]:2.588656823618E-1,101[&rate=6.184853087993382E-4]:1.078453989983E0)[&rate=6.184853087993382E-4]:2.333125548936E-1)[&rate=6.184853087993382E-4]:8.668891954735E-2)[&rate=6.184853087993382E-4]:9.652693860461E-2)[&rate=6.184853087993382E-4]:4.336200315092E-3,146[&rate=6.184853087993382E-4]:6.463730235852E-1)[&rate=6.184853087993382E-4]:1.09478748459E-2,(97[&rate=6.184853087993382E-4]:4.378107596733E-1,(((22[&rate=6.184853087993382E-4]:4.56556288584E-1,27[&rate=6.184853087993382E-4]:4.729946447483E-1)[&rate=6.184853087993382E-4]:6.175680783866E-1,((2[&rate=6.184853087993382E-4]:2.921393613631E-1,31[&rate=6.184853087993382E-4]:5.195366216372E-1)[&rate=6.184853087993382E-4]:5.254288372692E-1,((7[&rate=6.184853087993382E-4]:3.636348124628E-1,8[&rate=6.184853087993382E-4]:3.636348124628E-1)[&rate=6.184853087993382E-4]:3.722798525716E-1,26[&rate=6.184853087993382E-4]:8.427639801029E-1)[&rate=6.184853087993382E-4]:1.58365862365E-1)[&rate=6.184853087993382E-4]:8.395342861226E-2)[&rate=6.184853087993382E-4]:1.498429486591E0,40[&rate=6.184853087993382E-4]:4.432253110058E-1)[&rate=6.184853087993382E-4]:6.562370003363E-2)[&rate=6.184853087993382E-4]:2.825330815669E-2)[&rate=6.184853087993382E-4]:2.76331601372E-1)[&rate=6.184853087993382E-4]:2.588556152306E-1)[&rate=6.184853087993382E-4]:1.29328188078E-1)[&rate=6.184853087993382E-4]:1.18694955814E-1)[&rate=6.184853087993382E-4]:3.411743764792E-1,((34[&rate=6.184853087993382E-4]:2.287645419757E-2,32[&rate=6.184853087993382E-4]:9.586459784812E-4)[&rate=6.184853087993382E-4]:9.469369278813E-2,33[&rate=6.184853087993382E-4]:1.011317908213E-1)[&rate=6.184853087993382E-4]:1.023175310966E-2);
tree STATE_12960000 [&joint=-20970.03004289283,lnP=-20970.03004289283] = [&R] ((32[&rate=5.338891762438329E-4]:6.393127086922E-2,(((((((138[&rate=5.338891762438329E-4]:2.543954914554E-1,136[&rate=5.338891762438329E-4]:1.228886421402E-1)[&rate=5.338891762438329E-4]:4.939042163348E-1,135[&rate=5.338891762438329E-4]:5.482997077902E-1)[&rate=5.338891762438329E-4]:4.575001389521E-1,(126[&rate=5.338891762438329E-4]:5.426714831984E-1,120[&rate=5.338891762438329E-4]:1.232483594883E0)[&rate=5.338891762438329E-4]:2.537104637955E-2)[&rate=5.338891762438329E-4]:2.759088064898E-1,119[&rate=5.338891762438329E-4]:1.629653858711E0)[&rate=5.338891762438329E-4]:6.772072682408E-1,66[&rate=5.338891762438329E-4]:2.739844146235E-1)[&rate=5.338891762438329E-4]:2.914834321559E-1,(67[&rate=5.338891762438329E-4]:2.607506067424E-1,((124[&rate=5.338891762438329E-4]:9.322175473812E-2,123[&rate=5.338891762438329E-4]:9.595399517524E-2)[&rate=5.338891762438329E-4]:2.846924688539E-1,122[&rate=5.338891762438329E-4]:3.806464640291E-1)[&rate=5.338891762438329E-4]:3.813766930539E-1)[&rate=5.338891762438329E-4]:3.04717240037E-1)[&rate=5.338891762438329E-4]:3.022457618237E-1,((((((127[&rate=5.338891762438329E-4]:2.61482091177E0,(121[&rate=5.338891762438329E-4]:2.081533374288E0,(((((65[&rate=5.338891762438329E-4]:4.384089490356E-2,60[&rate=5.338891762438329E-4]:4.384089490356E-2)[&rate=5.338891762438329E-4]:3.562267375494E-3,64[&rate=5.338891762438329E-4]:1.980880937858E-1)[&rate=5.338891762438329E-4]:7.319069202752E-2,62[&rate=5.338891762438329E-4]:3.123746762243E-1)[&rate=5.338891762438329E-4]:2.508807234669E-1,(63[&rate=5.338891762438329E-4]:2.083209121695E-1,61[&rate=5.338891762438329E-4]:2.494168025805E-1)[&rate=5.338891762438329E-4]:3.138385971108E-1)[&rate=5.338891762438329E-4]:1.032984751599E0,(128[&rate=5.338891762438329E-4]:1.159968513875E0,(118[&rate=5.338891762438329E-4]:9.123204305733E-1,(((131[&rate=5.338891762438329E-4]:4.434889020623E-2,130[&rate=5.338891762438329E-4]:4.160916417887E-2)[&rate=5.338891762438329E-4]:3.883078374823E-1,(132[&rate=5.338891762438329E-4]:3.422761690469E-1,129[&rate=5.338891762438329E-4]:3.395364430196E-1)[&rate=5.338891762438329E-4]:9.038055864163E-2)[&rate=5.338891762438329E-4]:2.787061803913E-1,69[&rate=5.338891762438329E-4]:8.56568387532E-1)[&rate=5.338891762438329E-4]:6.671094715089E-2)[&rate=5.338891762438329E-4]:3.873741106987E-1)[&rate=5.338891762438329E-4]:2.965456100181E-1)[&rate=5.338891762438329E-4]:2.775897642268E-2)[&rate=5.338891762438329E-4]:9.219164707147E-2)[&rate=5.338891762438329E-4]:2.310577927012E-2,(35[&rate=5.338891762438329E-4]:4.20324991122E-2,36[&rate=5.338891762438329E-4]:8.860784157796E-2)[&rate=5.338891762438329E-4]:2.877090425713E-2)[&rate=5.338891762438329E-4]:2.482378739535E-1,(45[&rate=5.338891762438329E-4]:6.669001583871E-1,((((((48[&rate=5.338891762438329E-4]:2.771429567726E-1,(42[&rate=5.338891762438329E-4]:1.085119960953E-1,41[&rate=5.338891762438329E-4]:1.030475152211E-1)[&rate=5.338891762438329E-4]:1.30379594557E-1)[&rate=5.338891762438329E-4]:8.946308875559E-2,46[&rate=5.338891762438329E-4]:3.775350072767E-1)[&rate=5.338891762438329E-4]:3.339108150485E-3,43[&rate=5.338891762438329E-4]:3.808741154271E-1)[&rate=5.338891762438329E-4]:1.48581510688E-1,(49[&rate=5.338891762438329E-4]:3.637169620297E-1,50[&rate=5.338891762438329E-4]:3.637169620297E-1)[&rate=5.338891762438329E-4]:1.329517788397E-1)[&rate=5.338891762438329E-4]:2.250267522644E-2,51[&rate=5.338891762438329E-4]:5.2463589697E-1)[&rate=5.338891762438329E-4]:8.600023888602E-2,(44[&rate=5.338891762438329E-4]:1.84828574307E-2,47[&rate=5.338891762438329E-4]:2.394733830496E-2)[&rate=5.338891762438329E-4]:6.140112019226E-1)[&rate=5.338891762438329E-4]:3.713833947088E-2)[&rate=5.338891762438329E-4]:4.075120299321E-1)[&rate=5.338891762438329E-4]:2.331005450507E-1,(38[&rate=5.338891762438329E-4]:8.858334813584E-1,(((((((((6[&rate=5.338891762438329E-4]:7.145211542531E-1,(3[&rate=5.338891762438329E-4]:3.695897742145E-1,18[&rate=5.338891762438329E-4]:4.846582673651E-1)[&rate=5.338891762438329E-4]:2.928765855181E-1)[&rate=5.338891762438329E-4]:2.254613701414E-1,(10[&rate=5.338891762438329E-4]:5.659756885152E-1,15[&rate=5.338891762438329E-4]:6.043318528987E-1)[&rate=5.338891762438329E-4]:3.904451920436E-1)[&rate=5.338891762438329E-4]:7.061083995807E-2,(((87[&rate=5.338891762438329E-4]:2.636704574591E-1,(92[&rate=5.338891762438329E-4]:1.160814228986E-1,(91[&rate=5.338891762438329E-4]:9.438593538443E-3,90[&rate=5.338891762438329E-4]:9.438593538443E-3)[&rate=5.338891762438329E-4]:1.066428293602E-1)[&rate=5.338891762438329E-4]:1.612876646975E-1)[&rate=5.338891762438329E-4]:1.262197950079E-3,((85[&rate=5.338891762438329E-4]:1.50108353288E-1,(93[&rate=5.338891762438329E-4]:2.090585481353E-2,84[&rate=5.338891762438329E-4]:7.207224676513E-3)[&rate=5.338891762438329E-4]:1.429011286114E-1)[&rate=5.338891762438329E-4]:4.059721098598E-2,(86[&rate=5.338891762438329E-4]:1.47733759072E-1,83[&rate=5.338891762438329E-4]:1.47733759072E-1)[&rate=5.338891762438329E-4]:4.297180520191E-2)[&rate=5.338891762438329E-4]:7.422709113525E-2)[&rate=5.338891762438329E-4]:4.961995884321E-2,(89[&rate=5.338891762438329E-4]:1.367505033935E-1,88[&rate=5.338891762438329E-4]:1.230518732565E-1)[&rate=5.338891762438329E-4]:1.91500740996E-1)[&rate=5.338891762438329E-4]:1.183711982977E0)[&rate=5.338891762438329E-4]:4.928704319139E-1,((142[&rate=5.338891762438329E-4]:3.865701541577E-1,((145[&rate=5.338891762438329E-4]:1.579108634335E-1,141[&rate=5.338891762438329E-4]:1.551711374059E-1)[&rate=5.338891762438329E-4]:2.426800486916E-2,144[&rate=5.338891762438329E-4]:1.766994162477E-1)[&rate=5.338891762438329E-4]:2.04391285855E-1)[&rate=5.338891762438329E-4]:1.169682433812E0,(((((21[&rate=5.338891762438329E-4]:8.514375086739E-1,17[&rate=5.338891762438329E-4]:8.213005223725E-1)[&rate=5.338891762438329E-4]:1.025233331187E-1,28[&rate=5.338891762438329E-4]:9.78618376039E-1)[&rate=5.338891762438329E-4]:3.530489548206E-2,(24[&rate=5.338891762438329E-4]:8.661695694068E-1,1[&rate=5.338891762438329E-4]:8.534765159854E-2)[&rate=5.338891762438329E-4]:1.422742500596E-1)[&rate=5.338891762438329E-4]:4.027267414166E-1,(((11[&rate=5.338891762438329E-4]:6.998494642807E-1,140[&rate=5.338891762438329E-4]:6.80671382089E-1)[&rate=5.338891762438329E-4]:8.929161890839E-2,((25[&rate=5.338891762438329E-4]:6.027960812932E-1,20[&rate=5.338891762438329E-4]:5.836179991015E-1)[&rate=5.338891762438329E-4]:1.791977867982E-1,23[&rate=5.338891762438329E-4]:7.710349639818E-1)[&rate=5.338891762438329E-4]:1.030376260565E-1)[&rate=5.338891762438329E-4]:3.564416020122E-1,102[&rate=5.338891762438329E-4]:7.982926054375E-2)[&rate=5.338891762438329E-4]:1.696974647228E-1)[&rate=5.338891762438329E-4]:1.551800757575E-2,(((((4[&rate=5.338891762438329E-4]:4.01602049058E-1,30[&rate=5.338891762438329E-4]:5.74204788784E-1)[&rate=5.338891762438329E-4]:2.335349695438E-1,14[&rate=5.338891762438329E-4]:6.92671265177E-1)[&rate=5.338891762438329E-4]:1.27078225771E-1,((112[&rate=5.338891762438329E-4]:2.916294444268E-1,117[&rate=5.338891762438329E-4]:2.943691704544E-1)[&rate=5.338891762438329E-4]:4.952429777779E-1,9[&rate=5.338891762438329E-4]:7.786532441226E-1)[&rate=5.338891762438329E-4]:3.287706874327E-2)[&rate=5.338891762438329E-4]:7.257100191293E-2,((110[&rate=5.338891762438329E-4]:7.263983814962E-1,105[&rate=5.338891762438329E-4]:7.044805732772E-1)[&rate=5.338891762438329E-4]:1.029706229516E-4,113[&rate=5.338891762438329E-4]:7.319808041739E-1)[&rate=5.338891762438329E-4]:1.60339688687E-1)[&rate=5.338891762438329E-4]:2.653351036436E-1,(((((106[&rate=5.338891762438329E-4]:4.602959153789E-1,(111[&rate=5.338891762438329E-4]:3.87167713998E-1,139[&rate=5.338891762438329E-4]:5.625101797513E-1)[&rate=5.338891762438329E-4]:8.956655754532E-2)[&rate=5.338891762438329E-4]:2.480209945532E-2,104[&rate=5.338891762438329E-4]:4.850980148342E-1)[&rate=5.338891762438329E-4]:2.343808185126E-1,(148[&rate=5.338891762438329E-4]:4.112431485761E-1,143[&rate=5.338891762438329E-4]:4.085034225487E-1)[&rate=5.338891762438329E-4]:2.863178765517E-1)[&rate=5.338891762438329E-4]:1.469450535008E-2,116[&rate=5.338891762438329E-4]:6.738993660942E-1)[&rate=5.338891762438329E-4]:2.035830536364E-1,(115[&rate=5.338891762438329E-4]:7.800453226116E-1,((108[&rate=5.338891762438329E-4]:5.064455523537E-1,(107[&rate=5.338891762438329E-4]:4.567230113462E-1,(109[&rate=5.338891762438329E-4]:3.711417486208E-1,114[&rate=5.338891762438329E-4]:2.916896938263E-1)[&rate=5.338891762438329E-4]:1.047593449171E-1)[&rate=5.338891762438329E-4]:5.246226703483E-2)[&rate=5.338891762438329E-4]:2.359574440921E-1,(13[&rate=5.338891762438329E-4]:4.746232028451E-1,19[&rate=5.338891762438329E-4]:5.129793672288E-1)[&rate=5.338891762438329E-4]:2.924373278471E-1)[&rate=5.338891762438329E-4]:9.51765727412E-2)[&rate=5.338891762438329E-4]:9.7437097119E-2)[&rate=5.338891762438329E-4]:1.97981395952E-1)[&rate=5.338891762438329E-4]:1.813617390774E-1)[&rate=5.338891762438329E-4]:4.463251266201E-2)[&rate=5.338891762438329E-4]:1.44471482269E-1)[&rate=5.338891762438329E-4]:9.314619898002E-1,101[&rate=5.338891762438329E-4]:1.380131265519E0)[&rate=5.338891762438329E-4]:1.289360014455E-1,(16[&rate=5.338891762438329E-4]:2.616547195804E0,(((22[&rate=5.338891762438329E-4]:5.474850711947E-1,27[&rate=5.338891762438329E-4]:5.63923427359E-1)[&rate=5.338891762438329E-4]:4.617222085116E-1,(((7[&rate=5.338891762438329E-4]:2.583751990508E-1,8[&rate=5.338891762438329E-4]:2.583751990508E-1)[&rate=5.338891762438329E-4]:5.146064428203E-1,26[&rate=5.338891762438329E-4]:8.798309569397E-1)[&rate=5.338891762438329E-4]:5.187445889411E-2,31[&rate=5.338891762438329E-4]:9.755410322722E-1)[&rate=5.338891762438329E-4]:8.846076798209E-2)[&rate=5.338891762438329E-4]:1.122433542649E-1,2[&rate=5.338891762438329E-4]:9.488478942452E-1)[&rate=5.338891762438329E-4]:1.538932178271E0)[&rate=5.338891762438329E-4]:4.848838283113E-3)[&rate=5.338891762438329E-4]:1.660202359888E-2,40[&rate=5.338891762438329E-4]:5.525051315692E-1)[&rate=5.338891762438329E-4]:3.998503250884E-2,((39[&rate=5.338891762438329E-4]:3.890072629556E-1,146[&rate=5.338891762438329E-4]:5.092258421905E-1)[&rate=5.338891762438329E-4]:1.337553638262E-1,97[&rate=5.338891762438329E-4]:4.517243754156E-1)[&rate=5.338891762438329E-4]:6.972753729623E-2)[&rate=5.338891762438329E-4]:3.918811669606E-2,(((98[&rate=5.338891762438329E-4]:6.096709488869E-1,(96[&rate=5.338891762438329E-4]:4.710608098665E-1,99[&rate=5.338891762438329E-4]:5.065799355494E-1)[&rate=5.338891762438329E-4]:1.249489368348E-1)[&rate=5.338891762438329E-4]:4.222475981684E-2,((94[&rate=5.338891762438329E-4]:2.721159058093E-1,100[&rate=5.338891762438329E-4]:2.721159058093E-1)[&rate=5.338891762438329E-4]:2.18302954861E-1,95[&rate=5.338891762438329E-4]:5.751183142224E-1)[&rate=5.338891762438329E-4]:8.770635623011E-2)[&rate=5.338891762438329E-4]:1.076535031649E-1,147[&rate=5.338891762438329E-4]:6.885109605027E-1)[&rate=5.338891762438329E-4]:5.44369451728E-4)[&rate=5.338891762438329E-4]:3.224612115133E-1)[&rate=5.338891762438329E-4]:2.686737875306E-1)[&rate=5.338891762438329E-4]:7.924999234736E-2,((((53[&rate=5.338891762438329E-4]:6.747902554228E-1,((((70[&rate=5.338891762438329E-4]:3.148644508184E-1,74[&rate=5.338891762438329E-4]:3.532206152018E-1)[&rate=5.338891762438329E-4]:3.139818767665E-2,76[&rate=5.338891762438329E-4]:3.846188028785E-1)[&rate=5.338891762438329E-4]:2.724900719116E-1,75[&rate=5.338891762438329E-4]:6.571088747901E-1)[&rate=5.338891762438329E-4]:2.310447419162E-1,(77[&rate=5.338891762438329E-4]:3.586087717238E-1,(((79[&rate=5.338891762438329E-4]:1.279546654567E-1,(72[&rate=5.338891762438329E-4]:1.272429603487E-4,78[&rate=5.338891762438329E-4]:2.204505117966E-2)[&rate=5.338891762438329E-4]:1.059096142771E-1)[&rate=5.338891762438329E-4]:9.027026675452E-2,82[&rate=5.338891762438329E-4]:2.264441102933E-1)[&rate=5.338891762438329E-4]:9.938820886876E-2,((73[&rate=5.338891762438329E-4]:2.805950940958E-1,71[&rate=5.338891762438329E-4]:2.12101943411E-1)[&rate=5.338891762438329E-4]:2.794027083924E-2,(80[&rate=5.338891762438329E-4]:3.369793683413E-2,81[&rate=5.338891762438329E-4]:3.369793683413E-2)[&rate=5.338891762438329E-4]:2.255223596078E-1)[&rate=5.338891762438329E-4]:5.017366655577E-2)[&rate=5.338891762438329E-4]:5.379192287659E-3)[&rate=5.338891762438329E-4]:5.240653929278E-1)[&rate=5.338891762438329E-4]:5.330996973285E-1)[&rate=5.338891762438329E-4]:1.925544273361E-2,(52[&rate=5.338891762438329E-4]:5.353818372218E-1,((((12[&rate=5.338891762438329E-4]:1.280393012825E-1,5[&rate=5.338891762438329E-4]:8.968313689903E-2)[&rate=5.338891762438329E-4]:1.178240704873E-1,29[&rate=5.338891762438329E-4]:3.527126868383E-1)[&rate=5.338891762438329E-4]:3.283291666185E-1,103[&rate=5.338891762438329E-4]:4.48165141128E-1)[&rate=5.338891762438329E-4]:1.737020285508E0,((134[&rate=5.338891762438329E-4]:3.940090392814E-1,137[&rate=5.338891762438329E-4]:4.652419159936E-1)[&rate=5.338891762438329E-4]:1.011421887727E-1,133[&rate=5.338891762438329E-4]:5.252882143553E-1)[&rate=5.338891762438329E-4]:7.694862533766E-1)[&rate=5.338891762438329E-4]:1.449014514674E-2)[&rate=5.338891762438329E-4]:1.668605822459E-1)[&rate=5.338891762438329E-4]:1.567591321486E-1,125[&rate=5.338891762438329E-4]:6.404223166437E-1)[&rate=5.338891762438329E-4]:4.507254514794E-1,(68[&rate=5.338891762438329E-4]:6.325406865802E-1,(59[&rate=5.338891762438329E-4]:4.579031354207E-1,((((37[&rate=5.338891762438329E-4]:1.35973480607E-1,54[&rate=5.338891762438329E-4]:5.947074836657E-2)[&rate=5.338891762438329E-4]:2.680557185252E-1,58[&rate=5.338891762438329E-4]:3.849035160721E-1)[&rate=5.338891762438329E-4]:4.500750986549E-2,(56[&rate=5.338891762438329E-4]:2.560991980086E-1,55[&rate=5.338891762438329E-4]:2.560991980086E-1)[&rate=5.338891762438329E-4]:1.464894235573E-1)[&rate=5.338891762438329E-4]:1.388863324408E-2,57[&rate=5.338891762438329E-4]:4.274062165587E-1)[&rate=5.338891762438329E-4]:3.322915929912E-2)[&rate=5.338891762438329E-4]:2.238178790284E-1)[&rate=5.338891762438329E-4]:2.919404148762E-1)[&rate=5.338891762438329E-4]:2.546313510367E-1)[&rate=5.338891762438329E-4]:2.348246040134E-1,34[&rate=5.338891762438329E-4]:3.202720104173E-3)[&rate=5.338891762438329E-4]:1.497189868842E-3)[&rate=5.338891762438329E-4]:8.114916911529E-2)[&rate=5.338891762438329E-4]:2.096977067918E-2,33[&rate=5.338891762438329E-4]:9.038049360312E-2);
tree STATE_13050000 [&joint=-20969.470946215635,lnP=-20969.470946215635] = [&R] (((66[&rate=5.883664437569956E-4]:6.394245086283E-1,((126[&rate=5.883664437569956E-4]:1.189793664548E0,(120[&rate=5.883664437569956E-4]:1.655822440808E0,((135[&rate=5.883664437569956E-4]:5.13896708862E-1,(138[&rate=5.883664437569956E-4]:4.002950499383E-1,136[&rate=5.883664437569956E-4]:2.687882006231E-1)[&rate=5.883664437569956E-4]:3.136016589237E-1)[&rate=5.883664437569956E-4]:3.377911110817E-1,119[&rate=5.883664437569956E-4]:1.199633025423E0)[&rate=5.883664437569956E-4]:5.52079826344E-1)[&rate=5.883664437569956E-4]:2.237833354244E-1)[&rate=5.883664437569956E-4]:6.789333544535E-1,(67[&rate=5.883664437569956E-4]:4.428382713285E-1,(123[&rate=5.883664437569956E-4]:2.255893637087E-1,(122[&rate=5.883664437569956E-4]:2.056749578309E-1,124[&rate=5.883664437569956E-4]:2.029427173938E-1)[&rate=5.883664437569956E-4]:1.991440587779E-2)[&rate=5.883664437569956E-4]:7.185214579605E-1)[&rate=5.883664437569956E-4]:1.787145579877E-1)[&rate=5.883664437569956E-4]:1.787167931208E-2)[&rate=5.883664437569956E-4]:3.045192256679E-1,(33[&rate=5.883664437569956E-4]:5.508591828111E-2,32[&rate=5.883664437569956E-4]:4.960646622639E-2)[&rate=5.883664437569956E-4]:9.405761220638E-3)[&rate=5.883664437569956E-4]:2.729561997189E-3,(34[&rate=5.883664437569956E-4]:2.739072796483E-2,((((36[&rate=5.883664437569956E-4]:3.192026727792E-2,(((((60[&rate=5.883664437569956E-4]:1.830162134391E-1,65[&rate=5.883664437569956E-4]:1.830162134391E-1)[&rate=5.883664437569956E-4]:7.439827368916E-3,(64[&rate=5.883664437569956E-4]:3.332219405846E-1,62[&rate=5.883664437569956E-4]:3.743178309956E-1)[&rate=5.883664437569956E-4]:7.91903173013E-3)[&rate=5.883664437569956E-4]:4.018845910904E-1,(63[&rate=5.883664437569956E-4]:1.137202731687E-1,61[&rate=5.883664437569956E-4]:1.548161635798E-1)[&rate=5.883664437569956E-4]:6.293052902364E-1)[&rate=5.883664437569956E-4]:7.316843835001E-1,((((69[&rate=5.883664437569956E-4]:8.209571653005E-1,118[&rate=5.883664437569956E-4]:8.099982611909E-1)[&rate=5.883664437569956E-4]:1.087096903051E-1,(((130[&rate=5.883664437569956E-4]:1.108767833028E-1,131[&rate=5.883664437569956E-4]:1.136165093302E-1)[&rate=5.883664437569956E-4]:9.969559472799E-2,129[&rate=5.883664437569956E-4]:2.105723780308E-1)[&rate=5.883664437569956E-4]:2.318609635366E-2,132[&rate=5.883664437569956E-4]:2.364982004118E-1)[&rate=5.883664437569956E-4]:5.479631757415E-1)[&rate=5.883664437569956E-4]:4.614814632776E-1,128[&rate=5.883664437569956E-4]:1.240463387376E0)[&rate=5.883664437569956E-4]:1.32194047712E-1,(((((47[&rate=5.883664437569956E-4]:3.659562965321E-1,(49[&rate=5.883664437569956E-4]:2.034300741696E-1,50[&rate=5.883664437569956E-4]:2.034300741696E-1)[&rate=5.883664437569956E-4]:1.297393371167E-1)[&rate=5.883664437569956E-4]:4.140059175259E-3,44[&rate=5.883664437569956E-4]:3.646318748331E-1)[&rate=5.883664437569956E-4]:2.646508534609E-2,51[&rate=5.883664437569956E-4]:3.69239036682E-1)[&rate=5.883664437569956E-4]:4.567133780878E-2,(((42[&rate=5.883664437569956E-4]:2.595306736782E-1,41[&rate=5.883664437569956E-4]:2.540661928039E-1)[&rate=5.883664437569956E-4]:4.313090442655E-2,48[&rate=5.883664437569956E-4]:3.40912944225E-1)[&rate=5.883664437569956E-4]:4.114227656395E-2,(43[&rate=5.883664437569956E-4]:3.762960299592E-1,46[&rate=5.883664437569956E-4]:3.762960299592E-1)[&rate=5.883664437569956E-4]:1.668815257822E-2)[&rate=5.883664437569956E-4]:4.924859632481E-2)[&rate=5.883664437569956E-4]:3.292266532889E-2,45[&rate=5.883664437569956E-4]:4.669587228797E-1)[&rate=5.883664437569956E-4]:1.323024999172E-1)[&rate=5.883664437569956E-4]:3.422374830727E-3)[&rate=5.883664437569956E-4]:1.029910481893E-1,(121[&rate=5.883664437569956E-4]:1.972193799534E0,127[&rate=5.883664437569956E-4]:2.413289689944E0)[&rate=5.883664437569956E-4]:1.041373325473E-1)[&rate=5.883664437569956E-4]:3.504118999158E-2)[&rate=5.883664437569956E-4]:2.621797462448E-1,35[&rate=5.883664437569956E-4]:2.47524671057E-1)[&rate=5.883664437569956E-4]:3.623205071193E-1,(38[&rate=5.883664437569956E-4]:7.108823871908E-1,((39[&rate=5.883664437569956E-4]:3.865038711921E-1,(16[&rate=5.883664437569956E-4]:2.444668395127E0,(((31[&rate=5.883664437569956E-4]:5.982635872108E-1,(26[&rate=5.883664437569956E-4]:4.525088881655E-1,(7[&rate=5.883664437569956E-4]:2.249919695057E-1,8[&rate=5.883664437569956E-4]:2.249919695057E-1)[&rate=5.883664437569956E-4]:1.206676035913E-1)[&rate=5.883664437569956E-4]:1.019190826069E-1)[&rate=5.883664437569956E-4]:1.516982252585E-3,(22[&rate=5.883664437569956E-4]:1.755158886478E-1,27[&rate=5.883664437569956E-4]:1.919542448122E-1)[&rate=5.883664437569956E-4]:3.694701602675E-1)[&rate=5.883664437569956E-4]:3.013236232055E-1,2[&rate=5.883664437569956E-4]:6.737069323948E-1)[&rate=5.883664437569956E-4]:1.642194339444E0)[&rate=5.883664437569956E-4]:2.732840218256E-2)[&rate=5.883664437569956E-4]:2.418128897125E-1,(((146[&rate=5.883664437569956E-4]:5.373579442752E-1,147[&rate=5.883664437569956E-4]:4.745164142206E-1)[&rate=5.883664437569956E-4]:9.767677037197E-2,97[&rate=5.883664437569956E-4]:4.43777884046E-1)[&rate=5.883664437569956E-4]:1.009008930481E-1,(40[&rate=5.883664437569956E-4]:6.044238772611E-1,((((96[&rate=5.883664437569956E-4]:4.024606858957E-1,99[&rate=5.883664437569956E-4]:4.379798115786E-1)[&rate=5.883664437569956E-4]:1.582191960246E-1,((((6[&rate=5.883664437569956E-4]:7.226593852636E-1,(3[&rate=5.883664437569956E-4]:2.559679469935E-1,18[&rate=5.883664437569956E-4]:3.710364401441E-1)[&rate=5.883664437569956E-4]:4.146366437496E-1)[&rate=5.883664437569956E-4]:1.641352895082E-1,(((89[&rate=5.883664437569956E-4]:2.4471944623E-1,88[&rate=5.883664437569956E-4]:2.31020816093E-1)[&rate=5.883664437569956E-4]:8.744421801383E-2,(((84[&rate=5.883664437569956E-4]:1.585432906607E-1,((86[&rate=5.883664437569956E-4]:1.270350255872E-1,93[&rate=5.883664437569956E-4]:1.407336557242E-1)[&rate=5.883664437569956E-4]:2.956780763363E-2,83[&rate=5.883664437569956E-4]:1.566028332208E-1)[&rate=5.883664437569956E-4]:1.940457439892E-3)[&rate=5.883664437569956E-4]:7.437150226959E-2,85[&rate=5.883664437569956E-4]:2.329147929303E-1)[&rate=5.883664437569956E-4]:4.018334007E-2,(87[&rate=5.883664437569956E-4]:2.556956378408E-1,(92[&rate=5.883664437569956E-4]:2.127466024199E-1,(91[&rate=5.883664437569956E-4]:1.320177208943E-1,90[&rate=5.883664437569956E-4]:1.320177208943E-1)[&rate=5.883664437569956E-4]:8.072888152565E-2)[&rate=5.883664437569956E-4]:5.66476655579E-2)[&rate=5.883664437569956E-4]:1.74024951595E-2)[&rate=5.883664437569956E-4]:4.536690110645E-2)[&rate=5.883664437569956E-4]:8.401696324877E-1,(10[&rate=5.883664437569956E-4]:5.314109939189E-1,15[&rate=5.883664437569956E-4]:5.697671583023E-1)[&rate=5.883664437569956E-4]:1.559907959633E-1)[&rate=5.883664437569956E-4]:2.15831241054E-1)[&rate=5.883664437569956E-4]:6.170011393516E-1,(((((((113[&rate=5.883664437569956E-4]:6.106213026361E-1,117[&rate=5.883664437569956E-4]:6.133610286637E-1)[&rate=5.883664437569956E-4]:5.567430522403E-2,(14[&rate=5.883664437569956E-4]:2.798079018353E-1,(4[&rate=5.883664437569956E-4]:1.722073714894E-1,30[&rate=5.883664437569956E-4]:3.448101112155E-1)[&rate=5.883664437569956E-4]:5.006628377068E-2)[&rate=5.883664437569956E-4]:3.864877060248E-1)[&rate=5.883664437569956E-4]:6.717522760699E-2,(9[&rate=5.883664437569956E-4]:6.461159587304E-1,112[&rate=5.883664437569956E-4]:6.543351368125E-1)[&rate=5.883664437569956E-4]:7.913569865462E-2)[&rate=5.883664437569956E-4]:3.626009200406E-2,(105[&rate=5.883664437569956E-4]:6.599368737363E-1,110[&rate=5.883664437569956E-4]:6.818546819554E-1)[&rate=5.883664437569956E-4]:8.239679346103E-2)[&rate=5.883664437569956E-4]:3.792640276449E-1,(((115[&rate=5.883664437569956E-4]:5.132459489714E-1,(13[&rate=5.883664437569956E-4]:4.271688755111E-1,19[&rate=5.883664437569956E-4]:4.655250398947E-1)[&rate=5.883664437569956E-4]:1.682688542822E-1)[&rate=5.883664437569956E-4]:1.483738447016E-1,(108[&rate=5.883664437569956E-4]:6.493058884532E-1,((107[&rate=5.883664437569956E-4]:4.53664625986E-1,109[&rate=5.883664437569956E-4]:4.728427081778E-1)[&rate=5.883664437569956E-4]:3.001645240728E-2,114[&rate=5.883664437569956E-4]:4.234071057905E-1)[&rate=5.883664437569956E-4]:1.683645360873E-1)[&rate=5.883664437569956E-4]:6.984815179523E-2)[&rate=5.883664437569956E-4]:1.049695863826E-1,((148[&rate=5.883664437569956E-4]:4.498692548597E-1,143[&rate=5.883664437569956E-4]:4.471295288324E-1)[&rate=5.883664437569956E-4]:2.366071367383E-1,(116[&rate=5.883664437569956E-4]:3.84941665121E-1,((111[&rate=5.883664437569956E-4]:3.116865238966E-1,106[&rate=5.883664437569956E-4]:2.952481677322E-1)[&rate=5.883664437569956E-4]:1.433970390019E-2,(139[&rate=5.883664437569956E-4]:4.585050555481E-1,104[&rate=5.883664437569956E-4]:2.667242336303E-1)[&rate=5.883664437569956E-4]:4.286363800209E-2)[&rate=5.883664437569956E-4]:1.356277660913E-1)[&rate=5.883664437569956E-4]:2.631785620934E-1)[&rate=5.883664437569956E-4]:1.184691528412E-1)[&rate=5.883664437569956E-4]:3.002137942386E-1)[&rate=5.883664437569956E-4]:1.234920517669E-1,(142[&rate=5.883664437569956E-4]:1.16769294868E-1,((141[&rate=5.883664437569956E-4]:6.720218747228E-2,144[&rate=5.883664437569956E-4]:6.446246144492E-2)[&rate=5.883664437569956E-4]:1.946829718945E-2,145[&rate=5.883664437569956E-4]:8.941021068931E-2)[&rate=5.883664437569956E-4]:2.735908417871E-2)[&rate=5.883664437569956E-4]:1.328320451741E0)[&rate=5.883664437569956E-4]:1.224090740637E-1,((((1[&rate=5.883664437569956E-4]:7.791163840583E-3,(28[&rate=5.883664437569956E-4]:7.641036668076E-1,(21[&rate=5.883664437569956E-4]:5.789328699837E-1,17[&rate=5.883664437569956E-4]:5.487958836824E-1)[&rate=5.883664437569956E-4]:1.605132625774E-1)[&rate=5.883664437569956E-4]:2.998886689595E-2)[&rate=5.883664437569956E-4]:5.925660410441E-2,24[&rate=5.883664437569956E-4]:8.478696857532E-1)[&rate=5.883664437569956E-4]:3.947082935447E-1,102[&rate=5.883664437569956E-4]:8.093414368151E-2)[&rate=5.883664437569956E-4]:7.077333362898E-2,(((25[&rate=5.883664437569956E-4]:5.671179119304E-1,20[&rate=5.883664437569956E-4]:5.479398297387E-1)[&rate=5.883664437569956E-4]:2.270963881951E-1,23[&rate=5.883664437569956E-4]:7.832553960159E-1)[&rate=5.883664437569956E-4]:3.091773786969E-2,(11[&rate=5.883664437569956E-4]:4.717089187829E-1,140[&rate=5.883664437569956E-4]:4.525308365911E-1)[&rate=5.883664437569956E-4]:2.575327082535E-1)[&rate=5.883664437569956E-4]:4.882192749316E-1)[&rate=5.883664437569956E-4]:1.692160008966E-1)[&rate=5.883664437569956E-4]:1.335572674232E-1)[&rate=5.883664437569956E-4]:4.120753426924E-1,101[&rate=5.883664437569956E-4]:8.610766362677E-1)[&rate=5.883664437569956E-4]:5.580133062857E-1)[&rate=5.883664437569956E-4]:2.404223066399E-3,98[&rate=5.883664437569956E-4]:5.767453071724E-1)[&rate=5.883664437569956E-4]:1.130496496712E-1,((94[&rate=5.883664437569956E-4]:4.459597763005E-1,100[&rate=5.883664437569956E-4]:4.459597763005E-1)[&rate=5.883664437569956E-4]:1.395508932409E-2,95[&rate=5.883664437569956E-4]:5.446143191767E-1)[&rate=5.883664437569956E-4]:1.561095994157E-1)[&rate=5.883664437569956E-4]:4.304422096378E-2)[&rate=5.883664437569956E-4]:1.129315119919E-2)[&rate=5.883664437569956E-4]:1.259973244435E-2)[&rate=5.883664437569956E-4]:1.508716372153E-1)[&rate=5.883664437569956E-4]:5.013282375009E-1)[&rate=5.883664437569956E-4]:2.409683190587E-1,(((((((133[&rate=5.883664437569956E-4]:3.743598652496E-1,137[&rate=5.883664437569956E-4]:4.154557556606E-1)[&rate=5.883664437569956E-4]:4.520364996633E-2,134[&rate=5.883664437569956E-4]:3.894265289147E-1)[&rate=5.883664437569956E-4]:9.081345791532E-1,((75[&rate=5.883664437569956E-4]:5.121130393384E-1,(76[&rate=5.883664437569956E-4]:4.010039264889E-1,(70[&rate=5.883664437569956E-4]:3.349707850833E-1,74[&rate=5.883664437569956E-4]:3.733269494668E-1)[&rate=5.883664437569956E-4]:2.767697702214E-2)[&rate=5.883664437569956E-4]:1.111091128495E-1)[&rate=5.883664437569956E-4]:2.817603009643E-1,(((73[&rate=5.883664437569956E-4]:4.538339202202E-1,77[&rate=5.883664437569956E-4]:4.483544681655E-1)[&rate=5.883664437569956E-4]:6.550066863193E-3,(71[&rate=5.883664437569956E-4]:3.631353956798E-1,(80[&rate=5.883664437569956E-4]:1.022421383744E-1,81[&rate=5.883664437569956E-4]:1.022421383744E-1)[&rate=5.883664437569956E-4]:2.800713394971E-1)[&rate=5.883664437569956E-4]:2.875544071876E-2)[&rate=5.883664437569956E-4]:3.416507040809E-2,((79[&rate=5.883664437569956E-4]:1.788967742138E-1,82[&rate=5.883664437569956E-4]:1.871159522959E-1)[&rate=5.883664437569956E-4]:1.827583189919E-1,(78[&rate=5.883664437569956E-4]:5.037983604274E-2,72[&rate=5.883664437569956E-4]:2.846202782343E-2)[&rate=5.883664437569956E-4]:3.11275257163E-1)[&rate=5.883664437569956E-4]:9.179807387496E-2)[&rate=5.883664437569956E-4]:2.993242828112E-1)[&rate=5.883664437569956E-4]:4.982083157104E-1)[&rate=5.883664437569956E-4]:1.937169244366E-1,53[&rate=5.883664437569956E-4]:7.393355218375E-1)[&rate=5.883664437569956E-4]:1.26654415755E-1,(52[&rate=5.883664437569956E-4]:6.214186524551E-1,(((12[&rate=5.883664437569956E-4]:3.013234079892E-1,5[&rate=5.883664437569956E-4]:2.629672436058E-1)[&rate=5.883664437569956E-4]:1.756107446053E-1,29[&rate=5.883664437569956E-4]:5.837834676631E-1)[&rate=5.883664437569956E-4]:3.435693949283E-1,103[&rate=5.883664437569956E-4]:6.944761502626E-1)[&rate=5.883664437569956E-4]:1.591236236753E0)[&rate=5.883664437569956E-4]:2.527680064488E-1)[&rate=5.883664437569956E-4]:5.008410947819E-1,125[&rate=5.883664437569956E-4]:1.156448518713E0)[&rate=5.883664437569956E-4]:3.129151637052E-1,(68[&rate=5.883664437569956E-4]:6.837375472049E-1,(59[&rate=5.883664437569956E-4]:5.08421030899E-1,((54[&rate=5.883664437569956E-4]:2.079821554108E-1,(57[&rate=5.883664437569956E-4]:2.439743114812E-1,(37[&rate=5.883664437569956E-4]:2.633342532619E-1,58[&rate=5.883664437569956E-4]:2.442085702018E-1)[&rate=5.883664437569956E-4]:1.615918390239E-2)[&rate=5.883664437569956E-4]:4.991450486941E-3)[&rate=5.883664437569956E-4]:2.298370625807E-1,(55[&rate=5.883664437569956E-4]:2.346998463744E-1,56[&rate=5.883664437569956E-4]:2.346998463744E-1)[&rate=5.883664437569956E-4]:2.331740164257E-1)[&rate=5.883664437569956E-4]:3.235044678724E-2)[&rate=5.883664437569956E-4]:2.244968441749E-1)[&rate=5.883664437569956E-4]:6.189594685468E-1)[&rate=5.883664437569956E-4]:9.583711925556E-2)[&rate=5.883664437569956E-4]:3.959092935998E-2)[&rate=5.883664437569956E-4]:5.626886969848E-2);
tree STATE_13140000 [&joint=-20969.615369845567,lnP=-20969.615369845567] = [&R] (((32[&rate=6.150833092926386E-4]:6.263276683616E-2,((67[&rate=6.150833092926386E-4]:3.979424501109E-1,((124[&rate=6.150833092926386E-4]:2.093070995651E-1,123[&rate=6.150833092926386E-4]:2.120393400022E-1)[&rate=6.150833092926386E-4]:1.98540888762E-1,122[&rate=6.150833092926386E-4]:4.105802287643E-1)[&rate=6.150833092926386E-4]:4.886347716873E-1)[&rate=6.150833092926386E-4]:1.492399905911E-1,((126[&rate=6.150833092926386E-4]:9.675190823694E-1,((119[&rate=6.150833092926386E-4]:9.800185934132E-1,120[&rate=6.150833092926386E-4]:8.841281824544E-1)[&rate=6.150833092926386E-4]:4.993513477771E-1,((138[&rate=6.150833092926386E-4]:1.552957452699E-1,136[&rate=6.150833092926386E-4]:2.378889595469E-2)[&rate=6.150833092926386E-4]:4.869068854941E-1,135[&rate=6.150833092926386E-4]:4.42202630764E-1)[&rate=6.150833092926386E-4]:6.89222104947E-1)[&rate=6.150833092926386E-4]:2.738516638228E-1)[&rate=6.150833092926386E-4]:7.514677165991E-1,66[&rate=6.150833092926386E-4]:4.718126092835E-1)[&rate=6.150833092926386E-4]:7.536983141845E-2)[&rate=6.150833092926386E-4]:4.003818329833E-1)[&rate=6.150833092926386E-4]:7.122471856542E-2,34[&rate=6.150833092926386E-4]:1.557752936207E-1)[&rate=6.150833092926386E-4]:9.782709394347E-2,(33[&rate=6.150833092926386E-4]:9.112454422218E-2,(((((((128[&rate=6.150833092926386E-4]:1.17972356165E0,((((132[&rate=6.150833092926386E-4]:1.247399985161E-1,129[&rate=6.150833092926386E-4]:1.220002724887E-1)[&rate=6.150833092926386E-4]:1.051066238023E-1,130[&rate=6.150833092926386E-4]:2.27106896291E-1)[&rate=6.150833092926386E-4]:4.56278023783E-2,131[&rate=6.150833092926386E-4]:2.754744246967E-1)[&rate=6.150833092926386E-4]:5.421177400371E-1,(118[&rate=6.150833092926386E-4]:6.812345515782E-1,69[&rate=6.150833092926386E-4]:6.921934556879E-1)[&rate=6.150833092926386E-4]:2.706041884981E-1)[&rate=6.150833092926386E-4]:3.676108489711E-1)[&rate=6.150833092926386E-4]:1.85715624774E-1,((65[&rate=6.150833092926386E-4]:1.594989124121E-1,((62[&rate=6.150833092926386E-4]:2.730812475342E-1,64[&rate=6.150833092926386E-4]:2.319853571232E-1)[&rate=6.150833092926386E-4]:1.037134603489E-2,60[&rate=6.150833092926386E-4]:9.167177165138E-2)[&rate=6.150833092926386E-4]:6.782714076072E-2)[&rate=6.150833092926386E-4]:2.726758072987E-1,(63[&rate=6.150833092926386E-4]:2.032105860052E-2,61[&rate=6.150833092926386E-4]:6.141694901157E-2)[&rate=6.150833092926386E-4]:5.625385926169E-1)[&rate=6.150833092926386E-4]:8.81209672193E-1)[&rate=6.150833092926386E-4]:2.559217148271E-1,((51[&rate=6.150833092926386E-4]:5.027254715559E-1,((49[&rate=6.150833092926386E-4]:4.237305916548E-1,50[&rate=6.150833092926386E-4]:4.237305916548E-1)[&rate=6.150833092926386E-4]:6.551027505678E-2,(((46[&rate=6.150833092926386E-4]:3.820495050422E-1,(48[&rate=6.150833092926386E-4]:3.446596742262E-1,(42[&rate=6.150833092926386E-4]:2.434191560973E-1,41[&rate=6.150833092926386E-4]:2.37954675223E-1)[&rate=6.150833092926386E-4]:6.298915200875E-2)[&rate=6.150833092926386E-4]:2.646086906745E-2)[&rate=6.150833092926386E-4]:1.428721154978E-2,43[&rate=6.150833092926386E-4]:3.96336716592E-1)[&rate=6.150833092926386E-4]:1.103285935587E-1,(44[&rate=6.150833092926386E-4]:4.58164795987E-1,47[&rate=6.150833092926386E-4]:4.636292768612E-1)[&rate=6.150833092926386E-4]:4.303603328949E-2)[&rate=6.150833092926386E-4]:1.536244180657E-2)[&rate=6.150833092926386E-4]:8.020123970148E-3)[&rate=6.150833092926386E-4]:1.832477328861E-1,45[&rate=6.150833092926386E-4]:7.050988875022E-1)[&rate=6.150833092926386E-4]:1.428658014578E-1)[&rate=6.150833092926386E-4]:7.092365076593E-3,121[&rate=6.150833092926386E-4]:2.2257135403E0)[&rate=6.150833092926386E-4]:9.300409970824E-2,((36[&rate=6.150833092926386E-4]:1.887093392786E-1,35[&rate=6.150833092926386E-4]:1.421339968129E-1)[&rate=6.150833092926386E-4]:5.382637582459E-3,127[&rate=6.150833092926386E-4]:2.714639922066E0)[&rate=6.150833092926386E-4]:4.517360835307E-2)[&rate=6.150833092926386E-4]:4.779993900972E-1,(38[&rate=6.150833092926386E-4]:8.031632658712E-1,((((97[&rate=6.150833092926386E-4]:2.745811441349E-1,(2[&rate=6.150833092926386E-4]:6.317738622011E-1,((26[&rate=6.150833092926386E-4]:5.790652735128E-1,(7[&rate=6.150833092926386E-4]:4.0083505982E-1,8[&rate=6.150833092926386E-4]:4.0083505982E-1)[&rate=6.150833092926386E-4]:7.138089862426E-2)[&rate=6.150833092926386E-4]:1.013571384586E-1,(31[&rate=6.150833092926386E-4]:7.053656839936E-1,(22[&rate=6.150833092926386E-4]:3.169907592352E-1,27[&rate=6.150833092926386E-4]:3.334291153996E-1)[&rate=6.150833092926386E-4]:3.335804042103E-1)[&rate=6.150833092926386E-4]:1.889234441625E-2)[&rate=6.150833092926386E-4]:1.349130940653E-1)[&rate=6.150833092926386E-4]:1.670571336129E0)[&rate=6.150833092926386E-4]:5.371117129357E-3,16[&rate=6.150833092926386E-4]:2.436483438748E0)[&rate=6.150833092926386E-4]:9.828740914717E-2,147[&rate=6.150833092926386E-4]:5.06654970958E-1)[&rate=6.150833092926386E-4]:1.743487194328E-1,(((((((3[&rate=6.150833092926386E-4]:4.058484393269E-1,(((((86[&rate=6.150833092926386E-4]:2.503329895765E-2,(84[&rate=6.150833092926386E-4]:1.61711899074E-2,93[&rate=6.150833092926386E-4]:2.986982004442E-2)[&rate=6.150833092926386E-4]:8.862109050243E-3)[&rate=6.150833092926386E-4]:1.223878891711E-1,(83[&rate=6.150833092926386E-4]:9.864623214487E-2,85[&rate=6.150833092926386E-4]:9.864623214487E-2)[&rate=6.150833092926386E-4]:4.877495598383E-2)[&rate=6.150833092926386E-4]:1.140411702531E-1,87[&rate=6.150833092926386E-4]:2.614623583818E-1)[&rate=6.150833092926386E-4]:4.743161755703E-2,(92[&rate=6.150833092926386E-4]:1.018523364211E-1,(91[&rate=6.150833092926386E-4]:4.697967821024E-2,90[&rate=6.150833092926386E-4]:4.697967821024E-2)[&rate=6.150833092926386E-4]:5.487265821083E-2)[&rate=6.150833092926386E-4]:2.207402696548E-1)[&rate=6.150833092926386E-4]:1.228576837858E-1,(89[&rate=6.150833092926386E-4]:8.077756182855E-2,88[&rate=6.150833092926386E-4]:6.707893169154E-2)[&rate=6.150833092926386E-4]:3.646727280331E-1)[&rate=6.150833092926386E-4]:5.138228069994E-1)[&rate=6.150833092926386E-4]:6.073611786882E-1,(6[&rate=6.150833092926386E-4]:4.696045307929E-1,((10[&rate=6.150833092926386E-4]:3.279349666927E-1,15[&rate=6.150833092926386E-4]:3.662911310762E-1)[&rate=6.150833092926386E-4]:1.166575763784E-1,18[&rate=6.150833092926386E-4]:4.911678855368E-1)[&rate=6.150833092926386E-4]:4.145034388615E-2)[&rate=6.150833092926386E-4]:5.956598817427E-1)[&rate=6.150833092926386E-4]:2.681001900591E-1,(((102[&rate=6.150833092926386E-4]:5.163475189794E-3,((23[&rate=6.150833092926386E-4]:6.013354586392E-1,(25[&rate=6.150833092926386E-4]:4.830095635889E-1,20[&rate=6.150833092926386E-4]:4.638314813972E-1)[&rate=6.150833092926386E-4]:1.292847991599E-1)[&rate=6.150833092926386E-4]:2.863370666009E-1,(11[&rate=6.150833092926386E-4]:5.750089538548E-1,140[&rate=6.150833092926386E-4]:5.558308716631E-1)[&rate=6.150833092926386E-4]:2.277320645361E-1)[&rate=6.150833092926386E-4]:2.681758814564E-1)[&rate=6.150833092926386E-4]:9.151305643267E-2,((28[&rate=6.150833092926386E-4]:6.826890940001E-1,(17[&rate=6.150833092926386E-4]:4.686867335647E-1,21[&rate=6.150833092926386E-4]:4.988237198661E-1)[&rate=6.150833092926386E-4]:1.592078398876E-1)[&rate=6.150833092926386E-4]:1.990595360939E-1,(1[&rate=6.150833092926386E-4]:4.909353022735E-2,24[&rate=6.150833092926386E-4]:8.299154480356E-1)[&rate=6.150833092926386E-4]:4.635373000368E-2)[&rate=6.150833092926386E-4]:3.820511891996E-1)[&rate=6.150833092926386E-4]:4.298739578644E-2,((142[&rate=6.150833092926386E-4]:4.526890803336E-1,((145[&rate=6.150833092926386E-4]:1.132086628055E-1,141[&rate=6.150833092926386E-4]:1.104689367779E-1)[&rate=6.150833092926386E-4]:2.797842576382E-1,144[&rate=6.150833092926386E-4]:3.875134683888E-1)[&rate=6.150833092926386E-4]:5.969615988989E-2)[&rate=6.150833092926386E-4]:8.69444756107E-1,(((105[&rate=6.150833092926386E-4]:5.580718209063E-1,110[&rate=6.150833092926386E-4]:5.799896291254E-1)[&rate=6.150833092926386E-4]:3.770115869897E-1,((112[&rate=6.150833092926386E-4]:6.198057925212E-1,(117[&rate=6.150833092926386E-4]:5.027203602965E-1,9[&rate=6.150833092926386E-4]:4.917614561869E-1)[&rate=6.150833092926386E-4]:1.198251582522E-1)[&rate=6.150833092926386E-4]:1.31686071003E-1,(((4[&rate=6.150833092926386E-4]:2.348660029324E-1,30[&rate=6.150833092926386E-4]:4.074687426585E-1)[&rate=6.150833092926386E-4]:2.095155019391E-1,14[&rate=6.150833092926386E-4]:5.019157514467E-1)[&rate=6.150833092926386E-4]:1.589221843526E-1,113[&rate=6.150833092926386E-4]:6.608379357993E-1)[&rate=6.150833092926386E-4]:9.065392772487E-2)[&rate=6.150833092926386E-4]:2.109888046456E-1)[&rate=6.150833092926386E-4]:1.446437759355E-1,(((116[&rate=6.150833092926386E-4]:4.774996908117E-1,((139[&rate=6.150833092926386E-4]:1.846919864986E-1,111[&rate=6.150833092926386E-4]:9.349520745219E-3)[&rate=6.150833092926386E-4]:4.627614269259E-1,(106[&rate=6.150833092926386E-4]:7.778063714704E-3,104[&rate=6.150833092926386E-4]:7.778063714704E-3)[&rate=6.150833092926386E-4]:4.47894527792E-1)[&rate=6.150833092926386E-4]:8.210107190767E-2)[&rate=6.150833092926386E-4]:4.641298705461E-2,(148[&rate=6.150833092926386E-4]:2.495473899673E-1,143[&rate=6.150833092926386E-4]:2.468076639399E-1)[&rate=6.150833092926386E-4]:3.127214522827E-1)[&rate=6.150833092926386E-4]:2.38199546654E-1,((13[&rate=6.150833092926386E-4]:3.80421152906E-1,19[&rate=6.150833092926386E-4]:4.187773172897E-1)[&rate=6.150833092926386E-4]:2.356700877561E-1,(115[&rate=6.150833092926386E-4]:5.028283206551E-1,(((109[&rate=6.150833092926386E-4]:3.807361451549E-1,114[&rate=6.150833092926386E-4]:3.012840903604E-1)[&rate=6.150833092926386E-4]:1.233859287813E-1,108[&rate=6.150833092926386E-4]:4.822042657171E-1)[&rate=6.150833092926386E-4]:5.431227515798E-3,107[&rate=6.150833092926386E-4]:4.903752192602E-1)[&rate=6.150833092926386E-4]:7.272707399764E-2)[&rate=6.150833092926386E-4]:3.107113918508E-2)[&rate=6.150833092926386E-4]:2.282127646801E-1)[&rate=6.150833092926386E-4]:2.628204387632E-1)[&rate=6.150833092926386E-4]:4.240665260909E-2)[&rate=6.150833092926386E-4]:6.410543343405E-2)[&rate=6.150833092926386E-4]:1.443856066926E-1)[&rate=6.150833092926386E-4]:4.029149225169E-1,101[&rate=6.150833092926386E-4]:6.814850045634E-1)[&rate=6.150833092926386E-4]:3.372637867293E-1,98[&rate=6.150833092926386E-4]:1.739999328452E-1)[&rate=6.150833092926386E-4]:3.238045820904E-1,(((94[&rate=6.150833092926386E-4]:1.262603685692E-1,100[&rate=6.150833092926386E-4]:1.262603685692E-1)[&rate=6.150833092926386E-4]:2.503313467651E-1,95[&rate=6.150833092926386E-4]:4.612911688863E-1)[&rate=6.150833092926386E-4]:4.633953817245E-2,(96[&rate=6.150833092926386E-4]:4.662980741214E-1,99[&rate=6.150833092926386E-4]:5.018171998042E-1)[&rate=6.150833092926386E-4]:1.674246900306E-2)[&rate=6.150833092926386E-4]:1.102769625557E-3)[&rate=6.150833092926386E-4]:1.318909375686E-1,(40[&rate=6.150833092926386E-4]:4.76104221221E-1,(39[&rate=6.150833092926386E-4]:4.192708990953E-1,146[&rate=6.150833092926386E-4]:5.394894783303E-1)[&rate=6.150833092926386E-4]:5.683332212569E-2)[&rate=6.150833092926386E-4]:2.51759307369E-2)[&rate=6.150833092926386E-4]:1.223464892525E-1)[&rate=6.150833092926386E-4]:2.478426355898E-1)[&rate=6.150833092926386E-4]:4.698918134899E-1)[&rate=6.150833092926386E-4]:1.696610678183E-1,((((((75[&rate=6.150833092926386E-4]:7.710888528156E-1,((76[&rate=6.150833092926386E-4]:6.012240934646E-1,74[&rate=6.150833092926386E-4]:6.012240934646E-1)[&rate=6.150833092926386E-4]:1.558696024515E-3,70[&rate=6.150833092926386E-4]:5.644266251056E-1)[&rate=6.150833092926386E-4]:1.683060633265E-1)[&rate=6.150833092926386E-4]:4.05140694449E-2,(((80[&rate=6.150833092926386E-4]:3.944582479626E-2,81[&rate=6.150833092926386E-4]:3.944582479626E-2)[&rate=6.150833092926386E-4]:3.769406850016E-1,77[&rate=6.150833092926386E-4]:4.602221262363E-1)[&rate=6.150833092926386E-4]:1.447852654846E-1,(73[&rate=6.150833092926386E-4]:5.384134155709E-1,((79[&rate=6.150833092926386E-4]:5.899890165718E-2,71[&rate=6.150833092926386E-4]:3.160164138315E-2)[&rate=6.150833092926386E-4]:2.675940369987E-1,(82[&rate=6.150833092926386E-4]:2.009090862161E-1,(72[&rate=6.150833092926386E-4]:6.06427114557E-2,78[&rate=6.150833092926386E-4]:8.256051967501E-2)[&rate=6.150833092926386E-4]:1.10129388459E-1)[&rate=6.150833092926386E-4]:1.339030305219E-1)[&rate=6.150833092926386E-4]:1.707245865042E-1)[&rate=6.150833092926386E-4]:7.207342820471E-2)[&rate=6.150833092926386E-4]:2.011160784849E-1)[&rate=6.150833092926386E-4]:4.792670574825E-1,((((133[&rate=6.150833092926386E-4]:5.415851195623E-1,134[&rate=6.150833092926386E-4]:5.114481332611E-1)[&rate=6.150833092926386E-4]:4.249282391069E-2,137[&rate=6.150833092926386E-4]:6.25173833884E-1)[&rate=6.150833092926386E-4]:3.432268955293E-1,(((12[&rate=6.150833092926386E-4]:2.192924797624E-1,5[&rate=6.150833092926386E-4]:1.809363153789E-1)[&rate=6.150833092926386E-4]:1.637216568756E-1,29[&rate=6.150833092926386E-4]:4.898634517065E-1)[&rate=6.150833092926386E-4]:2.005912699069E-1,103[&rate=6.150833092926386E-4]:4.575780092846E-1)[&rate=6.150833092926386E-4]:1.360137788622E0)[&rate=6.150833092926386E-4]:3.490587234895E-1,52[&rate=6.150833092926386E-4]:5.024807868349E-1)[&rate=6.150833092926386E-4]:5.01228556073E-2)[&rate=6.150833092926386E-4]:6.941608049854E-2,53[&rate=6.150833092926386E-4]:6.138230016294E-1)[&rate=6.150833092926386E-4]:5.451358255577E-1,125[&rate=6.150833092926386E-4]:9.485763135259E-1)[&rate=6.150833092926386E-4]:1.221591603307E-1,(68[&rate=6.150833092926386E-4]:4.272469028713E-1,(((((37[&rate=6.150833092926386E-4]:2.364449559468E-1,57[&rate=6.150833092926386E-4]:2.009258302637E-1)[&rate=6.150833092926386E-4]:7.961480256533E-2,58[&rate=6.150833092926386E-4]:2.96934075452E-1)[&rate=6.150833092926386E-4]:1.011987712462E-3,54[&rate=6.150833092926386E-4]:2.405690139841E-1)[&rate=6.150833092926386E-4]:1.971706363679E-2,(55[&rate=6.150833092926386E-4]:1.850338523861E-1,56[&rate=6.150833092926386E-4]:1.850338523861E-1)[&rate=6.150833092926386E-4]:1.053068700434E-1)[&rate=6.150833092926386E-4]:7.332309461657E-2,59[&rate=6.150833092926386E-4]:3.718605383577E-1)[&rate=6.150833092926386E-4]:1.045666923825E-1)[&rate=6.150833092926386E-4]:4.768219043185E-1)[&rate=6.150833092926386E-4]:4.840025312463E-1)[&rate=6.150833092926386E-4]:1.302258983528E-1)[&rate=6.150833092926386E-4]:1.460394871776E-1);
tree STATE_13230000 [&joint=-20960.605541837933,lnP=-20960.605541837933] = [&R] ((33[&rate=5.480506935924093E-4]:2.540654500986E-2,(32[&rate=5.480506935924093E-4]:3.667823551662E-3,(34[&rate=5.480506935924093E-4]:5.909146392951E-3,((((135[&rate=5.480506935924093E-4]:5.607470235869E-1,(138[&rate=5.480506935924093E-4]:3.07735264257E-1,136[&rate=5.480506935924093E-4]:1.762284149418E-1)[&rate=5.480506935924093E-4]:4.530117593299E-1)[&rate=5.480506935924093E-4]:9.206594792598E-1,(120[&rate=5.480506935924093E-4]:1.702391563245E0,126[&rate=5.480506935924093E-4]:1.01257945156E0)[&rate=5.480506935924093E-4]:3.10697341221E-2)[&rate=5.480506935924093E-4]:8.23529001163E-2,119[&rate=5.480506935924093E-4]:1.911704608442E0)[&rate=5.480506935924093E-4]:6.683297829522E-1,((67[&rate=5.480506935924093E-4]:2.864895716653E-1,(122[&rate=5.480506935924093E-4]:2.701231238661E-1,(123[&rate=5.480506935924093E-4]:2.043268363478E-1,124[&rate=5.480506935924093E-4]:2.015945959107E-1)[&rate=5.480506935924093E-4]:6.579628751826E-2)[&rate=5.480506935924093E-4]:5.176389981399E-1)[&rate=5.480506935924093E-4]:2.007185030305E-1,66[&rate=5.480506935924093E-4]:4.872080746957E-1)[&rate=5.480506935924093E-4]:5.99496043701E-2)[&rate=5.480506935924093E-4]:3.217651659572E-1)[&rate=5.480506935924093E-4]:1.96764853778E-2)[&rate=5.480506935924093E-4]:1.625926940348E-2)[&rate=5.480506935924093E-4]:2.62867250253E-2,((((((((134[&rate=5.480506935924093E-4]:2.331902055097E-1,133[&rate=5.480506935924093E-4]:2.633271918108E-1)[&rate=5.480506935924093E-4]:1.19854083129E-2,137[&rate=5.480506935924093E-4]:3.164084905348E-1)[&rate=5.480506935924093E-4]:1.138765717378E0,((((12[&rate=5.480506935924093E-4]:3.231849327804E-1,5[&rate=5.480506935924093E-4]:2.848287683969E-1)[&rate=5.480506935924093E-4]:1.795639821265E-1,29[&rate=5.480506935924093E-4]:6.095982299754E-1)[&rate=5.480506935924093E-4]:1.59741299778E-1,103[&rate=5.480506935924093E-4]:5.364628174246E-1)[&rate=5.480506935924093E-4]:1.73902017564E0,53[&rate=5.480506935924093E-4]:6.029925371926E-1)[&rate=5.480506935924093E-4]:2.900628334082E-2)[&rate=5.480506935924093E-4]:1.452189372996E-1,(((((71[&rate=5.480506935924093E-4]:6.89732543726E-2,82[&rate=5.480506935924093E-4]:1.045896927287E-1)[&rate=5.480506935924093E-4]:1.46640534824E-1,((72[&rate=5.480506935924093E-4]:1.485646307157E-2,78[&rate=5.480506935924093E-4]:3.677427129088E-2)[&rate=5.480506935924093E-4]:7.159575568502E-2,79[&rate=5.480506935924093E-4]:1.083700269759E-1)[&rate=5.480506935924093E-4]:1.346410224947E-1)[&rate=5.480506935924093E-4]:2.504020007203E-1,(80[&rate=5.480506935924093E-4]:3.085180055266E-1,81[&rate=5.480506935924093E-4]:3.085180055266E-1)[&rate=5.480506935924093E-4]:1.766758665821E-1)[&rate=5.480506935924093E-4]:7.187520296416E-3,(77[&rate=5.480506935924093E-4]:2.497734021002E-1,73[&rate=5.480506935924093E-4]:2.55252854155E-1)[&rate=5.480506935924093E-4]:2.864436067433E-1)[&rate=5.480506935924093E-4]:1.79565432117E-1,(((70[&rate=5.480506935924093E-4]:4.733565938118E-1,76[&rate=5.480506935924093E-4]:5.117127581953E-1)[&rate=5.480506935924093E-4]:1.615713888545E-2,74[&rate=5.480506935924093E-4]:5.278698970807E-1)[&rate=5.480506935924093E-4]:2.424762639602E-2,75[&rate=5.480506935924093E-4]:5.521175234767E-1)[&rate=5.480506935924093E-4]:1.691443695385E-1)[&rate=5.480506935924093E-4]:8.024189234299E-1)[&rate=5.480506935924093E-4]:2.708151810568E-2,52[&rate=5.480506935924093E-4]:8.1249599725E-1)[&rate=5.480506935924093E-4]:2.875428464174E-1,125[&rate=5.480506935924093E-4]:8.814596086948E-1)[&rate=5.480506935924093E-4]:1.568372083709E-1,(68[&rate=5.480506935924093E-4]:4.590051803162E-1,((((55[&rate=5.480506935924093E-4]:2.797674558732E-1,56[&rate=5.480506935924093E-4]:2.797674558732E-1)[&rate=5.480506935924093E-4]:9.451369964171E-2,(57[&rate=5.480506935924093E-4]:3.598730151653E-1,58[&rate=5.480506935924093E-4]:3.762664577882E-1)[&rate=5.480506935924093E-4]:2.533710209839E-2)[&rate=5.480506935924093E-4]:1.177868728252E-2,(37[&rate=5.480506935924093E-4]:3.994708189992E-1,54[&rate=5.480506935924093E-4]:3.229680867588E-1)[&rate=5.480506935924093E-4]:3.303711123006E-2)[&rate=5.480506935924093E-4]:2.803678850132E-2,59[&rate=5.480506935924093E-4]:4.222933526104E-1)[&rate=5.480506935924093E-4]:8.589215557481E-2)[&rate=5.480506935924093E-4]:4.126249700827E-1)[&rate=5.480506935924093E-4]:4.035336647664E-1,(((35[&rate=5.480506935924093E-4]:2.099536516466E-3,((121[&rate=5.480506935924093E-4]:1.946698050525E0,127[&rate=5.480506935924093E-4]:2.387793940936E0)[&rate=5.480506935924093E-4]:1.403534208959E-1,36[&rate=5.480506935924093E-4]:7.599416626201E-3)[&rate=5.480506935924093E-4]:4.107546235602E-2)[&rate=5.480506935924093E-4]:2.794199003731E-1,(((((65[&rate=5.480506935924093E-4]:2.080916651255E-1,62[&rate=5.480506935924093E-4]:3.998724870433E-1)[&rate=5.480506935924093E-4]:1.914019522419E-3,(64[&rate=5.480506935924093E-4]:2.496337523581E-1,60[&rate=5.480506935924093E-4]:9.89488208514E-2)[&rate=5.480506935924093E-4]:1.110568637966E-1)[&rate=5.480506935924093E-4]:1.238435948147E-1,(63[&rate=5.480506935924093E-4]:9.963233077338E-3,61[&rate=5.480506935924093E-4]:5.105912348838E-2)[&rate=5.480506935924093E-4]:4.74570977892E-1)[&rate=5.480506935924093E-4]:1.11301248832E0,((((132[&rate=5.480506935924093E-4]:2.205219330396E-1,(130[&rate=5.480506935924093E-4]:1.534749708316E-1,131[&rate=5.480506935924093E-4]:1.56214696859E-1)[&rate=5.480506935924093E-4]:6.430723618067E-2)[&rate=5.480506935924093E-4]:8.708194656248E-2,129[&rate=5.480506935924093E-4]:3.048641535747E-1)[&rate=5.480506935924093E-4]:5.296001388329E-1,(118[&rate=5.480506935924093E-4]:8.600422891632E-1,69[&rate=5.480506935924093E-4]:8.710011932728E-1)[&rate=5.480506935924093E-4]:1.114083046144E-1)[&rate=5.480506935924093E-4]:4.270695971992E-1,128[&rate=5.480506935924093E-4]:1.258794163579E0)[&rate=5.480506935924093E-4]:2.401223987237E-1)[&rate=5.480506935924093E-4]:1.908556644974E-1,(45[&rate=5.480506935924093E-4]:7.609409327347E-1,(((50[&rate=5.480506935924093E-4]:3.952916212231E-1,49[&rate=5.480506935924093E-4]:3.952916212231E-1)[&rate=5.480506935924093E-4]:1.160200330872E-1,(51[&rate=5.480506935924093E-4]:2.543725772138E-1,(47[&rate=5.480506935924093E-4]:7.473511523649E-3,44[&rate=5.480506935924093E-4]:2.009030649397E-3)[&rate=5.480506935924093E-4]:2.742214700617E-1)[&rate=5.480506935924093E-4]:2.624035579708E-1)[&rate=5.480506935924093E-4]:1.270278529863E-1,((46[&rate=5.480506935924093E-4]:5.612043172527E-1,(41[&rate=5.480506935924093E-4]:4.812346012655E-1,(48[&rate=5.480506935924093E-4]:3.688583267581E-1,42[&rate=5.480506935924093E-4]:3.306069606379E-1)[&rate=5.480506935924093E-4]:1.560921215018E-1)[&rate=5.480506935924093E-4]:2.532490724428E-2)[&rate=5.480506935924093E-4]:2.728288023536E-2,43[&rate=5.480506935924093E-4]:5.884871974881E-1)[&rate=5.480506935924093E-4]:8.263919505424E-2)[&rate=5.480506935924093E-4]:9.801126150379E-2)[&rate=5.480506935924093E-4]:1.554350817745E-1)[&rate=5.480506935924093E-4]:1.205143333766E-1)[&rate=5.480506935924093E-4]:2.430404489775E-1,(38[&rate=5.480506935924093E-4]:8.732408851315E-1,(((((((6[&rate=5.480506935924093E-4]:6.297443816473E-1,(10[&rate=5.480506935924093E-4]:4.888866626307E-1,15[&rate=5.480506935924093E-4]:5.272428270142E-1)[&rate=5.480506935924093E-4]:1.572960751809E-1)[&rate=5.480506935924093E-4]:4.822196949688E-2,(3[&rate=5.480506935924093E-4]:4.050698435026E-1,18[&rate=5.480506935924093E-4]:5.201383366532E-1)[&rate=5.480506935924093E-4]:2.208417131211E-1)[&rate=5.480506935924093E-4]:6.016422511868E-1,((89[&rate=5.480506935924093E-4]:1.400555351364E-1,88[&rate=5.480506935924093E-4]:1.263569049994E-1)[&rate=5.480506935924093E-4]:1.849765587E-1,(((((85[&rate=5.480506935924093E-4]:4.909901880454E-2,(86[&rate=5.480506935924093E-4]:4.152949987047E-2,84[&rate=5.480506935924093E-4]:4.152949987047E-2)[&rate=5.480506935924093E-4]:7.569518934069E-3)[&rate=5.480506935924093E-4]:1.251042889538E-2,93[&rate=5.480506935924093E-4]:7.530807783694E-2)[&rate=5.480506935924093E-4]:4.411488743476E-2,83[&rate=5.480506935924093E-4]:1.057243351347E-1)[&rate=5.480506935924093E-4]:5.873526049139E-2,(92[&rate=5.480506935924093E-4]:3.449454509309E-2,(91[&rate=5.480506935924093E-4]:2.661241621113E-2,90[&rate=5.480506935924093E-4]:2.661241621113E-2)[&rate=5.480506935924093E-4]:7.882128881963E-3)[&rate=5.480506935924093E-4]:1.4366368067E-1)[&rate=5.480506935924093E-4]:5.182099936015E-2,87[&rate=5.480506935924093E-4]:2.162805949862E-1)[&rate=5.480506935924093E-4]:9.505286871322E-2)[&rate=5.480506935924093E-4]:1.455946371508E0)[&rate=5.480506935924093E-4]:3.198960383038E-1,((142[&rate=5.480506935924093E-4]:6.514136447789E-1,((144[&rate=5.480506935924093E-4]:1.109205202182E-1,141[&rate=5.480506935924093E-4]:1.136602462456E-1)[&rate=5.480506935924093E-4]:5.203068204492E-2,145[&rate=5.480506935924093E-4]:1.684306543181E-1)[&rate=5.480506935924093E-4]:4.829829904608E-1)[&rate=5.480506935924093E-4]:1.075568667702E0,((((105[&rate=5.480506935924093E-4]:3.876994093437E-1,110[&rate=5.480506935924093E-4]:4.096172175628E-1)[&rate=5.480506935924093E-4]:3.528710642005E-1,(((117[&rate=5.480506935924093E-4]:3.752173537068E-1,9[&rate=5.480506935924093E-4]:3.642584495971E-1)[&rate=5.480506935924093E-4]:2.93836070973E-1,((14[&rate=5.480506935924093E-4]:5.668382474585E-1,(4[&rate=5.480506935924093E-4]:1.327315565434E-1,30[&rate=5.480506935924093E-4]:3.053342962694E-1)[&rate=5.480506935924093E-4]:3.765724443399E-1)[&rate=5.480506935924093E-4]:6.914622338848E-2,113[&rate=5.480506935924093E-4]:6.35984470847E-1)[&rate=5.480506935924093E-4]:3.032922780523E-2)[&rate=5.480506935924093E-4]:5.388555317128E-2,112[&rate=5.480506935924093E-4]:7.201992518235E-1)[&rate=5.480506935924093E-4]:4.776848199448E-2)[&rate=5.480506935924093E-4]:3.894656115007E-1,(((148[&rate=5.480506935924093E-4]:4.073358733516E-1,143[&rate=5.480506935924093E-4]:4.045961473243E-1)[&rate=5.480506935924093E-4]:2.83946074807E-1,(116[&rate=5.480506935924093E-4]:6.288557729382E-1,(139[&rate=5.480506935924093E-4]:7.141643137022E-1,((111[&rate=5.480506935924093E-4]:1.990859406461E-1,104[&rate=5.480506935924093E-4]:1.826475844817E-1)[&rate=5.480506935924093E-4]:2.054085068021E-1,106[&rate=5.480506935924093E-4]:3.880560912838E-1)[&rate=5.480506935924093E-4]:1.343274005007E-1)[&rate=5.480506935924093E-4]:1.667462537565E-1)[&rate=5.480506935924093E-4]:2.407001083675E-2)[&rate=5.480506935924093E-4]:2.622700180101E-1,(((109[&rate=5.480506935924093E-4]:4.717198536528E-1,114[&rate=5.480506935924093E-4]:3.922677988583E-1)[&rate=5.480506935924093E-4]:1.641150747936E-1,(108[&rate=5.480506935924093E-4]:3.821570026255E-1,107[&rate=5.480506935924093E-4]:3.848967286529E-1)[&rate=5.480506935924093E-4]:2.317601176018E-1)[&rate=5.480506935924093E-4]:1.866146674141E-1,((13[&rate=5.480506935924093E-4]:3.451175756355E-1,19[&rate=5.480506935924093E-4]:3.834737400192E-1)[&rate=5.480506935924093E-4]:1.583725602821E-1,115[&rate=5.480506935924093E-4]:4.212983550957E-1)[&rate=5.480506935924093E-4]:3.216991859702E-1)[&rate=5.480506935924093E-4]:1.721982607191E-1)[&rate=5.480506935924093E-4]:1.600457627118E-1)[&rate=5.480506935924093E-4]:3.609304257349E-1,((102[&rate=5.480506935924093E-4]:9.105458869315E-2,((23[&rate=5.480506935924093E-4]:7.009701440373E-1,(25[&rate=5.480506935924093E-4]:3.976598993765E-1,20[&rate=5.480506935924093E-4]:3.784818171848E-1)[&rate=5.480506935924093E-4]:3.142691487704E-1)[&rate=5.480506935924093E-4]:1.174546246898E-1,(11[&rate=5.480506935924093E-4]:4.540181712449E-1,140[&rate=5.480506935924093E-4]:4.348400890532E-1)[&rate=5.480506935924093E-4]:2.79475090633E-1)[&rate=5.480506935924093E-4]:4.233147514728E-1)[&rate=5.480506935924093E-4]:2.822684383675E-1,((24[&rate=5.480506935924093E-4]:9.473933438256E-1,17[&rate=5.480506935924093E-4]:8.980782753325E-1)[&rate=5.480506935924093E-4]:1.326164973347E-1,((21[&rate=5.480506935924093E-4]:7.695845657302E-1,28[&rate=5.480506935924093E-4]:7.942420999766E-1)[&rate=5.480506935924093E-4]:1.617989069149E-1,1[&rate=5.480506935924093E-4]:1.697396370286E-1)[&rate=5.480506935924093E-4]:1.294482863236E-1)[&rate=5.480506935924093E-4]:4.549570215167E-1)[&rate=5.480506935924093E-4]:7.10681412533E-2)[&rate=5.480506935924093E-4]:3.601580170154E-2)[&rate=5.480506935924093E-4]:6.978260212612E-2)[&rate=5.480506935924093E-4]:3.865201735297E-1,101[&rate=5.480506935924093E-4]:9.312302936164E-1)[&rate=5.480506935924093E-4]:5.618063558185E-1,146[&rate=5.480506935924093E-4]:6.400910696761E-1)[&rate=5.480506935924093E-4]:1.040681521927E-1,((39[&rate=5.480506935924093E-4]:5.278072235446E-1,(147[&rate=5.480506935924093E-4]:5.645927875764E-1,(((((31[&rate=5.480506935924093E-4]:6.198252748839E-1,2[&rate=5.480506935924093E-4]:3.924280146099E-1)[&rate=5.480506935924093E-4]:2.800222812117E-1,(26[&rate=5.480506935924093E-4]:8.114186490577E-1,(7[&rate=5.480506935924093E-4]:4.03312090328E-1,8[&rate=5.480506935924093E-4]:4.03312090328E-1)[&rate=5.480506935924093E-4]:3.012572436611E-1)[&rate=5.480506935924093E-4]:4.459329059953E-2)[&rate=5.480506935924093E-4]:9.263953864511E-3,(22[&rate=5.480506935924093E-4]:4.540119811597E-1,27[&rate=5.480506935924093E-4]:4.70450337324E-1)[&rate=5.480506935924093E-4]:4.003050082524E-1)[&rate=5.480506935924093E-4]:1.72039599107E0,97[&rate=5.480506935924093E-4]:3.743461865601E-1)[&rate=5.480506935924093E-4]:2.129340141056E-2,16[&rate=5.480506935924093E-4]:2.552170765454E0)[&rate=5.480506935924093E-4]:4.053789905923E-2)[&rate=5.480506935924093E-4]:2.059148514853E-2)[&rate=5.480506935924093E-4]:5.525181685603E-2,((98[&rate=5.480506935924093E-4]:6.997222845775E-1,((94[&rate=5.480506935924093E-4]:2.077925200898E-1,100[&rate=5.480506935924093E-4]:2.077925200898E-1)[&rate=5.480506935924093E-4]:2.845756557429E-1,95[&rate=5.480506935924093E-4]:5.770676293848E-1)[&rate=5.480506935924093E-4]:1.335836169414E-1)[&rate=5.480506935924093E-4]:1.010194827E-3,((40[&rate=5.480506935924093E-4]:4.58524175469E-1,99[&rate=5.480506935924093E-4]:6.087973995126E-1)[&rate=5.480506935924093E-4]:5.120222657194E-2,96[&rate=5.480506935924093E-4]:6.244805004016E-1)[&rate=5.480506935924093E-4]:6.259077681723E-2)[&rate=5.480506935924093E-4]:1.074186154245E-2)[&rate=5.480506935924093E-4]:4.088160223318E-2)[&rate=5.480506935924093E-4]:3.176062534267E-1)[&rate=5.480506935924093E-4]:2.53684447251E-1)[&rate=5.480506935924093E-4]:2.028832915262E-1)[&rate=5.480506935924093E-4]:2.037021474365E-1);
tree STATE_13320000 [&joint=-20967.01575971017,lnP=-20967.01575971017] = [&R] (((34[&rate=5.949930595094926E-4]:1.84877990345E-2,((((126[&rate=5.949930595094926E-4]:5.130190084652E-1,(120[&rate=5.949930595094926E-4]:9.038102876223E-1,((135[&rate=5.949930595094926E-4]:5.009196363313E-1,(138[&rate=5.949930595094926E-4]:2.854133251135E-1,136[&rate=5.949930595094926E-4]:1.539064757983E-1)[&rate=5.949930595094926E-4]:4.155063112178E-1)[&rate=5.949930595094926E-4]:1.322573239439E-1,119[&rate=5.949930595094926E-4]:9.811221657546E-1)[&rate=5.949930595094926E-4]:1.857853282661E-2)[&rate=5.949930595094926E-4]:2.990208325278E-1)[&rate=5.949930595094926E-4]:1.106024048491E0,66[&rate=5.949930595094926E-4]:3.718688672713E-1)[&rate=5.949930595094926E-4]:1.907879857831E-1,(67[&rate=5.949930595094926E-4]:4.110937931711E-1,(124[&rate=5.949930595094926E-4]:3.255841379768E-1,(123[&rate=5.949930595094926E-4]:1.765634154705E-1,122[&rate=5.949930595094926E-4]:1.765634154705E-1)[&rate=5.949930595094926E-4]:1.517529629434E-1)[&rate=5.949930595094926E-4]:5.840499650978E-1)[&rate=5.949930595094926E-4]:1.515630598833E-1)[&rate=5.949930595094926E-4]:1.887485914146E-1,((((((35[&rate=5.949930595094926E-4]:1.083919152036E-1,127[&rate=5.949930595094926E-4]:2.675515202875E0)[&rate=5.949930595094926E-4]:8.424967291981E-2,121[&rate=5.949930595094926E-4]:2.318668985384E0)[&rate=5.949930595094926E-4]:9.021615537765E-2,36[&rate=5.949930595094926E-4]:3.294330859668E-1)[&rate=5.949930595094926E-4]:1.387917567688E-1,((((131[&rate=5.949930595094926E-4]:4.184572875617E-1,((132[&rate=5.949930595094926E-4]:2.301040009264E-1,129[&rate=5.949930595094926E-4]:2.27364274899E-1)[&rate=5.949930595094926E-4]:2.379790493886E-2,130[&rate=5.949930595094926E-4]:2.511621798379E-1)[&rate=5.949930595094926E-4]:1.645553816965E-1)[&rate=5.949930595094926E-4]:6.89869840462E-1,(118[&rate=5.949930595094926E-4]:9.358664711207E-1,69[&rate=5.949930595094926E-4]:9.468253752304E-1)[&rate=5.949930595094926E-4]:3.067072322455E-1)[&rate=5.949930595094926E-4]:3.74814374741E-1,(128[&rate=5.949930595094926E-4]:1.385254288446E0,(((64[&rate=5.949930595094926E-4]:2.267588489552E-1,(60[&rate=5.949930595094926E-4]:4.051931939344E-2,62[&rate=5.949930595094926E-4]:2.323001413112E-1)[&rate=5.949930595094926E-4]:3.555459805501E-2)[&rate=5.949930595094926E-4]:1.181435306541E-1,65[&rate=5.949930595094926E-4]:1.942174481026E-1)[&rate=5.949930595094926E-4]:2.134005071253E-1,(63[&rate=5.949930595094926E-4]:2.70364085657E-1,61[&rate=5.949930595094926E-4]:3.11459976068E-1)[&rate=5.949930595094926E-4]:2.879388010777E-1)[&rate=5.949930595094926E-4]:9.255815386972E-1)[&rate=5.949930595094926E-4]:9.240776226431E-2)[&rate=5.949930595094926E-4]:3.210468717339E-1,((((47[&rate=5.949930595094926E-4]:2.800932784353E-1,44[&rate=5.949930595094926E-4]:2.74628797561E-1)[&rate=5.949930595094926E-4]:1.29490954368E-1,51[&rate=5.949930595094926E-4]:3.822618284318E-1)[&rate=5.949930595094926E-4]:2.653182471531E-1,((((42[&rate=5.949930595094926E-4]:1.62743131002E-1,41[&rate=5.949930595094926E-4]:1.572786501277E-1)[&rate=5.949930595094926E-4]:1.025388967258E-1,48[&rate=5.949930595094926E-4]:3.03533393848E-1)[&rate=5.949930595094926E-4]:1.32928739199E-1,(46[&rate=5.949930595094926E-4]:3.497742107628E-1,43[&rate=5.949930595094926E-4]:3.497742107628E-1)[&rate=5.949930595094926E-4]:9.761688403272E-2)[&rate=5.949930595094926E-4]:1.635299637934E-1,(50[&rate=5.949930595094926E-4]:4.076475732862E-1,49[&rate=5.949930595094926E-4]:4.076475732862E-1)[&rate=5.949930595094926E-4]:1.704866000569E-1)[&rate=5.949930595094926E-4]:6.398142136749E-2)[&rate=5.949930595094926E-4]:2.277713304863E-1,45[&rate=5.949930595094926E-4]:8.944770891313E-1)[&rate=5.949930595094926E-4]:1.308356210212E-1)[&rate=5.949930595094926E-4]:1.517077011137E-1)[&rate=5.949930595094926E-4]:9.703622920554E-2,((((98[&rate=5.949930595094926E-4]:5.184017150249E-1,((100[&rate=5.949930595094926E-4]:2.595109557354E-1,94[&rate=5.949930595094926E-4]:2.595109557354E-1)[&rate=5.949930595094926E-4]:1.469120871799E-1,95[&rate=5.949930595094926E-4]:4.911224964674E-1)[&rate=5.949930595094926E-4]:3.820818030626E-2)[&rate=5.949930595094926E-4]:3.881278362134E-2,((96[&rate=5.949930595094926E-4]:4.642106125856E-1,99[&rate=5.949930595094926E-4]:4.997297382685E-1)[&rate=5.949930595094926E-4]:2.516690688463E-2,40[&rate=5.949930595094926E-4]:3.746234211096E-1)[&rate=5.949930595094926E-4]:5.417577699036E-2)[&rate=5.949930595094926E-4]:1.087088802397E-1,(((97[&rate=5.949930595094926E-4]:3.160164363705E-1,146[&rate=5.949930595094926E-4]:5.072732669716E-1)[&rate=5.949930595094926E-4]:7.399946847802E-2,39[&rate=5.949930595094926E-4]:4.610541562147E-1)[&rate=5.949930595094926E-4]:4.728398341957E-2,(((16[&rate=5.949930595094926E-4]:2.431528860825E0,147[&rate=5.949930595094926E-4]:4.034129838885E-1)[&rate=5.949930595094926E-4]:3.053391705931E-2,(((22[&rate=5.949930595094926E-4]:4.218538802434E-1,27[&rate=5.949930595094926E-4]:4.382922364077E-1)[&rate=5.949930595094926E-4]:2.499421229984E-1,((26[&rate=5.949930595094926E-4]:4.550319091785E-1,(7[&rate=5.949930595094926E-4]:1.03452437493E-1,8[&rate=5.949930595094926E-4]:1.03452437493E-1)[&rate=5.949930595094926E-4]:2.447301566169E-1)[&rate=5.949930595094926E-4]:2.002519013013E-1,31[&rate=5.949930595094926E-4]:6.991194269181E-1)[&rate=5.949930595094926E-4]:2.747109687169E-2)[&rate=5.949930595094926E-4]:3.757229673191E-1,2[&rate=5.949930595094926E-4]:8.749162308348E-1)[&rate=5.949930595094926E-4]:1.458379423762E0)[&rate=5.949930595094926E-4]:1.273861626982E-2,((((102[&rate=5.949930595094926E-4]:2.485818780592E-1,(((11[&rate=5.949930595094926E-4]:5.501016419752E-1,140[&rate=5.949930595094926E-4]:5.309235597835E-1)[&rate=5.949930595094926E-4]:3.933924820568E-2,((25[&rate=5.949930595094926E-4]:2.54208690019E-1,20[&rate=5.949930595094926E-4]:2.350306078273E-1)[&rate=5.949930595094926E-4]:1.247231555013E-1,23[&rate=5.949930595094926E-4]:3.679729414107E-1)[&rate=5.949930595094926E-4]:3.063994556194E-1)[&rate=5.949930595094926E-4]:7.18217987262E-1,(1[&rate=5.949930595094926E-4]:1.296279263942E-1,(24[&rate=5.949930595094926E-4]:9.085154509145E-1,(17[&rate=5.949930595094926E-4]:7.19122178474E-1,(21[&rate=5.949930595094926E-4]:6.838223829443E-1,28[&rate=5.949930595094926E-4]:7.084799171907E-1)[&rate=5.949930595094926E-4]:6.543678183106E-2)[&rate=5.949930595094926E-4]:1.400782039474E-1)[&rate=5.949930595094926E-4]:1.93439328797E-3)[&rate=5.949930595094926E-4]:4.930994441994E-1)[&rate=5.949930595094926E-4]:6.676425273692E-3)[&rate=5.949930595094926E-4]:7.747695197358E-2,(((((((4[&rate=5.949930595094926E-4]:1.00877072594E-1,30[&rate=5.949930595094926E-4]:2.7347981232E-1)[&rate=5.949930595094926E-4]:3.95638844277E-1,112[&rate=5.949930595094926E-4]:5.540501634462E-1)[&rate=5.949930595094926E-4]:4.295251516935E-2,14[&rate=5.949930595094926E-4]:5.970026786155E-1)[&rate=5.949930595094926E-4]:4.834032715754E-2,(117[&rate=5.949930595094926E-4]:5.629831113719E-1,(113[&rate=5.949930595094926E-4]:4.868468337505E-1,9[&rate=5.949930595094926E-4]:4.786276556684E-1)[&rate=5.949930595094926E-4]:7.339655159383E-2)[&rate=5.949930595094926E-4]:8.509962042876E-2)[&rate=5.949930595094926E-4]:2.22551263386E-1,(110[&rate=5.949930595094926E-4]:5.153520082289E-1,105[&rate=5.949930595094926E-4]:4.934342000098E-1)[&rate=5.949930595094926E-4]:3.470628088755E-1)[&rate=5.949930595094926E-4]:1.517004532809E-1,((((107[&rate=5.949930595094926E-4]:5.298603894062E-1,108[&rate=5.949930595094926E-4]:5.271206633788E-1)[&rate=5.949930595094926E-4]:1.24451894672E-3,(109[&rate=5.949930595094926E-4]:4.637311648031E-1,114[&rate=5.949930595094926E-4]:3.842791100086E-1)[&rate=5.949930595094926E-4]:8.65518257415E-2)[&rate=5.949930595094926E-4]:2.672888581191E-1,(115[&rate=5.949930595094926E-4]:6.22201888291E-1,(13[&rate=5.949930595094926E-4]:5.680740504202E-1,19[&rate=5.949930595094926E-4]:6.064302148039E-1)[&rate=5.949930595094926E-4]:1.363196186927E-1)[&rate=5.949930595094926E-4]:1.159179055782E-1)[&rate=5.949930595094926E-4]:2.703218938811E-2,(116[&rate=5.949930595094926E-4]:6.127253727422E-1,((106[&rate=5.949930595094926E-4]:2.444579045706E-1,((139[&rate=5.949930595094926E-4]:2.322188904144E-1,111[&rate=5.949930595094926E-4]:5.687642466103E-2)[&rate=5.949930595094926E-4]:1.767402330132E-1,104[&rate=5.949930595094926E-4]:2.171783015099E-1)[&rate=5.949930595094926E-4]:2.727960306076E-2)[&rate=5.949930595094926E-4]:3.515246458299E-1,(148[&rate=5.949930595094926E-4]:2.358382270761E-1,143[&rate=5.949930595094926E-4]:2.330985010487E-1)[&rate=5.949930595094926E-4]:3.382265151054E-1)[&rate=5.949930595094926E-4]:7.701679494449E-2)[&rate=5.949930595094926E-4]:1.524266105151E-1)[&rate=5.949930595094926E-4]:1.722509583608E-1)[&rate=5.949930595094926E-4]:3.762736468442E-1,(142[&rate=5.949930595094926E-4]:6.359560526541E-1,(145[&rate=5.949930595094926E-4]:3.588959206142E-1,(141[&rate=5.949930595094926E-4]:2.228457383002E-1,144[&rate=5.949930595094926E-4]:2.201060122729E-1)[&rate=5.949930595094926E-4]:1.333104562864E-1)[&rate=5.949930595094926E-4]:2.770601320399E-1)[&rate=5.949930595094926E-4]:9.325150563563E-1)[&rate=5.949930595094926E-4]:4.163063488102E-3)[&rate=5.949930595094926E-4]:2.007941824238E-1,((18[&rate=5.949930595094926E-4]:6.386131623121E-1,(6[&rate=5.949930595094926E-4]:5.323589707288E-1,(10[&rate=5.949930595094926E-4]:4.577177520621E-1,15[&rate=5.949930595094926E-4]:4.960739164455E-1)[&rate=5.949930595094926E-4]:9.107957483105E-2)[&rate=5.949930595094926E-4]:4.324049295321E-2)[&rate=5.949930595094926E-4]:1.777803335626E-1,(((89[&rate=5.949930595094926E-4]:6.592627970831E-2,88[&rate=5.949930595094926E-4]:5.22276495713E-2)[&rate=5.949930595094926E-4]:5.370907309503E-1,(((92[&rate=5.949930595094926E-4]:3.160820348424E-2,(91[&rate=5.949930595094926E-4]:3.455783425547E-3,90[&rate=5.949930595094926E-4]:3.455783425547E-3)[&rate=5.949930595094926E-4]:2.815242005869E-2)[&rate=5.949930595094926E-4]:9.756596797986E-2,87[&rate=5.949930595094926E-4]:1.154755413271E-1)[&rate=5.949930595094926E-4]:2.607432283838E-2,(((93[&rate=5.949930595094926E-4]:3.269822871145E-2,85[&rate=5.949930595094926E-4]:1.899959857444E-2)[&rate=5.949930595094926E-4]:6.079118734293E-3,84[&rate=5.949930595094926E-4]:2.507871730873E-2)[&rate=5.949930595094926E-4]:3.805344369559E-2,(86[&rate=5.949930595094926E-4]:4.555878243732E-2,83[&rate=5.949930595094926E-4]:4.555878243732E-2)[&rate=5.949930595094926E-4]:1.7573378567E-2)[&rate=5.949930595094926E-4]:7.841770316115E-2)[&rate=5.949930595094926E-4]:4.477685163561E-1)[&rate=5.949930595094926E-4]:4.608372637803E-1,3[&rate=5.949930595094926E-4]:5.104296169048E-1)[&rate=5.949930595094926E-4]:1.908953858193E-1)[&rate=5.949930595094926E-4]:8.227882837051E-1)[&rate=5.949930595094926E-4]:1.062994072798E-1,101[&rate=5.949930595094926E-4]:6.276729676815E-1)[&rate=5.949930595094926E-4]:7.347996593496E-1)[&rate=5.949930595094926E-4]:1.19029671597E-1)[&rate=5.949930595094926E-4]:2.916993870537E-2)[&rate=5.949930595094926E-4]:3.357955720459E-1,38[&rate=5.949930595094926E-4]:8.049976394565E-1)[&rate=5.949930595094926E-4]:3.160535365343E-1)[&rate=5.949930595094926E-4]:1.231505366171E-1,((((((52[&rate=5.949930595094926E-4]:4.108512763187E-1,(((12[&rate=5.949930595094926E-4]:1.382575431208E-1,5[&rate=5.949930595094926E-4]:9.990137873736E-2)[&rate=5.949930595094926E-4]:1.804054625494E-1,29[&rate=5.949930595094926E-4]:4.255123207388E-1)[&rate=5.949930595094926E-4]:2.198964698494E-1,103[&rate=5.949930595094926E-4]:4.125320782594E-1)[&rate=5.949930595094926E-4]:1.66261293262E0)[&rate=5.949930595094926E-4]:2.004923230518E-1,53[&rate=5.949930595094926E-4]:6.031468780591E-1)[&rate=5.949930595094926E-4]:2.88613935579E-2,((((77[&rate=5.949930595094926E-4]:5.018714832003E-1,73[&rate=5.949930595094926E-4]:5.07350935255E-1)[&rate=5.949930595094926E-4]:3.28650342458E-3,(((72[&rate=5.949930595094926E-4]:1.259159742853E-1,82[&rate=5.949930595094926E-4]:1.560529605867E-1)[&rate=5.949930595094926E-4]:1.434989353687E-1,78[&rate=5.949930595094926E-4]:2.913327178733E-1)[&rate=5.949930595094926E-4]:7.111899256833E-2,(79[&rate=5.949930595094926E-4]:1.379379461702E-1,71[&rate=5.949930595094926E-4]:1.105406858962E-1)[&rate=5.949930595094926E-4]:2.245137642714E-1)[&rate=5.949930595094926E-4]:1.070898378271E-1)[&rate=5.949930595094926E-4]:8.989333738847E-2,(80[&rate=5.949930595094926E-4]:3.149096398323E-1,81[&rate=5.949930595094926E-4]:3.149096398323E-1)[&rate=5.949930595094926E-4]:2.363060677426E-1)[&rate=5.949930595094926E-4]:1.127571469985E-1,(75[&rate=5.949930595094926E-4]:5.902024435771E-1,(74[&rate=5.949930595094926E-4]:5.611800990586E-1,(76[&rate=5.949930595094926E-4]:3.462529318678E-1,70[&rate=5.949930595094926E-4]:3.078967674844E-1)[&rate=5.949930595094926E-4]:2.149271671908E-1)[&rate=5.949930595094926E-4]:2.902234451854E-2)[&rate=5.949930595094926E-4]:1.230854794894E-1)[&rate=5.949930595094926E-4]:6.651834071625E-1)[&rate=5.949930595094926E-4]:4.071061604233E-3,((137[&rate=5.949930595094926E-4]:1.851218886351E-1,134[&rate=5.949930595094926E-4]:1.138890119229E-1)[&rate=5.949930595094926E-4]:3.628891934844E-1,133[&rate=5.949930595094926E-4]:5.069151917084E-1)[&rate=5.949930595094926E-4]:9.11243638481E-1)[&rate=5.949930595094926E-4]:6.865576148233E-1,125[&rate=5.949930595094926E-4]:1.112254434383E0)[&rate=5.949930595094926E-4]:2.10807175605E-1,(68[&rate=5.949930595094926E-4]:5.021982241666E-1,(59[&rate=5.949930595094926E-4]:3.395946858249E-1,((((37[&rate=5.949930595094926E-4]:2.646895810375E-1,54[&rate=5.949930595094926E-4]:1.881868487971E-1)[&rate=5.949930595094926E-4]:5.914502822489E-2,57[&rate=5.949930595094926E-4]:2.883154835793E-1)[&rate=5.949930595094926E-4]:1.703047449387E-2,(55[&rate=5.949930595094926E-4]:2.246121121677E-1,56[&rate=5.949930595094926E-4]:2.246121121677E-1)[&rate=5.949930595094926E-4]:6.980488415672E-2)[&rate=5.949930595094926E-4]:2.354360690149E-3,58[&rate=5.949930595094926E-4]:3.240937613863E-1)[&rate=5.949930595094926E-4]:3.462660749868E-2)[&rate=5.949930595094926E-4]:2.117838662106E-1)[&rate=5.949930595094926E-4]:6.541967191549E-1)[&rate=5.949930595094926E-4]:3.316196054324E-2)[&rate=5.949930595094926E-4]:1.095691783765E-1)[&rate=5.949930595094926E-4]:1.300960531956E-1)[&rate=5.949930595094926E-4]:4.7038474329E-3,32[&rate=5.949930595094926E-4]:1.273838248315E-3)[&rate=5.949930595094926E-4]:4.166503055684E-2,33[&rate=5.949930595094926E-4]:4.841832085987E-2);
tree STATE_13410000 [&joint=-20968.30980820283,lnP=-20968.30980820283] = [&R] (((33[&rate=5.974233399080355E-4]:1.204420571097E-1,32[&rate=5.974233399080355E-4]:1.14962605055E-1)[&rate=5.974233399080355E-4]:7.812038926674E-3,((((((((118[&rate=5.974233399080355E-4]:6.067104399153E-1,69[&rate=5.974233399080355E-4]:6.176693440249E-1)[&rate=5.974233399080355E-4]:1.092063350938E-1,((130[&rate=5.974233399080355E-4]:1.368565594987E-1,(129[&rate=5.974233399080355E-4]:8.534335417333E-2,132[&rate=5.974233399080355E-4]:8.808308020068E-2)[&rate=5.974233399080355E-4]:5.151320532536E-2)[&rate=5.974233399080355E-4]:1.212387360624E-1,131[&rate=5.974233399080355E-4]:2.608350215885E-1)[&rate=5.974233399080355E-4]:3.20835178078E-1)[&rate=5.974233399080355E-4]:9.178221217665E-1,(((44[&rate=5.974233399080355E-4]:5.614441126875E-1,45[&rate=5.974233399080355E-4]:5.587118722504E-1)[&rate=5.974233399080355E-4]:1.297305091428E-2,((50[&rate=5.974233399080355E-4]:4.160735602297E-1,49[&rate=5.974233399080355E-4]:4.160735602297E-1)[&rate=5.974233399080355E-4]:1.057533625105E-1,((47[&rate=5.974233399080355E-4]:4.901047798861E-1,51[&rate=5.974233399080355E-4]:4.627823755146E-1)[&rate=5.974233399080355E-4]:4.879145248014E-2,((46[&rate=5.974233399080355E-4]:4.306772659275E-1,43[&rate=5.974233399080355E-4]:4.306772659275E-1)[&rate=5.974233399080355E-4]:9.359045225302E-2,(42[&rate=5.974233399080355E-4]:4.363912789706E-1,(48[&rate=5.974233399080355E-4]:2.04696932359E-1,41[&rate=5.974233399080355E-4]:1.609810853645E-1)[&rate=5.974233399080355E-4]:2.699457127318E-1)[&rate=5.974233399080355E-4]:3.869611134115E-2)[&rate=5.974233399080355E-4]:1.462851418572E-2)[&rate=5.974233399080355E-4]:1.571757561969E-2)[&rate=5.974233399080355E-4]:2.526783649016E-2)[&rate=5.974233399080355E-4]:7.163358227656E-2,(128[&rate=5.974233399080355E-4]:1.34662960871E0,((((60[&rate=5.974233399080355E-4]:3.997626185619E-2,64[&rate=5.974233399080355E-4]:1.906611933629E-1)[&rate=5.974233399080355E-4]:1.614279393921E-2,65[&rate=5.974233399080355E-4]:5.61190557954E-2)[&rate=5.974233399080355E-4]:1.780197553279E-2,62[&rate=5.974233399080355E-4]:2.657018532459E-1)[&rate=5.974233399080355E-4]:4.601788517378E-1,(63[&rate=5.974233399080355E-4]:1.557342119164E-1,61[&rate=5.974233399080355E-4]:1.968301023274E-1)[&rate=5.974233399080355E-4]:5.290506026563E-1)[&rate=5.974233399080355E-4]:7.604749311236E-1)[&rate=5.974233399080355E-4]:7.008510902251E-2)[&rate=5.974233399080355E-4]:7.729815164564E-2)[&rate=5.974233399080355E-4]:5.613163388047E-2,35[&rate=5.974233399080355E-4]:2.137737997099E-2)[&rate=5.974233399080355E-4]:1.218358702265E-2,(127[&rate=5.974233399080355E-4]:2.266890718175E0,121[&rate=5.974233399080355E-4]:1.825794827764E0)[&rate=5.974233399080355E-4]:3.337935364898E-1)[&rate=5.974233399080355E-4]:7.947118959198E-2,36[&rate=5.974233399080355E-4]:1.596074990514E-1)[&rate=5.974233399080355E-4]:2.826154197624E-1,((((((((((92[&rate=5.974233399080355E-4]:9.899982113057E-2,(91[&rate=5.974233399080355E-4]:1.373580868133E-2,90[&rate=5.974233399080355E-4]:1.373580868133E-2)[&rate=5.974233399080355E-4]:8.526401244925E-2)[&rate=5.974233399080355E-4]:6.567494619072E-2,87[&rate=5.974233399080355E-4]:1.509761371843E-1)[&rate=5.974233399080355E-4]:6.404394273333E-2,(86[&rate=5.974233399080355E-4]:8.508083869438E-2,((83[&rate=5.974233399080355E-4]:4.766022068069E-2,93[&rate=5.974233399080355E-4]:6.135885081771E-2)[&rate=5.974233399080355E-4]:2.955934243876E-2,(84[&rate=5.974233399080355E-4]:2.067864466313E-2,85[&rate=5.974233399080355E-4]:2.067864466313E-2)[&rate=5.974233399080355E-4]:5.654091845632E-2)[&rate=5.974233399080355E-4]:7.861275574936E-3)[&rate=5.974233399080355E-4]:1.299392412232E-1)[&rate=5.974233399080355E-4]:2.266727611929E-1,(89[&rate=5.974233399080355E-4]:1.677047478762E-1,88[&rate=5.974233399080355E-4]:1.540061177392E-1)[&rate=5.974233399080355E-4]:2.876867233713E-1)[&rate=5.974233399080355E-4]:9.038446388581E-1,((((10[&rate=5.974233399080355E-4]:3.802459775035E-1,15[&rate=5.974233399080355E-4]:4.18602141887E-1)[&rate=5.974233399080355E-4]:1.071433191773E-1,18[&rate=5.974233399080355E-4]:5.339646391466E-1)[&rate=5.974233399080355E-4]:3.748705551088E-2,6[&rate=5.974233399080355E-4]:5.084379960274E-1)[&rate=5.974233399080355E-4]:1.721258467715E-1,3[&rate=5.974233399080355E-4]:6.285090482785E-1)[&rate=5.974233399080355E-4]:1.77302404293E-1)[&rate=5.974233399080355E-4]:4.911335941837E-1,(((((((112[&rate=5.974233399080355E-4]:3.992229621732E-1,117[&rate=5.974233399080355E-4]:4.019626882008E-1)[&rate=5.974233399080355E-4]:2.853078429106E-2,(9[&rate=5.974233399080355E-4]:4.040595817387E-1,(14[&rate=5.974233399080355E-4]:3.82391436769E-1,(4[&rate=5.974233399080355E-4]:1.646161911755E-2,30[&rate=5.974233399080355E-4]:1.890643588436E-1)[&rate=5.974233399080355E-4]:3.083955710762E-1)[&rate=5.974233399080355E-4]:2.988732305175E-2)[&rate=5.974233399080355E-4]:1.54749866435E-2)[&rate=5.974233399080355E-4]:1.086030725883E-1,(105[&rate=5.974233399080355E-4]:3.579472128169E-1,110[&rate=5.974233399080355E-4]:3.79865021036E-1)[&rate=5.974233399080355E-4]:1.510123459618E-1)[&rate=5.974233399080355E-4]:9.977352726382E-2,113[&rate=5.974233399080355E-4]:6.361303463163E-1)[&rate=5.974233399080355E-4]:3.32568236729E-1,((((109[&rate=5.974233399080355E-4]:3.148183965493E-1,114[&rate=5.974233399080355E-4]:2.353663417548E-1)[&rate=5.974233399080355E-4]:1.708635429787E-1,(107[&rate=5.974233399080355E-4]:3.612095888009E-1,108[&rate=5.974233399080355E-4]:3.584698627735E-1)[&rate=5.974233399080355E-4]:1.052942685354E-1)[&rate=5.974233399080355E-4]:2.663398903591E-1,(115[&rate=5.974233399080355E-4]:6.606227712918E-1,(19[&rate=5.974233399080355E-4]:5.141560370625E-1,13[&rate=5.974233399080355E-4]:4.757998726789E-1)[&rate=5.974233399080355E-4]:2.670146794348E-1)[&rate=5.974233399080355E-4]:1.194700380086E-2)[&rate=5.974233399080355E-4]:1.356766637815E-1,((148[&rate=5.974233399080355E-4]:2.729865479552E-1,143[&rate=5.974233399080355E-4]:2.702468219278E-1)[&rate=5.974233399080355E-4]:4.505910522058E-1,(116[&rate=5.974233399080355E-4]:6.816260739076E-1,(139[&rate=5.974233399080355E-4]:5.754299054956E-1,(111[&rate=5.974233399080355E-4]:1.690220600822E-1,(106[&rate=5.974233399080355E-4]:1.207547310219E-3,104[&rate=5.974233399080355E-4]:1.207547310219E-3)[&rate=5.974233399080355E-4]:1.513761566076E-1)[&rate=5.974233399080355E-4]:2.310653796601E-1)[&rate=5.974233399080355E-4]:3.582509629325E-1)[&rate=5.974233399080355E-4]:3.595361869585E-3)[&rate=5.974233399080355E-4]:1.230250030968E-1)[&rate=5.974233399080355E-4]:7.826036334942E-2)[&rate=5.974233399080355E-4]:2.898354677863E-1,(142[&rate=5.974233399080355E-4]:5.717389330569E-1,(141[&rate=5.974233399080355E-4]:1.719131786857E-1,(145[&rate=5.974233399080355E-4]:1.320019188459E-1,144[&rate=5.974233399080355E-4]:1.265224667909E-1)[&rate=5.974233399080355E-4]:4.265098586737E-2)[&rate=5.974233399080355E-4]:3.970860283436E-1)[&rate=5.974233399080355E-4]:8.59397857501E-1)[&rate=5.974233399080355E-4]:5.374522212295E-2,(((((25[&rate=5.974233399080355E-4]:2.021764367578E-1,20[&rate=5.974233399080355E-4]:1.829983545661E-1)[&rate=5.974233399080355E-4]:5.180948239768E-1,23[&rate=5.974233399080355E-4]:7.093123566249E-1)[&rate=5.974233399080355E-4]:5.418662195009E-2,(140[&rate=5.974233399080355E-4]:4.871204886989E-1,11[&rate=5.974233399080355E-4]:5.062985708906E-1)[&rate=5.974233399080355E-4]:1.722689008352E-1)[&rate=5.974233399080355E-4]:4.145844930503E-1,102[&rate=5.974233399080355E-4]:2.739854011858E-2)[&rate=5.974233399080355E-4]:2.874085981291E-2,(24[&rate=5.974233399080355E-4]:1.08434104254E0,(1[&rate=5.974233399080355E-4]:5.673313960848E-2,(17[&rate=5.974233399080355E-4]:6.579521433854E-1,(21[&rate=5.974233399080355E-4]:6.459096562863E-1,28[&rate=5.974233399080355E-4]:6.705671905328E-1)[&rate=5.974233399080355E-4]:4.217947340047E-2)[&rate=5.974233399080355E-4]:1.302878455382E-1)[&rate=5.974233399080355E-4]:2.467859851229E-1)[&rate=5.974233399080355E-4]:1.334421930082E-1)[&rate=5.974233399080355E-4]:1.821672702836E-1)[&rate=5.974233399080355E-4]:6.137810256746E-2)[&rate=5.974233399080355E-4]:5.800746660192E-1,101[&rate=5.974233399080355E-4]:8.742799867467E-1)[&rate=5.974233399080355E-4]:5.446350403315E-1,16[&rate=5.974233399080355E-4]:2.531243794202E0)[&rate=5.974233399080355E-4]:1.025394251395E-1,((94[&rate=5.974233399080355E-4]:5.436751987412E-1,((146[&rate=5.974233399080355E-4]:5.686281107499E-1,97[&rate=5.974233399080355E-4]:3.773712801488E-1)[&rate=5.974233399080355E-4]:2.325451009437E-2,40[&rate=5.974233399080355E-4]:4.716640416094E-1)[&rate=5.974233399080355E-4]:1.736634838887E-2)[&rate=5.974233399080355E-4]:4.569624726901E-2,(147[&rate=5.974233399080355E-4]:5.145246966974E-1,(((2[&rate=5.974233399080355E-4]:5.752376004314E-1,(31[&rate=5.974233399080355E-4]:5.941635055507E-1,((22[&rate=5.974233399080355E-4]:3.642045500518E-1,27[&rate=5.974233399080355E-4]:3.806429062162E-1)[&rate=5.974233399080355E-4]:1.742175356007E-1,(26[&rate=5.974233399080355E-4]:5.152429703725E-1,(7[&rate=5.974233399080355E-4]:1.634785992323E-1,8[&rate=5.974233399080355E-4]:1.634785992323E-1)[&rate=5.974233399080355E-4]:2.449150560717E-1)[&rate=5.974233399080355E-4]:3.413801938966E-2)[&rate=5.974233399080355E-4]:9.468993501682E-4)[&rate=5.974233399080355E-4]:2.084713551548E-1)[&rate=5.974233399080355E-4]:1.830376455482E0,39[&rate=5.974233399080355E-4]:4.488882530836E-1)[&rate=5.974233399080355E-4]:6.969916419749E-3,((100[&rate=5.974233399080355E-4]:3.221099973203E-1,95[&rate=5.974233399080355E-4]:4.068094508723E-1)[&rate=5.974233399080355E-4]:1.737138474365E-1,((96[&rate=5.974233399080355E-4]:4.73109657807E-1,99[&rate=5.974233399080355E-4]:5.086287834899E-1)[&rate=5.974233399080355E-4]:8.09018643324E-2,98[&rate=5.974233399080355E-4]:5.67672724325E-1)[&rate=5.974233399080355E-4]:1.921612235135E-3)[&rate=5.974233399080355E-4]:1.467913348946E-2)[&rate=5.974233399080355E-4]:1.28947801375E-3)[&rate=5.974233399080355E-4]:7.757898975016E-2)[&rate=5.974233399080355E-4]:1.356365595674E-2)[&rate=5.974233399080355E-4]:1.413417744398E-1,38[&rate=5.974233399080355E-4]:6.213260567347E-1)[&rate=5.974233399080355E-4]:3.766869661287E-1)[&rate=5.974233399080355E-4]:1.15842961983E-1,(((66[&rate=5.974233399080355E-4]:2.508156653416E-1,(67[&rate=5.974233399080355E-4]:1.084082365053E-1,(122[&rate=5.974233399080355E-4]:2.293155934884E-1,(123[&rate=5.974233399080355E-4]:1.462037372438E-2,124[&rate=5.974233399080355E-4]:1.188813328725E-2)[&rate=5.974233399080355E-4]:2.14695219764E-1)[&rate=5.974233399080355E-4]:3.803651933576E-1)[&rate=5.974233399080355E-4]:1.424074288363E-1)[&rate=5.974233399080355E-4]:2.691076683576E-2,(126[&rate=5.974233399080355E-4]:1.160305776643E0,((((138[&rate=5.974233399080355E-4]:3.230992478836E-1,136[&rate=5.974233399080355E-4]:1.915923985684E-1)[&rate=5.974233399080355E-4]:5.509993831008E-1,135[&rate=5.974233399080355E-4]:6.740986309843E-1)[&rate=5.974233399080355E-4]:3.733732262224E-1,119[&rate=5.974233399080355E-4]:1.395417062686E0)[&rate=5.974233399080355E-4]:4.124292785393E-1,120[&rate=5.974233399080355E-4]:1.711955930267E0)[&rate=5.974233399080355E-4]:1.381619580615E-1)[&rate=5.974233399080355E-4]:3.645948452192E-1)[&rate=5.974233399080355E-4]:1.680583218662E-1,(((((((((70[&rate=5.974233399080355E-4]:3.637741799332E-1,76[&rate=5.974233399080355E-4]:4.021303443167E-1)[&rate=5.974233399080355E-4]:1.961648999358E-2,74[&rate=5.974233399080355E-4]:4.217468343103E-1)[&rate=5.974233399080355E-4]:4.746298439891E-2,75[&rate=5.974233399080355E-4]:4.692098187092E-1)[&rate=5.974233399080355E-4]:5.288090617548E-1,(((71[&rate=5.974233399080355E-4]:1.013509032246E-3,79[&rate=5.974233399080355E-4]:2.841076930627E-2)[&rate=5.974233399080355E-4]:4.926539584127E-1,((72[&rate=5.974233399080355E-4]:8.585501660231E-2,78[&rate=5.974233399080355E-4]:1.077728248216E-1)[&rate=5.974233399080355E-4]:3.420562907625E-1,82[&rate=5.974233399080355E-4]:4.580482936662E-1)[&rate=5.974233399080355E-4]:7.123561213478E-2)[&rate=5.974233399080355E-4]:1.917848412833E-1,((81[&rate=5.974233399080355E-4]:2.207857615689E-1,80[&rate=5.974233399080355E-4]:2.207857615689E-1)[&rate=5.974233399080355E-4]:2.175031541838E-1,(77[&rate=5.974233399080355E-4]:4.326097758205E-1,73[&rate=5.974233399080355E-4]:4.380892278752E-1)[&rate=5.974233399080355E-4]:4.951475637064E-2)[&rate=5.974233399080355E-4]:2.663414751672E-1)[&rate=5.974233399080355E-4]:2.440734210509E-1)[&rate=5.974233399080355E-4]:4.471011630018E-1,((137[&rate=5.974233399080355E-4]:5.762371028246E-1,133[&rate=5.974233399080355E-4]:5.351412124135E-1)[&rate=5.974233399080355E-4]:4.011206574617E-2,134[&rate=5.974233399080355E-4]:5.451162918586E-1)[&rate=5.974233399080355E-4]:9.054832036622E-1)[&rate=5.974233399080355E-4]:1.59584309296E-3,((((12[&rate=5.974233399080355E-4]:7.426676201643E-2,5[&rate=5.974233399080355E-4]:3.591059763297E-2)[&rate=5.974233399080355E-4]:2.758188332041E-1,29[&rate=5.974233399080355E-4]:4.569349102891E-1)[&rate=5.974233399080355E-4]:1.570385582092E-1,103[&rate=5.974233399080355E-4]:3.810967561695E-1)[&rate=5.974233399080355E-4]:1.749463745481E0,52[&rate=5.974233399080355E-4]:4.662667670897E-1)[&rate=5.974233399080355E-4]:2.421827821683E-1)[&rate=5.974233399080355E-4]:8.560223467468E-3,53[&rate=5.974233399080355E-4]:7.088130514141E-1)[&rate=5.974233399080355E-4]:3.520507667317E-1,125[&rate=5.974233399080355E-4]:8.504813044846E-1)[&rate=5.974233399080355E-4]:2.528884092948E-2,(68[&rate=5.974233399080355E-4]:3.902005386112E-1,(59[&rate=5.974233399080355E-4]:3.75679071117E-1,((58[&rate=5.974233399080355E-4]:2.919529539181E-1,(55[&rate=5.974233399080355E-4]:1.588143017875E-1,56[&rate=5.974233399080355E-4]:1.588143017875E-1)[&rate=5.974233399080355E-4]:1.05816247759E-1)[&rate=5.974233399080355E-4]:5.139824025068E-3,((37[&rate=5.974233399080355E-4]:7.156916782668E-2,57[&rate=5.974233399080355E-4]:3.605004214358E-2)[&rate=5.974233399080355E-4]:2.4165070853E-1,54[&rate=5.974233399080355E-4]:2.367171441162E-1)[&rate=5.974233399080355E-4]:2.998584646654E-3)[&rate=5.974233399080355E-4]:9.771197623389E-2)[&rate=5.974233399080355E-4]:6.370179536313E-2)[&rate=5.974233399080355E-4]:3.189029401361E-1)[&rate=5.974233399080355E-4]:2.844019130686E-1)[&rate=5.974233399080355E-4]:6.570578428742E-2)[&rate=5.974233399080355E-4]:4.962156124998E-1)[&rate=5.974233399080355E-4]:1.096013417862E-2,34[&rate=5.974233399080355E-4]:1.556525863794E-1);
tree STATE_13500000 [&joint=-20981.015435503785,lnP=-20981.015435503785] = [&R] (((((126[&rate=5.575318361696122E-4]:1.422912397852E0,(119[&rate=5.575318361696122E-4]:1.363081619429E0,(((138[&rate=5.575318361696122E-4]:3.501775285275E-1,136[&rate=5.575318361696122E-4]:2.186706792123E-1)[&rate=5.575318361696122E-4]:3.833170431229E-1,135[&rate=5.575318361696122E-4]:5.334945716503E-1)[&rate=5.575318361696122E-4]:3.363626368302E-1,120[&rate=5.575318361696122E-4]:1.121912003001E0)[&rate=5.575318361696122E-4]:1.452792054686E-1)[&rate=5.575318361696122E-4]:8.45533301067E-1)[&rate=5.575318361696122E-4]:2.084914426351E-1,66[&rate=5.575318361696122E-4]:3.84229650802E-1)[&rate=5.575318361696122E-4]:7.35917395716E-2,(((124[&rate=5.575318361696122E-4]:2.27780867459E-2,123[&rate=5.575318361696122E-4]:2.551032718303E-2)[&rate=5.575318361696122E-4]:3.194761688051E-1,122[&rate=5.575318361696122E-4]:3.449864959881E-1)[&rate=5.575318361696122E-4]:5.257316837734E-1,67[&rate=5.575318361696122E-4]:3.694456294208E-1)[&rate=5.575318361696122E-4]:8.837576095278E-2)[&rate=5.575318361696122E-4]:3.601326324939E-1,(((((36[&rate=5.575318361696122E-4]:4.050658600977E-1,(35[&rate=5.575318361696122E-4]:3.850321260655E-2,127[&rate=5.575318361696122E-4]:2.605626500278E0)[&rate=5.575318361696122E-4]:3.199873050253E-1)[&rate=5.575318361696122E-4]:2.694413718942E-2,((((69[&rate=5.575318361696122E-4]:1.304036987521E0,((129[&rate=5.575318361696122E-4]:3.486326474165E-1,(132[&rate=5.575318361696122E-4]:2.915558970215E-1,(131[&rate=5.575318361696122E-4]:1.639028927974E-1,130[&rate=5.575318361696122E-4]:1.6116316677E-1)[&rate=5.575318361696122E-4]:1.276530042241E-1)[&rate=5.575318361696122E-4]:5.981647642236E-2)[&rate=5.575318361696122E-4]:6.791351599202E-1,118[&rate=5.575318361696122E-4]:1.164754108707E0)[&rate=5.575318361696122E-4]:1.283239747046E-1)[&rate=5.575318361696122E-4]:3.151832458656E-1,128[&rate=5.575318361696122E-4]:1.46853530188E0)[&rate=5.575318361696122E-4]:2.583787085785E-3,((((62[&rate=5.575318361696122E-4]:3.575426160022E-1,64[&rate=5.575318361696122E-4]:3.164467255912E-1)[&rate=5.575318361696122E-4]:3.027074527645E-2,65[&rate=5.575318361696122E-4]:1.960325393609E-1)[&rate=5.575318361696122E-4]:1.881775126817E-2,60[&rate=5.575318361696122E-4]:2.148502906291E-1)[&rate=5.575318361696122E-4]:4.003940982672E-1,(63[&rate=5.575318361696122E-4]:2.22563990229E-1,61[&rate=5.575318361696122E-4]:2.636598806401E-1)[&rate=5.575318361696122E-4]:5.43365330174E-1)[&rate=5.575318361696122E-4]:8.038199055486E-1)[&rate=5.575318361696122E-4]:1.951330383794E-1,((44[&rate=5.575318361696122E-4]:5.713833915336E-1,(45[&rate=5.575318361696122E-4]:5.371434897664E-1,47[&rate=5.575318361696122E-4]:5.453402110777E-1)[&rate=5.575318361696122E-4]:3.150766133013E-2)[&rate=5.575318361696122E-4]:1.415963300978E-1,((51[&rate=5.575318361696122E-4]:6.685572991824E-1,(((48[&rate=5.575318361696122E-4]:2.705546151274E-1,42[&rate=5.575318361696122E-4]:2.323032490071E-1)[&rate=5.575318361696122E-4]:1.512685020503E-1,41[&rate=5.575318361696122E-4]:3.781072701832E-1)[&rate=5.575318361696122E-4]:1.559899083528E-1,(43[&rate=5.575318361696122E-4]:5.855569004676E-1,46[&rate=5.575318361696122E-4]:5.855569004676E-1)[&rate=5.575318361696122E-4]:3.185086811332E-3)[&rate=5.575318361696122E-4]:1.07137716275E-1)[&rate=5.575318361696122E-4]:4.749109928406E-3,(50[&rate=5.575318361696122E-4]:4.910233649549E-1,49[&rate=5.575318361696122E-4]:4.910233649549E-1)[&rate=5.575318361696122E-4]:1.768185632816E-1)[&rate=5.575318361696122E-4]:1.781538902341E-2)[&rate=5.575318361696122E-4]:1.826084338591E-1)[&rate=5.575318361696122E-4]:2.479496507643E-1)[&rate=5.575318361696122E-4]:3.466340681945E-2,121[&rate=5.575318361696122E-4]:2.546125458901E0)[&rate=5.575318361696122E-4]:1.134686219107E-1,(((39[&rate=5.575318361696122E-4]:6.718492609809E-1,((16[&rate=5.575318361696122E-4]:2.613466801639E0,((((3[&rate=5.575318361696122E-4]:7.907694701534E-1,(((83[&rate=5.575318361696122E-4]:1.430280442068E-1,(89[&rate=5.575318361696122E-4]:1.554004689269E-2,88[&rate=5.575318361696122E-4]:1.841416755677E-3)[&rate=5.575318361696122E-4]:1.411866274512E-1)[&rate=5.575318361696122E-4]:1.523910090522E-1,((92[&rate=5.575318361696122E-4]:2.420069865875E-2,(91[&rate=5.575318361696122E-4]:1.248371758863E-2,90[&rate=5.575318361696122E-4]:1.248371758863E-2)[&rate=5.575318361696122E-4]:1.171698107012E-2)[&rate=5.575318361696122E-4]:2.583830961828E-1,(((86[&rate=5.575318361696122E-4]:1.681775173584E-2,(93[&rate=5.575318361696122E-4]:2.177732435336E-2,84[&rate=5.575318361696122E-4]:8.078694216344E-3)[&rate=5.575318361696122E-4]:8.739057519491E-3)[&rate=5.575318361696122E-4]:3.138492801063E-2,85[&rate=5.575318361696122E-4]:4.820267974647E-2)[&rate=5.575318361696122E-4]:2.161223022492E-1,87[&rate=5.575318361696122E-4]:2.643249819957E-1)[&rate=5.575318361696122E-4]:4.560182708813E-3)[&rate=5.575318361696122E-4]:2.653388855451E-2)[&rate=5.575318361696122E-4]:1.022703194131E0,(6[&rate=5.575318361696122E-4]:5.407739056801E-1,(18[&rate=5.575318361696122E-4]:5.779200527221E-1,(10[&rate=5.575318361696122E-4]:3.470605521772E-1,15[&rate=5.575318361696122E-4]:3.854167165607E-1)[&rate=5.575318361696122E-4]:1.842841580791E-1)[&rate=5.575318361696122E-4]:2.586755158814E-2)[&rate=5.575318361696122E-4]:2.896771088329E-1)[&rate=5.575318361696122E-4]:1.237325016084E-2)[&rate=5.575318361696122E-4]:8.76400659384E-1,((142[&rate=5.575318361696122E-4]:2.868594172144E-1,((145[&rate=5.575318361696122E-4]:8.989359581664E-2,144[&rate=5.575318361696122E-4]:8.44141437617E-2)[&rate=5.575318361696122E-4]:7.373327631686E-3,141[&rate=5.575318361696122E-4]:9.452719742075E-2)[&rate=5.575318361696122E-4]:1.895924937661E-1)[&rate=5.575318361696122E-4]:1.390026842215E0,((((1[&rate=5.575318361696122E-4]:1.224521612584E-1,((21[&rate=5.575318361696122E-4]:5.688460314582E-1,17[&rate=5.575318361696122E-4]:5.387090451568E-1)[&rate=5.575318361696122E-4]:6.083362454221E-2,28[&rate=5.575318361696122E-4]:6.543371902468E-1)[&rate=5.575318361696122E-4]:2.544163408744E-1)[&rate=5.575318361696122E-4]:1.110117676708E-2,24[&rate=5.575318361696122E-4]:9.143752558337E-1)[&rate=5.575318361696122E-4]:4.902188748805E-1,(((23[&rate=5.575318361696122E-4]:3.692148811752E-1,(25[&rate=5.575318361696122E-4]:3.427945710298E-1,20[&rate=5.575318361696122E-4]:3.236164888381E-1)[&rate=5.575318361696122E-4]:3.737921425502E-2)[&rate=5.575318361696122E-4]:5.235717680829E-1,(11[&rate=5.575318361696122E-4]:5.398280925525E-1,140[&rate=5.575318361696122E-4]:5.206500103608E-1)[&rate=5.575318361696122E-4]:2.680270498563E-1)[&rate=5.575318361696122E-4]:3.519872820085E-1,102[&rate=5.575318361696122E-4]:9.408899975989E-2)[&rate=5.575318361696122E-4]:1.488612953379E-1)[&rate=5.575318361696122E-4]:1.048575796027E-1,(((116[&rate=5.575318361696122E-4]:8.236337249605E-1,((148[&rate=5.575318361696122E-4]:1.800507667444E-1,143[&rate=5.575318361696122E-4]:1.773110407171E-1)[&rate=5.575318361696122E-4]:5.317596104726E-1,(106[&rate=5.575318361696122E-4]:5.772266101835E-1,((111[&rate=5.575318361696122E-4]:1.452654298505E-1,104[&rate=5.575318361696122E-4]:1.288270736861E-1)[&rate=5.575318361696122E-4]:1.374474565972E-1,139[&rate=5.575318361696122E-4]:4.580553522011E-1)[&rate=5.575318361696122E-4]:3.109520799001E-1)[&rate=5.575318361696122E-4]:1.565015752527E-1)[&rate=5.575318361696122E-4]:1.501795121271E-1)[&rate=5.575318361696122E-4]:1.162261540829E-1,((115[&rate=5.575318361696122E-4]:7.567529960456E-1,(19[&rate=5.575318361696122E-4]:6.058176352449E-1,13[&rate=5.575318361696122E-4]:5.674614708612E-1)[&rate=5.575318361696122E-4]:2.714833060062E-1)[&rate=5.575318361696122E-4]:7.666837891644E-2,((114[&rate=5.575318361696122E-4]:2.85210951035E-1,109[&rate=5.575318361696122E-4]:3.646630058295E-1)[&rate=5.575318361696122E-4]:2.520324009879E-1,(107[&rate=5.575318361696122E-4]:5.328578993111E-1,108[&rate=5.575318361696122E-4]:5.301181732838E-1)[&rate=5.575318361696122E-4]:6.465942531453E-2)[&rate=5.575318361696122E-4]:2.961780229391E-1)[&rate=5.575318361696122E-4]:1.064385040813E-1)[&rate=5.575318361696122E-4]:3.529324579152E-1,(113[&rate=5.575318361696122E-4]:8.174963305981E-1,(((117[&rate=5.575318361696122E-4]:5.47119634742E-1,110[&rate=5.575318361696122E-4]:5.389004566597E-1)[&rate=5.575318361696122E-4]:2.007293894084E-2,105[&rate=5.575318361696122E-4]:5.370555873814E-1)[&rate=5.575318361696122E-4]:1.937611217125E-1,((9[&rate=5.575318361696122E-4]:4.646715532896E-1,112[&rate=5.575318361696122E-4]:4.728907313716E-1)[&rate=5.575318361696122E-4]:2.08148810401E-1,((4[&rate=5.575318361696122E-4]:1.145431792653E-1,30[&rate=5.575318361696122E-4]:2.871459189913E-1)[&rate=5.575318361696122E-4]:3.945954275724E-1,14[&rate=5.575318361696122E-4]:5.666728534129E-1)[&rate=5.575318361696122E-4]:1.143666883598E-1)[&rate=5.575318361696122E-4]:7.717442759505E-2)[&rate=5.575318361696122E-4]:5.928236123037E-2)[&rate=5.575318361696122E-4]:5.574877871823E-1)[&rate=5.575318361696122E-4]:4.679635965966E-2)[&rate=5.575318361696122E-4]:8.250304226303E-2)[&rate=5.575318361696122E-4]:2.395989386011E-1)[&rate=5.575318361696122E-4]:1.908449036593E-1,101[&rate=5.575318361696122E-4]:8.55275307169E-1)[&rate=5.575318361696122E-4]:6.406655889911E-1,146[&rate=5.575318361696122E-4]:6.429953164013E-1)[&rate=5.575318361696122E-4]:5.197138355737E-3)[&rate=5.575318361696122E-4]:6.524588982462E-2,((((26[&rate=5.575318361696122E-4]:6.744484371241E-1,(7[&rate=5.575318361696122E-4]:3.173979035549E-1,8[&rate=5.575318361696122E-4]:3.173979035549E-1)[&rate=5.575318361696122E-4]:2.502012185006E-1)[&rate=5.575318361696122E-4]:1.628537391921E-1,((22[&rate=5.575318361696122E-4]:4.434565258648E-1,27[&rate=5.575318361696122E-4]:4.598948820292E-1)[&rate=5.575318361696122E-4]:3.017474028557E-1,31[&rate=5.575318361696122E-4]:7.999984492686E-1)[&rate=5.575318361696122E-4]:8.1139343486E-2)[&rate=5.575318361696122E-4]:2.639159067649E-1,2[&rate=5.575318361696122E-4]:9.176564392454E-1)[&rate=5.575318361696122E-4]:1.513217781738E0,94[&rate=5.575318361696122E-4]:5.287932268974E-1)[&rate=5.575318361696122E-4]:1.190713471923E-1)[&rate=5.575318361696122E-4]:7.862949563415E-2)[&rate=5.575318361696122E-4]:1.255334120828E-1,(((97[&rate=5.575318361696122E-4]:4.060562701219E-1,(95[&rate=5.575318361696122E-4]:3.416508633073E-1,100[&rate=5.575318361696122E-4]:2.569514097552E-1)[&rate=5.575318361696122E-4]:2.747879204759E-1)[&rate=5.575318361696122E-4]:6.948317428193E-2,(98[&rate=5.575318361696122E-4]:6.529333453463E-1,(99[&rate=5.575318361696122E-4]:5.927997429958E-1,96[&rate=5.575318361696122E-4]:5.572806173129E-1)[&rate=5.575318361696122E-4]:8.199152584778E-2)[&rate=5.575318361696122E-4]:2.205965097003E-2)[&rate=5.575318361696122E-4]:2.210384580678E-1,(40[&rate=5.575318361696122E-4]:7.479541083649E-1,147[&rate=5.575318361696122E-4]:8.053311575452E-1)[&rate=5.575318361696122E-4]:1.966204547297E-2)[&rate=5.575318361696122E-4]:2.976651922591E-2)[&rate=5.575318361696122E-4]:1.891164251E-1,38[&rate=5.575318361696122E-4]:9.181930872347E-1)[&rate=5.575318361696122E-4]:2.177390428322E-1)[&rate=5.575318361696122E-4]:2.605284032609E-1,(((((((70[&rate=5.575318361696122E-4]:3.142268932598E-1,(74[&rate=5.575318361696122E-4]:3.087051693902E-1,76[&rate=5.575318361696122E-4]:3.087051693902E-1)[&rate=5.575318361696122E-4]:4.387788825307E-2)[&rate=5.575318361696122E-4]:7.065505621755E-2,75[&rate=5.575318361696122E-4]:4.232381138609E-1)[&rate=5.575318361696122E-4]:3.967947091478E-2,(73[&rate=5.575318361696122E-4]:3.865739088649E-1,(((((72[&rate=5.575318361696122E-4]:1.67174774729E-1,78[&rate=5.575318361696122E-4]:1.890925829483E-1)[&rate=5.575318361696122E-4]:6.911821159929E-2,71[&rate=5.575318361696122E-4]:2.308135342736E-1)[&rate=5.575318361696122E-4]:4.971638717259E-2,(79[&rate=5.575318361696122E-4]:1.650939963739E-1,82[&rate=5.575318361696122E-4]:1.73313174456E-1)[&rate=5.575318361696122E-4]:1.428331853463E-1)[&rate=5.575318361696122E-4]:1.97166263553E-2,77[&rate=5.575318361696122E-4]:3.632602464316E-1)[&rate=5.575318361696122E-4]:6.721994166803E-3,(81[&rate=5.575318361696122E-4]:1.513667864002E-1,80[&rate=5.575318361696122E-4]:1.513667864002E-1)[&rate=5.575318361696122E-4]:1.747798377599E-1)[&rate=5.575318361696122E-4]:1.111221621173E-2)[&rate=5.575318361696122E-4]:7.634367591076E-2)[&rate=5.575318361696122E-4]:1.031864432048E0,((((12[&rate=5.575318361696122E-4]:1.600761970289E-1,5[&rate=5.575318361696122E-4]:1.217200326454E-1)[&rate=5.575318361696122E-4]:2.06102297076E-1,29[&rate=5.575318361696122E-4]:4.730278091734E-1)[&rate=5.575318361696122E-4]:4.484466856638E-1,103[&rate=5.575318361696122E-4]:6.885977825085E-1)[&rate=5.575318361696122E-4]:1.671591845704E0,52[&rate=5.575318361696122E-4]:6.958958936512E-1)[&rate=5.575318361696122E-4]:6.061978587148E-2)[&rate=5.575318361696122E-4]:2.950702040427E-2,((134[&rate=5.575318361696122E-4]:6.225423619143E-1,(133[&rate=5.575318361696122E-4]:4.92926076455E-1,137[&rate=5.575318361696122E-4]:5.34021966866E-1)[&rate=5.575318361696122E-4]:1.597532717605E-1)[&rate=5.575318361696122E-4]:8.933035652106E-1,53[&rate=5.575318361696122E-4]:7.639034164579E-1)[&rate=5.575318361696122E-4]:1.392256215775E-2)[&rate=5.575318361696122E-4]:5.119010111689E-1,125[&rate=5.575318361696122E-4]:1.079344476123E0)[&rate=5.575318361696122E-4]:2.056366343279E-1,(68[&rate=5.575318361696122E-4]:5.873871828191E-1,((((54[&rate=5.575318361696122E-4]:2.453541246859E-1,37[&rate=5.575318361696122E-4]:3.218568569264E-1)[&rate=5.575318361696122E-4]:1.110091957792E-1,(58[&rate=5.575318361696122E-4]:2.006922283488E-1,57[&rate=5.575318361696122E-4]:1.842987857258E-1)[&rate=5.575318361696122E-4]:2.130481412967E-1)[&rate=5.575318361696122E-4]:1.935713518806E-3,(56[&rate=5.575318361696122E-4]:3.525245324625E-1,55[&rate=5.575318361696122E-4]:3.525245324625E-1)[&rate=5.575318361696122E-4]:3.582914633009E-2)[&rate=5.575318361696122E-4]:1.189841459264E-1,59[&rate=5.575318361696122E-4]:5.155345460306E-1)[&rate=5.575318361696122E-4]:1.210329646575E-1)[&rate=5.575318361696122E-4]:5.309272609653E-1)[&rate=5.575318361696122E-4]:2.235012808001E-1)[&rate=5.575318361696122E-4]:2.385893605517E-2)[&rate=5.575318361696122E-4]:1.277903805674E-1,((32[&rate=5.575318361696122E-4]:2.66935063077E-3,34[&rate=5.575318361696122E-4]:2.458715884986E-2)[&rate=5.575318361696122E-4]:1.590037081543E-2,33[&rate=5.575318361696122E-4]:2.404917350092E-2)[&rate=5.575318361696122E-4]:4.224317513947E-2);
tree STATE_13590000 [&joint=-20989.92356100954,lnP=-20989.92356100954] = [&R] ((32[&rate=5.756074630415457E-4]:7.31136863918E-2,((((53[&rate=5.756074630415457E-4]:7.220853484557E-1,((((137[&rate=5.756074630415457E-4]:2.64079508977E-1,134[&rate=5.756074630415457E-4]:1.928466322648E-1)[&rate=5.756074630415457E-4]:4.15643817529E-1,133[&rate=5.756074630415457E-4]:6.38627436095E-1)[&rate=5.756074630415457E-4]:5.438754136E-1,(((70[&rate=5.756074630415457E-4]:3.706909997799E-1,(74[&rate=5.756074630415457E-4]:2.694557944565E-1,76[&rate=5.756074630415457E-4]:2.694557944565E-1)[&rate=5.756074630415457E-4]:1.395913697068E-1)[&rate=5.756074630415457E-4]:6.635403740893E-2,75[&rate=5.756074630415457E-4]:4.754012015722E-1)[&rate=5.756074630415457E-4]:2.976817774437E-1,((77[&rate=5.756074630415457E-4]:1.740157480145E-1,73[&rate=5.756074630415457E-4]:1.794952000692E-1)[&rate=5.756074630415457E-4]:2.878533776637E-1,(71[&rate=5.756074630415457E-4]:3.531181737317E-1,((81[&rate=5.756074630415457E-4]:3.855515046102E-2,80[&rate=5.756074630415457E-4]:3.855515046102E-2)[&rate=5.756074630415457E-4]:2.907392494219E-1,((79[&rate=5.756074630415457E-4]:1.929677501915E-1,82[&rate=5.756074630415457E-4]:2.011869282736E-1)[&rate=5.756074630415457E-4]:5.476399369107E-2,(78[&rate=5.756074630415457E-4]:9.732060257254E-2,72[&rate=5.756074630415457E-4]:7.540279435322E-2)[&rate=5.756074630415457E-4]:1.5041114131E-1)[&rate=5.756074630415457E-4]:8.978183408264E-2)[&rate=5.756074630415457E-4]:4.30018560405E-2)[&rate=5.756074630415457E-4]:4.573725331638E-2)[&rate=5.756074630415457E-4]:3.05734401283E-1)[&rate=5.756074630415457E-4]:3.738034323229E-1)[&rate=5.756074630415457E-4]:2.935745834453E-1,((((12[&rate=5.756074630415457E-4]:2.133809449611E-1,5[&rate=5.756074630415457E-4]:1.750247805776E-1)[&rate=5.756074630415457E-4]:2.219101376265E-1,29[&rate=5.756074630415457E-4]:5.421403976561E-1)[&rate=5.756074630415457E-4]:5.341060923974E-1,103[&rate=5.756074630415457E-4]:8.433697777247E-1)[&rate=5.756074630415457E-4]:1.407785193756E0,52[&rate=5.756074630415457E-4]:5.868612369201E-1)[&rate=5.756074630415457E-4]:1.153334205633E-1)[&rate=5.756074630415457E-4]:2.808741228362E-2)[&rate=5.756074630415457E-4]:2.059445250696E-1,125[&rate=5.756074630415457E-4]:7.176473598641E-1)[&rate=5.756074630415457E-4]:3.77777486656E-1,(68[&rate=5.756074630415457E-4]:7.543893379787E-1,(57[&rate=5.756074630415457E-4]:5.282882590396E-1,(((56[&rate=5.756074630415457E-4]:3.559418258129E-1,55[&rate=5.756074630415457E-4]:3.559418258129E-1)[&rate=5.756074630415457E-4]:7.826763980577E-2,(54[&rate=5.756074630415457E-4]:3.869292979872E-1,59[&rate=5.756074630415457E-4]:4.251806641075E-1)[&rate=5.756074630415457E-4]:1.722552282278E-2)[&rate=5.756074630415457E-4]:1.215157236979E-2,(58[&rate=5.756074630415457E-4]:1.573583743028E-1,37[&rate=5.756074630415457E-4]:1.764840573629E-1)[&rate=5.756074630415457E-4]:3.163250680574E-1)[&rate=5.756074630415457E-4]:7.099825930242E-2)[&rate=5.756074630415457E-4]:2.780136472452E-1)[&rate=5.756074630415457E-4]:1.743688418745E-1)[&rate=5.756074630415457E-4]:5.470734470145E-1,((34[&rate=5.756074630415457E-4]:7.742849555986E-3,((((((((((132[&rate=5.756074630415457E-4]:9.394204407356E-2,130[&rate=5.756074630415457E-4]:9.12023180462E-2)[&rate=5.756074630415457E-4]:1.775961144957E-2,129[&rate=5.756074630415457E-4]:1.089619294958E-1)[&rate=5.756074630415457E-4]:1.613461937885E-1,131[&rate=5.756074630415457E-4]:2.730478493116E-1)[&rate=5.756074630415457E-4]:3.535089821485E-1,118[&rate=5.756074630415457E-4]:7.608034068027E-1)[&rate=5.756074630415457E-4]:2.305987721676E-2,69[&rate=5.756074630415457E-4]:7.948221881292E-1)[&rate=5.756074630415457E-4]:7.915509597963E-1,128[&rate=5.756074630415457E-4]:1.435688216419E0)[&rate=5.756074630415457E-4]:6.37504702144E-2,(45[&rate=5.756074630415457E-4]:6.212247718243E-1,(((((48[&rate=5.756074630415457E-4]:3.859622340076E-1,(42[&rate=5.756074630415457E-4]:2.891061813267E-1,41[&rate=5.756074630415457E-4]:2.836417004524E-1)[&rate=5.756074630415457E-4]:5.86046865607E-2)[&rate=5.756074630415457E-4]:4.546485000416E-2,43[&rate=5.756074630415457E-4]:4.423560457603E-1)[&rate=5.756074630415457E-4]:1.637648828152E-3,46[&rate=5.756074630415457E-4]:4.439936945884E-1)[&rate=5.756074630415457E-4]:8.836250260815E-2,(47[&rate=5.756074630415457E-4]:3.857421301419E-1,(50[&rate=5.756074630415457E-4]:3.337936780857E-1,49[&rate=5.756074630415457E-4]:3.337936780857E-1)[&rate=5.756074630415457E-4]:1.91615668105E-2)[&rate=5.756074630415457E-4]:1.466140670547E-1)[&rate=5.756074630415457E-4]:2.370064522677E-2,(44[&rate=5.756074630415457E-4]:5.397987089411E-1,51[&rate=5.756074630415457E-4]:5.179407854439E-1)[&rate=5.756074630415457E-4]:1.0793652608E-2)[&rate=5.756074630415457E-4]:7.336465071236E-2)[&rate=5.756074630415457E-4]:1.048177025173E-1)[&rate=5.756074630415457E-4]:1.505815958045E-2,(((64[&rate=5.756074630415457E-4]:1.719417363671E-1,62[&rate=5.756074630415457E-4]:2.130376267781E-1)[&rate=5.756074630415457E-4]:2.994882081089E-1,(60[&rate=5.756074630415457E-4]:2.112376152072E-1,65[&rate=5.756074630415457E-4]:2.112376152072E-1)[&rate=5.756074630415457E-4]:1.09507397762E-1)[&rate=5.756074630415457E-4]:1.744185328125E-1,(63[&rate=5.756074630415457E-4]:1.893435350546E-2,61[&rate=5.756074630415457E-4]:6.00302439165E-2)[&rate=5.756074630415457E-4]:6.26914123783E-1)[&rate=5.756074630415457E-4]:9.672785059112E-1)[&rate=5.756074630415457E-4]:1.989214964418E-1,((36[&rate=5.756074630415457E-4]:5.006475914333E-2,(121[&rate=5.756074630415457E-4]:2.061837607666E0,127[&rate=5.756074630415457E-4]:2.502933498077E0)[&rate=5.756074630415457E-4]:6.767920627148E-2)[&rate=5.756074630415457E-4]:8.430017268673E-2,35[&rate=5.756074630415457E-4]:8.778958936431E-2)[&rate=5.756074630415457E-4]:9.686163000322E-2)[&rate=5.756074630415457E-4]:5.707905128641E-1,(((146[&rate=5.756074630415457E-4]:8.617728383944E-1,((40[&rate=5.756074630415457E-4]:6.199487306626E-1,39[&rate=5.756074630415457E-4]:6.199487306626E-1)[&rate=5.756074630415457E-4]:1.161621996506E-2,((147[&rate=5.756074630415457E-4]:6.048476905936E-1,16[&rate=5.756074630415457E-4]:2.63296356753E0)[&rate=5.756074630415457E-4]:6.181818648951E-3,(2[&rate=5.756074630415457E-4]:8.022080306323E-1,((31[&rate=5.756074630415457E-4]:8.605796876988E-1,(22[&rate=5.756074630415457E-4]:5.008809383877E-1,27[&rate=5.756074630415457E-4]:5.17319294552E-1)[&rate=5.756074630415457E-4]:3.049042287631E-1)[&rate=5.756074630415457E-4]:4.591517376045E-2,(26[&rate=5.756074630415457E-4]:7.272204501032E-1,(7[&rate=5.756074630415457E-4]:3.01334217721E-1,8[&rate=5.756074630415457E-4]:3.01334217721E-1)[&rate=5.756074630415457E-4]:3.190369173137E-1)[&rate=5.756074630415457E-4]:1.354387949177E-1)[&rate=5.756074630415457E-4]:1.231104294471E-1)[&rate=5.756074630415457E-4]:1.708170232259E0)[&rate=5.756074630415457E-4]:7.791249056546E-2)[&rate=5.756074630415457E-4]:1.099893085318E-1)[&rate=5.756074630415457E-4]:1.43409596779E-1,((((99[&rate=5.756074630415457E-4]:5.309354306631E-1,96[&rate=5.756074630415457E-4]:4.954163049803E-1)[&rate=5.756074630415457E-4]:1.555922362518E-1,(((3[&rate=5.756074630415457E-4]:8.140274573595E-1,(((((92[&rate=5.756074630415457E-4]:1.647149308609E-1,(91[&rate=5.756074630415457E-4]:1.020200395435E-1,90[&rate=5.756074630415457E-4]:1.020200395435E-1)[&rate=5.756074630415457E-4]:6.269489131739E-2)[&rate=5.756074630415457E-4]:7.645422937575E-2,(93[&rate=5.756074630415457E-4]:1.839565104518E-1,(((84[&rate=5.756074630415457E-4]:1.026550467113E-1,85[&rate=5.756074630415457E-4]:1.026550467113E-1)[&rate=5.756074630415457E-4]:4.580916284614E-2,83[&rate=5.756074630415457E-4]:1.484642095575E-1)[&rate=5.756074630415457E-4]:5.965390988982E-3,86[&rate=5.756074630415457E-4]:1.544296005464E-1)[&rate=5.756074630415457E-4]:1.58282797683E-2)[&rate=5.756074630415457E-4]:5.721264978485E-2)[&rate=5.756074630415457E-4]:9.405946605776E-2,87[&rate=5.756074630415457E-4]:3.215299961574E-1)[&rate=5.756074630415457E-4]:2.370907542511E-1,(89[&rate=5.756074630415457E-4]:2.398539757175E-1,88[&rate=5.756074630415457E-4]:2.261553455805E-1)[&rate=5.756074630415457E-4]:3.32465404828E-1)[&rate=5.756074630415457E-4]:4.394978491474E-1,(((15[&rate=5.756074630415457E-4]:2.681046971406E-1,10[&rate=5.756074630415457E-4]:2.297485327571E-1)[&rate=5.756074630415457E-4]:2.177395368247E-1,18[&rate=5.756074630415457E-4]:4.940634120476E-1)[&rate=5.756074630415457E-4]:4.911078102793E-2,6[&rate=5.756074630415457E-4]:4.801604944454E-1)[&rate=5.756074630415457E-4]:3.028687223377E-2)[&rate=5.756074630415457E-4]:3.556348852008E-1)[&rate=5.756074630415457E-4]:6.419331816433E-1,((142[&rate=5.756074630415457E-4]:5.32946634435E-1,((144[&rate=5.756074630415457E-4]:2.152554204102E-1,145[&rate=5.756074630415457E-4]:2.207348724651E-1)[&rate=5.756074630415457E-4]:7.54083398525E-3,141[&rate=5.756074630415457E-4]:2.255359804228E-1)[&rate=5.756074630415457E-4]:3.046709279846E-1)[&rate=5.756074630415457E-4]:1.073320489785E0,(((((28[&rate=5.756074630415457E-4]:6.001589564279E-1,(21[&rate=5.756074630415457E-4]:4.782953356856E-1,17[&rate=5.756074630415457E-4]:4.481583493842E-1)[&rate=5.756074630415457E-4]:9.72060864959E-2)[&rate=5.756074630415457E-4]:2.73872790221E-1,1[&rate=5.756074630415457E-4]:8.773037678597E-2)[&rate=5.756074630415457E-4]:1.067512392847E-1,24[&rate=5.756074630415457E-4]:9.753035338789E-1)[&rate=5.756074630415457E-4]:3.036434837078E-1,(102[&rate=5.756074630415457E-4]:1.127508724927E-1,((23[&rate=5.756074630415457E-4]:6.7118139488E-1,(25[&rate=5.756074630415457E-4]:4.97889385827E-1,20[&rate=5.756074630415457E-4]:4.787113036353E-1)[&rate=5.756074630415457E-4]:1.842509131626E-1)[&rate=5.756074630415457E-4]:2.956934889619E-1,(140[&rate=5.756074630415457E-4]:3.888442491084E-1,11[&rate=5.756074630415457E-4]:4.080223313001E-1)[&rate=5.756074630415457E-4]:4.739210456925E-1)[&rate=5.756074630415457E-4]:2.965609201576E-1)[&rate=5.756074630415457E-4]:4.552309477607E-3)[&rate=5.756074630415457E-4]:1.772910511096E-1,((((((107[&rate=5.756074630415457E-4]:3.527823215024E-1,114[&rate=5.756074630415457E-4]:2.925083488996E-1)[&rate=5.756074630415457E-4]:4.152299909938E-2,109[&rate=5.756074630415457E-4]:4.134834027935E-1)[&rate=5.756074630415457E-4]:8.637697454562E-2,108[&rate=5.756074630415457E-4]:4.7794256912E-1)[&rate=5.756074630415457E-4]:4.020947021602E-1,(115[&rate=5.756074630415457E-4]:6.524690907943E-1,(19[&rate=5.756074630415457E-4]:4.571931939227E-1,13[&rate=5.756074630415457E-4]:4.18837029539E-1)[&rate=5.756074630415457E-4]:3.158238420772E-1)[&rate=5.756074630415457E-4]:1.700339339105E-1)[&rate=5.756074630415457E-4]:7.484266532099E-2,((116[&rate=5.756074630415457E-4]:6.736867792329E-1,(104[&rate=5.756074630415457E-4]:6.413655515235E-1,((111[&rate=5.756074630415457E-4]:2.167961336154E-1,106[&rate=5.756074630415457E-4]:2.00357777451E-1)[&rate=5.756074630415457E-4]:1.083360512594E-1,139[&rate=5.756074630415457E-4]:5.004746506282E-1)[&rate=5.756074630415457E-4]:3.326717228131E-1)[&rate=5.756074630415457E-4]:9.259520031215E-2)[&rate=5.756074630415457E-4]:9.380885700086E-3,(148[&rate=5.756074630415457E-4]:2.613381957567E-1,143[&rate=5.756074630415457E-4]:2.585984697293E-1)[&rate=5.756074630415457E-4]:4.6008563356E-1)[&rate=5.756074630415457E-4]:2.142780250928E-1)[&rate=5.756074630415457E-4]:1.305792946139E-1,(((110[&rate=5.756074630415457E-4]:2.902860598383E-1,113[&rate=5.756074630415457E-4]:2.957655118931E-1)[&rate=5.756074630415457E-4]:2.378777500817E-1,105[&rate=5.756074630415457E-4]:5.062460017009E-1)[&rate=5.756074630415457E-4]:1.905829275567E-1,((112[&rate=5.756074630415457E-4]:3.161647191808E-1,117[&rate=5.756074630415457E-4]:3.189044452084E-1)[&rate=5.756074630415457E-4]:3.447253565293E-1,(9[&rate=5.756074630415457E-4]:6.510396804824E-1,((4[&rate=5.756074630415457E-4]:3.175802027748E-1,30[&rate=5.756074630415457E-4]:4.901829425008E-1)[&rate=5.756074630415457E-4]:6.683813310178E-2,14[&rate=5.756074630415457E-4]:4.419525824518E-1)[&rate=5.756074630415457E-4]:2.173062761127E-1)[&rate=5.756074630415457E-4]:1.631217145685E-3)[&rate=5.756074630415457E-4]:6.333611382131E-2)[&rate=5.756074630415457E-4]:3.858905759301E-1)[&rate=5.756074630415457E-4]:2.58450070358E-1)[&rate=5.756074630415457E-4]:6.50975486745E-2)[&rate=5.756074630415457E-4]:9.900858327572E-2)[&rate=5.756074630415457E-4]:3.961988348578E-1,101[&rate=5.756074630415457E-4]:8.494197478331E-1)[&rate=5.756074630415457E-4]:6.599988540321E-1)[&rate=5.756074630415457E-4]:8.741410285523E-2,(98[&rate=5.756074630415457E-4]:6.737159279949E-1,97[&rate=5.756074630415457E-4]:4.742623760824E-1)[&rate=5.756074630415457E-4]:7.836791827804E-2)[&rate=5.756074630415457E-4]:1.172279910354E-1,((94[&rate=5.756074630415457E-4]:2.712033710745E-1,100[&rate=5.756074630415457E-4]:2.712033710745E-1)[&rate=5.756074630415457E-4]:2.286202379577E-1,95[&rate=5.756074630415457E-4]:5.845230625842E-1)[&rate=5.756074630415457E-4]:2.957177364728E-1)[&rate=5.756074630415457E-4]:1.440673191764E-1)[&rate=5.756074630415457E-4]:1.848858873538E-1,38[&rate=5.756074630415457E-4]:1.001543732363E0)[&rate=5.756074630415457E-4]:3.56263446384E-1)[&rate=5.756074630415457E-4]:1.153148159544E-1)[&rate=5.756074630415457E-4]:9.124725867911E-3,((126[&rate=5.756074630415457E-4]:1.715285052897E0,(66[&rate=5.756074630415457E-4]:4.216046095605E-1,((119[&rate=5.756074630415457E-4]:1.135661994527E0,120[&rate=5.756074630415457E-4]:1.039771583569E0)[&rate=5.756074630415457E-4]:1.95098525305E-2,((138[&rate=5.756074630415457E-4]:2.570836864828E-1,136[&rate=5.756074630415457E-4]:1.255768371676E-1)[&rate=5.756074630415457E-4]:1.41207052354E-1,135[&rate=5.756074630415457E-4]:1.982907388368E-1)[&rate=5.756074630415457E-4]:6.089359027418E-1)[&rate=5.756074630415457E-4]:1.299309474831E0)[&rate=5.756074630415457E-4]:4.650625365168E-2)[&rate=5.756074630415457E-4]:1.006389162935E-2,(((123[&rate=5.756074630415457E-4]:3.278241338706E-1,124[&rate=5.756074630415457E-4]:3.250918934335E-1)[&rate=5.756074630415457E-4]:6.547156817652E-2,122[&rate=5.756074630415457E-4]:3.932957020472E-1)[&rate=5.756074630415457E-4]:2.996334314659E-1,67[&rate=5.756074630415457E-4]:1.916565831723E-1)[&rate=5.756074630415457E-4]:2.865181716692E-1)[&rate=5.756074630415457E-4]:4.017065192124E-1)[&rate=5.756074630415457E-4]:4.822971504157E-2)[&rate=5.756074630415457E-4]:2.993420414542E-2)[&rate=5.756074630415457E-4]:2.087056416623E-2,33[&rate=5.756074630415457E-4]:9.946370261274E-2);
tree STATE_13680000 [&joint=-20980.279306194425,lnP=-20980.279306194425] = [&R] (33[&rate=5.20664886141322E-4]:2.565017336682E-1,(((32[&rate=5.20664886141322E-4]:1.371806586735E-1,(34[&rate=5.20664886141322E-4]:1.340473074614E-1,((((123[&rate=5.20664886141322E-4]:3.497621633092E-1,124[&rate=5.20664886141322E-4]:3.470299228721E-1)[&rate=5.20664886141322E-4]:1.359272583215E-2,122[&rate=5.20664886141322E-4]:3.633548891414E-1)[&rate=5.20664886141322E-4]:3.465765376284E-1,67[&rate=5.20664886141322E-4]:2.086588764291E-1)[&rate=5.20664886141322E-4]:4.275006622234E-1,(66[&rate=5.20664886141322E-4]:4.655200302401E-1,(((119[&rate=5.20664886141322E-4]:1.007809568951E0,120[&rate=5.20664886141322E-4]:9.119191579923E-1)[&rate=5.20664886141322E-4]:2.788058743815E-2,(135[&rate=5.20664886141322E-4]:4.85528264513E-1,(138[&rate=5.20664886141322E-4]:2.603147039469E-1,136[&rate=5.20664886141322E-4]:1.288078546317E-1)[&rate=5.20664886141322E-4]:4.252135605661E-1)[&rate=5.20664886141322E-4]:2.022166863969E-1)[&rate=5.20664886141322E-4]:7.838496179242E-1,126[&rate=5.20664886141322E-4]:1.03383725167E0)[&rate=5.20664886141322E-4]:6.788569682554E-1)[&rate=5.20664886141322E-4]:1.706395084125E-1)[&rate=5.20664886141322E-4]:3.60901467439E-1)[&rate=5.20664886141322E-4]:2.505115943113E-2)[&rate=5.20664886141322E-4]:1.944180726926E-2,(((35[&rate=5.20664886141322E-4]:1.04045353774E-2,((121[&rate=5.20664886141322E-4]:1.989897821816E0,127[&rate=5.20664886141322E-4]:2.430993712227E0)[&rate=5.20664886141322E-4]:1.358349006832E-1,36[&rate=5.20664886141322E-4]:4.628066770474E-2)[&rate=5.20664886141322E-4]:1.069921013843E-2)[&rate=5.20664886141322E-4]:6.156546853863E-1,(((69[&rate=5.20664886141322E-4]:1.481761738168E0,(((129[&rate=5.20664886141322E-4]:4.714345794099E-1,(130[&rate=5.20664886141322E-4]:3.166863035396E-1,131[&rate=5.20664886141322E-4]:3.19426029567E-1)[&rate=5.20664886141322E-4]:1.547482758703E-1)[&rate=5.20664886141322E-4]:5.47078675968E-2,132[&rate=5.20664886141322E-4]:5.28882173034E-1)[&rate=5.20664886141322E-4]:7.748309958112E-1,118[&rate=5.20664886141322E-4]:1.437959744188E0)[&rate=5.20664886141322E-4]:3.284308987036E-2)[&rate=5.20664886141322E-4]:3.666617564863E-1,(128[&rate=5.20664886141322E-4]:1.373180214355E0,((((64[&rate=5.20664886141322E-4]:1.894948097881E-1,60[&rate=5.20664886141322E-4]:3.880987828144E-2)[&rate=5.20664886141322E-4]:1.472635135315E-2,65[&rate=5.20664886141322E-4]:5.353622963458E-2)[&rate=5.20664886141322E-4]:1.644230962349E-1,62[&rate=5.20664886141322E-4]:4.097401477872E-1)[&rate=5.20664886141322E-4]:2.988878088499E-1,(63[&rate=5.20664886141322E-4]:1.254127086491E-1,61[&rate=5.20664886141322E-4]:1.665085990602E-1)[&rate=5.20664886141322E-4]:5.421193575769E-1)[&rate=5.20664886141322E-4]:8.042782851156E-1)[&rate=5.20664886141322E-4]:3.245583487918E-1)[&rate=5.20664886141322E-4]:2.950116623529E-1,((((46[&rate=5.20664886141322E-4]:5.284605765272E-1,43[&rate=5.20664886141322E-4]:5.284605765272E-1)[&rate=5.20664886141322E-4]:8.620098072549E-2,((42[&rate=5.20664886141322E-4]:3.169492333131E-1,41[&rate=5.20664886141322E-4]:3.114847524388E-1)[&rate=5.20664886141322E-4]:2.076521767318E-1,48[&rate=5.20664886141322E-4]:5.628527761651E-1)[&rate=5.20664886141322E-4]:4.087981933908E-2)[&rate=5.20664886141322E-4]:1.01367349443E-1,((49[&rate=5.20664886141322E-4]:6.172726047098E-1,50[&rate=5.20664886141322E-4]:6.172726047098E-1)[&rate=5.20664886141322E-4]:5.790379892373E-2,(44[&rate=5.20664886141322E-4]:6.413602955125E-1,(47[&rate=5.20664886141322E-4]:5.802080909242E-1,51[&rate=5.20664886141322E-4]:5.528856865527E-1)[&rate=5.20664886141322E-4]:6.661668546264E-2)[&rate=5.20664886141322E-4]:6.113851249243E-2)[&rate=5.20664886141322E-4]:8.065617816425E-3)[&rate=5.20664886141322E-4]:2.649984437985E-1,45[&rate=5.20664886141322E-4]:9.728306291827E-1)[&rate=5.20664886141322E-4]:2.465233840261E-1)[&rate=5.20664886141322E-4]:1.620761185513E-1)[&rate=5.20664886141322E-4]:3.288642381029E-1,(38[&rate=5.20664886141322E-4]:1.233484305795E0,(((98[&rate=5.20664886141322E-4]:7.667854143785E-1,(100[&rate=5.20664886141322E-4]:4.976400743352E-1,95[&rate=5.20664886141322E-4]:5.823395278872E-1)[&rate=5.20664886141322E-4]:1.9537484824E-1)[&rate=5.20664886141322E-4]:2.786354238001E-2,(96[&rate=5.20664886141322E-4]:6.486438755591E-1,99[&rate=5.20664886141322E-4]:6.84163001242E-1)[&rate=5.20664886141322E-4]:1.323438790138E-1)[&rate=5.20664886141322E-4]:9.068937296097E-2,((39[&rate=5.20664886141322E-4]:6.195586527741E-1,146[&rate=5.20664886141322E-4]:7.397772320091E-1)[&rate=5.20664886141322E-4]:4.852725287048E-2,((40[&rate=5.20664886141322E-4]:5.741542096994E-1,(97[&rate=5.20664886141322E-4]:4.47595067439E-1,16[&rate=5.20664886141322E-4]:2.604126244922E0)[&rate=5.20664886141322E-4]:5.552089089417E-2)[&rate=5.20664886141322E-4]:2.986289638983E-2,(((((((89[&rate=5.20664886141322E-4]:1.484366467889E-1,88[&rate=5.20664886141322E-4]:1.347380166518E-1)[&rate=5.20664886141322E-4]:6.664026006413E-1,(((85[&rate=5.20664886141322E-4]:1.539910248449E-1,(93[&rate=5.20664886141322E-4]:1.180377788694E-1,86[&rate=5.20664886141322E-4]:1.043391487324E-1)[&rate=5.20664886141322E-4]:4.965187611253E-2)[&rate=5.20664886141322E-4]:3.623652161329E-2,(83[&rate=5.20664886141322E-4]:1.270733113942E-1,84[&rate=5.20664886141322E-4]:1.270733113942E-1)[&rate=5.20664886141322E-4]:6.315423506394E-2)[&rate=5.20664886141322E-4]:3.197707150262E-2,((92[&rate=5.20664886141322E-4]:3.024011592496E-2,(91[&rate=5.20664886141322E-4]:1.055796163269E-2,90[&rate=5.20664886141322E-4]:1.055796163269E-2)[&rate=5.20664886141322E-4]:1.968215429228E-2)[&rate=5.20664886141322E-4]:1.438204522378E-1,87[&rate=5.20664886141322E-4]:1.603619380258E-1)[&rate=5.20664886141322E-4]:6.184267993501E-2)[&rate=5.20664886141322E-4]:5.789359993323E-1)[&rate=5.20664886141322E-4]:8.084946078142E-1,(3[&rate=5.20664886141322E-4]:7.70687620811E-1,(6[&rate=5.20664886141322E-4]:6.351016429455E-1,((15[&rate=5.20664886141322E-4]:3.667588180631E-1,10[&rate=5.20664886141322E-4]:3.284026536797E-1)[&rate=5.20664886141322E-4]:2.854622407464E-1,18[&rate=5.20664886141322E-4]:6.604402368918E-1)[&rate=5.20664886141322E-4]:3.767510468383E-2)[&rate=5.20664886141322E-4]:1.87640772386E-1)[&rate=5.20664886141322E-4]:2.992215768992E-1)[&rate=5.20664886141322E-4]:1.686054127197E-1,(((((148[&rate=5.20664886141322E-4]:2.347562292854E-1,143[&rate=5.20664886141322E-4]:2.320165032581E-1)[&rate=5.20664886141322E-4]:5.292762358265E-1,((116[&rate=5.20664886141322E-4]:7.122775742031E-1,(((104[&rate=5.20664886141322E-4]:2.800250345244E-1,106[&rate=5.20664886141322E-4]:2.800250345244E-1)[&rate=5.20664886141322E-4]:1.971241123302E-2,139[&rate=5.20664886141322E-4]:4.915182676752E-1)[&rate=5.20664886141322E-4]:3.525871508729E-2,111[&rate=5.20664886141322E-4]:3.514345170091E-1)[&rate=5.20664886141322E-4]:4.375553859611E-1)[&rate=5.20664886141322E-4]:1.115826861862E-2,((115[&rate=5.20664886141322E-4]:5.091659716195E-1,(19[&rate=5.20664886141322E-4]:3.947830172994E-1,13[&rate=5.20664886141322E-4]:3.564268529157E-1)[&rate=5.20664886141322E-4]:2.349308995257E-1)[&rate=5.20664886141322E-4]:1.603498451966E-1,(108[&rate=5.20664886141322E-4]:5.466779479356E-1,((109[&rate=5.20664886141322E-4]:3.690019399928E-1,114[&rate=5.20664886141322E-4]:2.895498851983E-1)[&rate=5.20664886141322E-4]:1.366152275069E-1,107[&rate=5.20664886141322E-4]:4.86439085308E-1)[&rate=5.20664886141322E-4]:6.297858865496E-2)[&rate=5.20664886141322E-4]:1.80372115456E-1)[&rate=5.20664886141322E-4]:5.392002600555E-2)[&rate=5.20664886141322E-4]:2.24045790652E-3)[&rate=5.20664886141322E-4]:2.857383843654E-1,(((105[&rate=5.20664886141322E-4]:5.243573575943E-1,110[&rate=5.20664886141322E-4]:5.462751658134E-1)[&rate=5.20664886141322E-4]:3.644106861199E-3,117[&rate=5.20664886141322E-4]:5.581384507569E-1)[&rate=5.20664886141322E-4]:2.521435251709E-1,((112[&rate=5.20664886141322E-4]:7.273063509057E-1,(((4[&rate=5.20664886141322E-4]:2.314528224151E-1,30[&rate=5.20664886141322E-4]:4.040555621412E-1)[&rate=5.20664886141322E-4]:3.471209508239E-2,14[&rate=5.20664886141322E-4]:3.236991640727E-1)[&rate=5.20664886141322E-4]:2.337120761326E-1,9[&rate=5.20664886141322E-4]:5.491920621232E-1)[&rate=5.20664886141322E-4]:1.698951107004E-1)[&rate=5.20664886141322E-4]:2.827262729883E-2,113[&rate=5.20664886141322E-4]:7.555789782046E-1)[&rate=5.20664886141322E-4]:5.196327169562E-2)[&rate=5.20664886141322E-4]:2.860642160153E-1)[&rate=5.20664886141322E-4]:1.190602816296E-1,(142[&rate=5.20664886141322E-4]:6.486736702261E-1,((141[&rate=5.20664886141322E-4]:1.154847293444E-1,145[&rate=5.20664886141322E-4]:1.18224455372E-1)[&rate=5.20664886141322E-4]:2.771068570421E-1,144[&rate=5.20664886141322E-4]:3.898518603591E-1)[&rate=5.20664886141322E-4]:2.53342357812E-1)[&rate=5.20664886141322E-4]:7.365958170451E-1)[&rate=5.20664886141322E-4]:2.615099491657E-2,(((23[&rate=5.20664886141322E-4]:6.368662582351E-1,(25[&rate=5.20664886141322E-4]:4.377438245499E-1,20[&rate=5.20664886141322E-4]:4.185657423582E-1)[&rate=5.20664886141322E-4]:2.100813377949E-1)[&rate=5.20664886141322E-4]:2.64870285384E-1,(11[&rate=5.20664886141322E-4]:5.795283112319E-1,140[&rate=5.20664886141322E-4]:5.603502290402E-1)[&rate=5.20664886141322E-4]:2.37276725538E-1)[&rate=5.20664886141322E-4]:3.617962502958E-1,((24[&rate=5.20664886141322E-4]:9.219603547371E-1,((28[&rate=5.20664886141322E-4]:7.039241863435E-1,(17[&rate=5.20664886141322E-4]:6.422826058522E-1,21[&rate=5.20664886141322E-4]:6.724195921536E-1)[&rate=5.20664886141322E-4]:6.847059943459E-3)[&rate=5.20664886141322E-4]:1.980917666508E-1,1[&rate=5.20664886141322E-4]:1.157145831313E-1)[&rate=5.20664886141322E-4]:2.542385379758E-2)[&rate=5.20664886141322E-4]:3.11413715317E-1,102[&rate=5.20664886141322E-4]:7.173023443773E-2)[&rate=5.20664886141322E-4]:4.111762797042E-2)[&rate=5.20664886141322E-4]:5.199727731387E-2)[&rate=5.20664886141322E-4]:7.64091967352E-2)[&rate=5.20664886141322E-4]:3.604406713835E-1,101[&rate=5.20664886141322E-4]:5.962155557857E-1)[&rate=5.20664886141322E-4]:8.934981246021E-1,147[&rate=5.20664886141322E-4]:5.739265705744E-1)[&rate=5.20664886141322E-4]:4.952958515759E-2,(94[&rate=5.20664886141322E-4]:5.78697088881E-1,(((31[&rate=5.20664886141322E-4]:4.767057696871E-1,2[&rate=5.20664886141322E-4]:2.493085094131E-1)[&rate=5.20664886141322E-4]:1.835535692358E-1,(26[&rate=5.20664886141322E-4]:5.804095331957E-1,(7[&rate=5.20664886141322E-4]:2.984504163825E-1,8[&rate=5.20664886141322E-4]:2.984504163825E-1)[&rate=5.20664886141322E-4]:1.751098017446E-1)[&rate=5.20664886141322E-4]:3.601418928884E-2)[&rate=5.20664886141322E-4]:3.642956804626E-1,(22[&rate=5.20664886141322E-4]:4.411557615114E-1,27[&rate=5.20664886141322E-4]:4.575941176758E-1)[&rate=5.20664886141322E-4]:5.28604737326E-1)[&rate=5.20664886141322E-4]:1.683620323856E0)[&rate=5.20664886141322E-4]:4.202682641358E-2)[&rate=5.20664886141322E-4]:3.79379995376E-2)[&rate=5.20664886141322E-4]:6.406879955539E-2)[&rate=5.20664886141322E-4]:8.88371235286E-2)[&rate=5.20664886141322E-4]:5.448672875511E-1)[&rate=5.20664886141322E-4]:3.238045995868E-1)[&rate=5.20664886141322E-4]:8.663051392535E-2)[&rate=5.20664886141322E-4]:2.712678838858E-2,((((52[&rate=5.20664886141322E-4]:7.209864265073E-1,(((12[&rate=5.20664886141322E-4]:2.724226746768E-1,5[&rate=5.20664886141322E-4]:2.340665102933E-1)[&rate=5.20664886141322E-4]:1.936140550985E-1,29[&rate=5.20664886141322E-4]:5.728860448438E-1)[&rate=5.20664886141322E-4]:3.33046075605E-1,103[&rate=5.20664886141322E-4]:6.7305540812E-1)[&rate=5.20664886141322E-4]:1.712224752948E0)[&rate=5.20664886141322E-4]:1.945443998696E-1,(53[&rate=5.20664886141322E-4]:8.322769190464E-1,(((75[&rate=5.20664886141322E-4]:7.187750074263E-1,((76[&rate=5.20664886141322E-4]:5.984833468962E-1,74[&rate=5.20664886141322E-4]:5.984833468962E-1)[&rate=5.20664886141322E-4]:4.778157959009E-2,70[&rate=5.20664886141322E-4]:6.079087621028E-1)[&rate=5.20664886141322E-4]:7.251008094002E-2)[&rate=5.20664886141322E-4]:1.095634893824E-1,((81[&rate=5.20664886141322E-4]:1.180701033504E-1,80[&rate=5.20664886141322E-4]:1.180701033504E-1)[&rate=5.20664886141322E-4]:5.272569436173E-1,((((78[&rate=5.20664886141322E-4]:8.249305669559E-2,72[&rate=5.20664886141322E-4]:6.057524847627E-2)[&rate=5.20664886141322E-4]:4.159102928156E-1,(71[&rate=5.20664886141322E-4]:6.737912996054E-2,79[&rate=5.20664886141322E-4]:9.477639023457E-2)[&rate=5.20664886141322E-4]:4.036269592766E-1)[&rate=5.20664886141322E-4]:1.361081616467E-1,82[&rate=5.20664886141322E-4]:6.427306892399E-1)[&rate=5.20664886141322E-4]:1.339967076081E-2,(73[&rate=5.20664886141322E-4]:6.233511679905E-1,77[&rate=5.20664886141322E-4]:6.178717159357E-1)[&rate=5.20664886141322E-4]:6.565590433899E-2)[&rate=5.20664886141322E-4]:5.635043131375E-3)[&rate=5.20664886141322E-4]:1.336963813479E-1)[&rate=5.20664886141322E-4]:6.984487762483E-1,((133[&rate=5.20664886141322E-4]:6.447801244267E-1,137[&rate=5.20664886141322E-4]:6.858760148377E-1)[&rate=5.20664886141322E-4]:1.059504917762E-1,134[&rate=5.20664886141322E-4]:7.205936299018E-1)[&rate=5.20664886141322E-4]:8.116730952102E-1)[&rate=5.20664886141322E-4]:5.195270460155E-2)[&rate=5.20664886141322E-4]:7.505718601903E-2)[&rate=5.20664886141322E-4]:5.116535210966E-1,125[&rate=5.20664886141322E-4]:1.208605112501E0)[&rate=5.20664886141322E-4]:3.016298578049E-1,(68[&rate=5.20664886141322E-4]:6.778185374781E-1,(59[&rate=5.20664886141322E-4]:5.420540490232E-1,((56[&rate=5.20664886141322E-4]:3.309573717172E-1,55[&rate=5.20664886141322E-4]:3.309573717172E-1)[&rate=5.20664886141322E-4]:1.448113856839E-1,(57[&rate=5.20664886141322E-4]:4.113010529344E-1,(58[&rate=5.20664886141322E-4]:3.795311392804E-1,(37[&rate=5.20664886141322E-4]:1.016435013084E-1,54[&rate=5.20664886141322E-4]:2.514076906798E-2)[&rate=5.20664886141322E-4]:2.970133210321E-1)[&rate=5.20664886141322E-4]:4.816335627698E-2)[&rate=5.20664886141322E-4]:7.539666621538E-2)[&rate=5.20664886141322E-4]:5.808857031055E-2)[&rate=5.20664886141322E-4]:1.849448163238E-1)[&rate=5.20664886141322E-4]:6.657497661609E-1)[&rate=5.20664886141322E-4]:2.728330953138E-1)[&rate=5.20664886141322E-4]:6.727302728217E-2);
tree STATE_13770000 [&joint=-20967.07434180621,lnP=-20967.07434180621] = [&R] ((33[&rate=5.645236490433236E-4]:4.220026140554E-3,(34[&rate=5.645236490433236E-4]:9.556242772071E-4,((((((((131[&rate=5.645236490433236E-4]:3.911419245375E-1,((129[&rate=5.645236490433236E-4]:1.107262926857E-1,132[&rate=5.645236490433236E-4]:1.13466018713E-1)[&rate=5.645236490433236E-4]:6.830770842789E-2,130[&rate=5.645236490433236E-4]:1.790340011136E-1)[&rate=5.645236490433236E-4]:2.093681973966E-1)[&rate=5.645236490433236E-4]:6.714826518503E-1,69[&rate=5.645236490433236E-4]:1.20783005584E0)[&rate=5.645236490433236E-4]:1.188037724811E-1,118[&rate=5.645236490433236E-4]:1.315674924211E0)[&rate=5.645236490433236E-4]:3.541333618848E-1,(((49[&rate=5.645236490433236E-4]:3.346901926377E-1,50[&rate=5.645236490433236E-4]:3.346901926377E-1)[&rate=5.645236490433236E-4]:2.897883403208E-1,((44[&rate=5.645236490433236E-4]:4.418664801298E-1,51[&rate=5.645236490433236E-4]:4.200085566326E-1)[&rate=5.645236490433236E-4]:1.623140306606E-1,(((46[&rate=5.645236490433236E-4]:3.937783217238E-1,43[&rate=5.645236490433236E-4]:3.937783217238E-1)[&rate=5.645236490433236E-4]:6.060723833359E-2,((42[&rate=5.645236490433236E-4]:3.213051029762E-1,48[&rate=5.645236490433236E-4]:3.595564690964E-1)[&rate=5.645236490433236E-4]:6.169360723426E-3,41[&rate=5.645236490433236E-4]:3.220099828254E-1)[&rate=5.645236490433236E-4]:7.773076848901E-2)[&rate=5.645236490433236E-4]:5.975346669039E-2,47[&rate=5.645236490433236E-4]:5.141390267477E-1)[&rate=5.645236490433236E-4]:9.550596491694E-2)[&rate=5.645236490433236E-4]:4.762042653958E-2)[&rate=5.645236490433236E-4]:2.668236508928E-2,45[&rate=5.645236490433236E-4]:6.757510619822E-1)[&rate=5.645236490433236E-4]:8.093498442551E-2)[&rate=5.645236490433236E-4]:9.629736558912E-2,(128[&rate=5.645236490433236E-4]:1.503874807783E0,((65[&rate=5.645236490433236E-4]:2.721793715834E-1,((62[&rate=5.645236490433236E-4]:3.01366908842E-1,64[&rate=5.645236490433236E-4]:2.60271018431E-1)[&rate=5.645236490433236E-4]:2.197708803984E-2,60[&rate=5.645236490433236E-4]:1.315631749641E-1)[&rate=5.645236490433236E-4]:1.406161966193E-1)[&rate=5.645236490433236E-4]:1.71871159515E-1,(63[&rate=5.645236490433236E-4]:6.488270150445E-2,61[&rate=5.645236490433236E-4]:1.059785919155E-1)[&rate=5.645236490433236E-4]:5.298527611007E-1)[&rate=5.645236490433236E-4]:1.007769482164E0)[&rate=5.645236490433236E-4]:1.225048165054E-1)[&rate=5.645236490433236E-4]:2.79472013812E-1,(((127[&rate=5.645236490433236E-4]:2.447140871016E0,121[&rate=5.645236490433236E-4]:2.006044980605E0)[&rate=5.645236490433236E-4]:9.88634317422E-2,36[&rate=5.645236490433236E-4]:2.545635755258E-2)[&rate=5.645236490433236E-4]:1.062225499907E-1,35[&rate=5.645236490433236E-4]:8.510356507757E-2)[&rate=5.645236490433236E-4]:2.919809497349E-1)[&rate=5.645236490433236E-4]:1.963646561211E-1,(38[&rate=5.645236490433236E-4]:9.56941811031E-1,(((96[&rate=5.645236490433236E-4]:4.537957586121E-1,99[&rate=5.645236490433236E-4]:4.89314884295E-1)[&rate=5.645236490433236E-4]:3.23747485051E-1,((95[&rate=5.645236490433236E-4]:5.563384486984E-1,(100[&rate=5.645236490433236E-4]:3.673905257677E-1,94[&rate=5.645236490433236E-4]:3.673905257677E-1)[&rate=5.645236490433236E-4]:1.042484693786E-1)[&rate=5.645236490433236E-4]:2.148051120074E-1,98[&rate=5.645236490433236E-4]:7.60214598957E-1)[&rate=5.645236490433236E-4]:3.098984689177E-2)[&rate=5.645236490433236E-4]:2.50413368264E-1,(((((((((((89[&rate=5.645236490433236E-4]:2.00120233573E-1,88[&rate=5.645236490433236E-4]:1.86421603436E-1)[&rate=5.645236490433236E-4]:4.952216861254E-1,((((90[&rate=5.645236490433236E-4]:5.132881742866E-2,91[&rate=5.645236490433236E-4]:5.132881742866E-2)[&rate=5.645236490433236E-4]:1.96162344855E-2,92[&rate=5.645236490433236E-4]:7.094505191416E-2)[&rate=5.645236490433236E-4]:1.672401607626E-1,((83[&rate=5.645236490433236E-4]:8.465093962116E-2,86[&rate=5.645236490433236E-4]:8.465093962116E-2)[&rate=5.645236490433236E-4]:1.102111917128E-1,(85[&rate=5.645236490433236E-4]:1.649660636527E-1,(93[&rate=5.645236490433236E-4]:4.163737777221E-2,84[&rate=5.645236490433236E-4]:2.793874763519E-2)[&rate=5.645236490433236E-4]:1.370273160175E-1)[&rate=5.645236490433236E-4]:2.989606768128E-2)[&rate=5.645236490433236E-4]:2.962445120574E-2)[&rate=5.645236490433236E-4]:1.439570651798E-2,87[&rate=5.645236490433236E-4]:2.388822890577E-1)[&rate=5.645236490433236E-4]:4.427610005036E-1)[&rate=5.645236490433236E-4]:5.36920982389E-1,3[&rate=5.645236490433236E-4]:6.788382445533E-1)[&rate=5.645236490433236E-4]:3.873568805317E-2,(18[&rate=5.645236490433236E-4]:7.000217595832E-1,((15[&rate=5.645236490433236E-4]:5.741312185839E-1,10[&rate=5.645236490433236E-4]:5.357750542005E-1)[&rate=5.645236490433236E-4]:6.653367960418E-2,6[&rate=5.645236490433236E-4]:5.858703776403E-1)[&rate=5.645236490433236E-4]:5.113768331276E-2)[&rate=5.645236490433236E-4]:1.326206661739E-1)[&rate=5.645236490433236E-4]:6.242999620285E-1,(((((116[&rate=5.645236490433236E-4]:6.522877156314E-1,(((106[&rate=5.645236490433236E-4]:5.245670943137E-1,(139[&rate=5.645236490433236E-4]:4.016380454391E-1,111[&rate=5.645236490433236E-4]:2.262955796857E-1)[&rate=5.645236490433236E-4]:3.147098707923E-1)[&rate=5.645236490433236E-4]:1.865401491701E-2,104[&rate=5.645236490433236E-4]:5.432211092307E-1)[&rate=5.645236490433236E-4]:6.786495777741E-2,(148[&rate=5.645236490433236E-4]:2.150569752431E-1,143[&rate=5.645236490433236E-4]:2.123172492158E-1)[&rate=5.645236490433236E-4]:3.741112835459E-1)[&rate=5.645236490433236E-4]:1.014756212261E-1)[&rate=5.645236490433236E-4]:1.946793178895E-2,(((19[&rate=5.645236490433236E-4]:5.763079666041E-1,13[&rate=5.645236490433236E-4]:5.379518022204E-1)[&rate=5.645236490433236E-4]:1.396719823424E-1,(((109[&rate=5.645236490433236E-4]:5.362297330304E-1,114[&rate=5.645236490433236E-4]:4.567776782359E-1)[&rate=5.645236490433236E-4]:1.87330187131E-2,107[&rate=5.645236490433236E-4]:5.357846695518E-1)[&rate=5.645236490433236E-4]:6.275595376487E-2,108[&rate=5.645236490433236E-4]:5.958008972893E-1)[&rate=5.645236490433236E-4]:5.716535302702E-2)[&rate=5.645236490433236E-4]:9.161931379208E-3,115[&rate=5.645236490433236E-4]:6.045939351201E-1)[&rate=5.645236490433236E-4]:6.716171230024E-2)[&rate=5.645236490433236E-4]:2.59796556853E-1,(((113[&rate=5.645236490433236E-4]:4.377912094271E-1,105[&rate=5.645236490433236E-4]:4.103939491533E-1)[&rate=5.645236490433236E-4]:2.531514879083E-2,110[&rate=5.645236490433236E-4]:4.576269061632E-1)[&rate=5.645236490433236E-4]:2.187903066464E-1,(117[&rate=5.645236490433236E-4]:5.917262960683E-1,(112[&rate=5.645236490433236E-4]:5.872291159554E-1,(((4[&rate=5.645236490433236E-4]:2.583840549213E-1,30[&rate=5.645236490433236E-4]:4.309867946473E-1)[&rate=5.645236490433236E-4]:1.351790925892E-1,14[&rate=5.645236490433236E-4]:4.510973940856E-1)[&rate=5.645236490433236E-4]:9.97540154616E-2,9[&rate=5.645236490433236E-4]:5.426322314651E-1)[&rate=5.645236490433236E-4]:3.637770640821E-2)[&rate=5.645236490433236E-4]:1.757454085308E-3)[&rate=5.645236490433236E-4]:9.291009482362E-2)[&rate=5.645236490433236E-4]:3.318473202308E-1)[&rate=5.645236490433236E-4]:3.093402087048E-1,(((23[&rate=5.645236490433236E-4]:6.344028880931E-1,(25[&rate=5.645236490433236E-4]:3.475614620175E-1,20[&rate=5.645236490433236E-4]:3.283833798258E-1)[&rate=5.645236490433236E-4]:2.978003301853E-1)[&rate=5.645236490433236E-4]:9.098588833836E-2,(11[&rate=5.645236490433236E-4]:4.017244499999E-1,140[&rate=5.645236490433236E-4]:3.825463678082E-1)[&rate=5.645236490433236E-4]:2.387328195824E-1)[&rate=5.645236490433236E-4]:5.694202134725E-1,(((((17[&rate=5.645236490433236E-4]:5.786837470902E-1,21[&rate=5.645236490433236E-4]:6.088207333915E-1)[&rate=5.645236490433236E-4]:1.146654077853E-1,28[&rate=5.645236490433236E-4]:7.481436754233E-1)[&rate=5.645236490433236E-4]:8.174973670269E-2,1[&rate=5.645236490433236E-4]:4.359204226305E-2)[&rate=5.645236490433236E-4]:5.245495471E-2,24[&rate=5.645236490433236E-4]:8.768689147813E-1)[&rate=5.645236490433236E-4]:3.3983361243E-1,102[&rate=5.645236490433236E-4]:5.50586915949E-2)[&rate=5.645236490433236E-4]:8.906536680236E-2)[&rate=5.645236490433236E-4]:1.049875326632E-1)[&rate=5.645236490433236E-4]:9.870220208317E-3,(142[&rate=5.645236490433236E-4]:7.912232959955E-1,((141[&rate=5.645236490433236E-4]:4.569292508792E-1,144[&rate=5.645236490433236E-4]:4.541895248518E-1)[&rate=5.645236490433236E-4]:7.915841746457E-2,145[&rate=5.645236490433236E-4]:5.388273943713E-1)[&rate=5.645236490433236E-4]:2.523959016242E-1)[&rate=5.645236490433236E-4]:7.14333857739E-1)[&rate=5.645236490433236E-4]:8.563180939353E-2)[&rate=5.645236490433236E-4]:1.920905111012E-1,101[&rate=5.645236490433236E-4]:5.312246797086E-1)[&rate=5.645236490433236E-4]:7.15098407427E-1,16[&rate=5.645236490433236E-4]:2.358651854259E0)[&rate=5.645236490433236E-4]:7.623721745007E-2,146[&rate=5.645236490433236E-4]:4.696147248268E-1)[&rate=5.645236490433236E-4]:4.746587584405E-2,((((26[&rate=5.645236490433236E-4]:7.195151624811E-1,(7[&rate=5.645236490433236E-4]:2.441255213916E-1,8[&rate=5.645236490433236E-4]:2.441255213916E-1)[&rate=5.645236490433236E-4]:3.68540326021E-1)[&rate=5.645236490433236E-4]:2.697929908841E-1,((2[&rate=5.645236490433236E-4]:6.314392188806E-1,(22[&rate=5.645236490433236E-4]:6.50326791575E-1,27[&rate=5.645236490433236E-4]:6.667651477394E-1)[&rate=5.645236490433236E-4]:1.537151670316E-1)[&rate=5.645236490433236E-4]:7.909691057403E-3,31[&rate=5.645236490433236E-4]:8.667461702121E-1)[&rate=5.645236490433236E-4]:1.663975995915E-1)[&rate=5.645236490433236E-4]:1.442556358411E0,97[&rate=5.645236490433236E-4]:2.20538813745E-1)[&rate=5.645236490433236E-4]:7.096833352336E-2,39[&rate=5.645236490433236E-4]:3.625453986346E-1)[&rate=5.645236490433236E-4]:3.431662280133E-2)[&rate=5.645236490433236E-4]:1.666275519017E-1,40[&rate=5.645236490433236E-4]:5.634895733376E-1)[&rate=5.645236490433236E-4]:1.539949663258E-2,147[&rate=5.645236490433236E-4]:6.362661191505E-1)[&rate=5.645236490433236E-4]:3.343134435963E-1)[&rate=5.645236490433236E-4]:1.120453083936E-1)[&rate=5.645236490433236E-4]:2.18872806418E-1)[&rate=5.645236490433236E-4]:2.165795125585E-1,(((67[&rate=5.645236490433236E-4]:2.39805418679E-1,(122[&rate=5.645236490433236E-4]:3.369791311368E-1,(123[&rate=5.645236490433236E-4]:7.827866860062E-2,124[&rate=5.645236490433236E-4]:7.55464281635E-2)[&rate=5.645236490433236E-4]:2.587004625362E-1)[&rate=5.645236490433236E-4]:4.040988378828E-1)[&rate=5.645236490433236E-4]:1.361169648721E-1,(((120[&rate=5.645236490433236E-4]:1.738692324314E0,126[&rate=5.645236490433236E-4]:1.048880212629E0)[&rate=5.645236490433236E-4]:1.574679456682E-1,(119[&rate=5.645236490433236E-4]:9.75080033288E-1,(135[&rate=5.645236490433236E-4]:5.357040784738E-1,(138[&rate=5.645236490433236E-4]:1.68671383476E-1,136[&rate=5.645236490433236E-4]:3.716453416081E-2)[&rate=5.645236490433236E-4]:5.670326949979E-1)[&rate=5.645236490433236E-4]:9.143074933474E-2)[&rate=5.645236490433236E-4]:1.016970647653E0)[&rate=5.645236490433236E-4]:2.526604794931E-1,66[&rate=5.645236490433236E-4]:2.118344481055E-1)[&rate=5.645236490433236E-4]:1.640879354456E-1)[&rate=5.645236490433236E-4]:2.720759558826E-1,((((134[&rate=5.645236490433236E-4]:3.92980506371E-1,(137[&rate=5.645236490433236E-4]:3.9863140464E-1,133[&rate=5.645236490433236E-4]:3.575355142289E-1)[&rate=5.645236490433236E-4]:6.558197844329E-2)[&rate=5.645236490433236E-4]:1.180525815454E0,(53[&rate=5.645236490433236E-4]:7.751885762614E-1,((52[&rate=5.645236490433236E-4]:5.776608613117E-1,(((12[&rate=5.645236490433236E-4]:3.156662738407E-1,5[&rate=5.645236490433236E-4]:2.773101094572E-1)[&rate=5.645236490433236E-4]:1.372824022864E-1,29[&rate=5.645236490433236E-4]:5.597979911956E-1)[&rate=5.645236490433236E-4]:2.188991746567E-1,103[&rate=5.645236490433236E-4]:5.458204535235E-1)[&rate=5.645236490433236E-4]:1.696134142349E0)[&rate=5.645236490433236E-4]:7.167251403393E-2,((((76[&rate=5.645236490433236E-4]:5.602426341864E-1,70[&rate=5.645236490433236E-4]:5.21886469803E-1)[&rate=5.645236490433236E-4]:1.789866103167E-2,74[&rate=5.645236490433236E-4]:5.781412952181E-1)[&rate=5.645236490433236E-4]:1.205811714632E-1,75[&rate=5.645236490433236E-4]:6.987224666813E-1)[&rate=5.645236490433236E-4]:1.799428124738E-1,(((81[&rate=5.645236490433236E-4]:1.187549107843E-1,80[&rate=5.645236490433236E-4]:1.187549107843E-1)[&rate=5.645236490433236E-4]:3.371294532208E-1,(((72[&rate=5.645236490433236E-4]:2.282032784679E-1,78[&rate=5.645236490433236E-4]:2.501210866872E-1)[&rate=5.645236490433236E-4]:1.126210527318E-1,(79[&rate=5.645236490433236E-4]:2.870212331965E-1,82[&rate=5.645236490433236E-4]:2.952404112786E-1)[&rate=5.645236490433236E-4]:7.572090622242E-2)[&rate=5.645236490433236E-4]:9.760758701502E-2,(73[&rate=5.645236490433236E-4]:2.800758886257E-1,71[&rate=5.645236490433236E-4]:2.115827379408E-1)[&rate=5.645236490433236E-4]:2.213697282191E-1)[&rate=5.645236490433236E-4]:3.753815653452E-3)[&rate=5.645236490433236E-4]:2.749160519018E-2,77[&rate=5.645236490433236E-4]:5.272115856337E-1)[&rate=5.645236490433236E-4]:3.459742414667E-1)[&rate=5.645236490433236E-4]:5.089344334912E-1)[&rate=5.645236490433236E-4]:1.340519222271E-1)[&rate=5.645236490433236E-4]:4.637523489669E-2)[&rate=5.645236490433236E-4]:1.106875207501E-1,125[&rate=5.645236490433236E-4]:7.218688182469E-1)[&rate=5.645236490433236E-4]:3.608555669359E-1,(68[&rate=5.645236490433236E-4]:3.923188379382E-1,(57[&rate=5.645236490433236E-4]:3.405232650381E-1,((((54[&rate=5.645236490433236E-4]:1.78036295226E-1,59[&rate=5.645236490433236E-4]:2.162876613462E-1)[&rate=5.645236490433236E-4]:3.620050038515E-2,37[&rate=5.645236490433236E-4]:2.907395278516E-1)[&rate=5.645236490433236E-4]:5.026870912636E-2,58[&rate=5.645236490433236E-4]:3.218825539178E-1)[&rate=5.645236490433236E-4]:6.086892383941E-3,(56[&rate=5.645236490433236E-4]:2.387198508944E-1,55[&rate=5.645236490433236E-4]:2.387198508944E-1)[&rate=5.645236490433236E-4]:6.192719103561E-2)[&rate=5.645236490433236E-4]:2.894726135928E-2)[&rate=5.645236490433236E-4]:1.037081412063E-1)[&rate=5.645236490433236E-4]:5.237388805779E-1)[&rate=5.645236490433236E-4]:2.796612586899E-1)[&rate=5.645236490433236E-4]:1.420303440584E-1)[&rate=5.645236490433236E-4]:7.394063941519E-2)[&rate=5.645236490433236E-4]:1.970275802772E-2)[&rate=5.645236490433236E-4]:4.239500160653E-3,32[&rate=5.645236490433236E-4]:2.980074246492E-3);
tree STATE_13860000 [&joint=-20982.438780106906,lnP=-20982.438780106906] = [&R] ((((126[&rate=6.178364909586781E-4]:8.354245778519E-1,((119[&rate=6.178364909586781E-4]:1.047787219875E0,120[&rate=6.178364909586781E-4]:9.518968089165E-1)[&rate=6.178364909586781E-4]:2.141460439607E-2,(135[&rate=6.178364909586781E-4]:4.322503126753E-1,(138[&rate=6.178364909586781E-4]:2.810611195165E-1,136[&rate=6.178364909586781E-4]:1.495542702013E-1)[&rate=6.178364909586781E-4]:3.511891931588E-1)[&rate=6.178364909586781E-4]:2.890063061168E-1)[&rate=6.178364909586781E-4]:5.519252762242E-1)[&rate=6.178364909586781E-4]:6.326754465414E-1,66[&rate=6.178364909586781E-4]:2.209258347083E-1)[&rate=6.178364909586781E-4]:1.740870325659E-1,(67[&rate=6.178364909586781E-4]:8.429753918933E-2,(122[&rate=6.178364909586781E-4]:2.020992927836E-1,(123[&rate=6.178364909586781E-4]:1.757513732065E-1,124[&rate=6.178364909586781E-4]:1.730191327694E-1)[&rate=6.178364909586781E-4]:2.634791957704E-2)[&rate=6.178364909586781E-4]:3.834707967464E-1)[&rate=6.178364909586781E-4]:3.107153280848E-1)[&rate=6.178364909586781E-4]:5.082528793032E-1,((32[&rate=6.178364909586781E-4]:1.076564569988E-2,((((35[&rate=6.178364909586781E-4]:5.718467464754E-2,(((121[&rate=6.178364909586781E-4]:1.917356005538E0,127[&rate=6.178364909586781E-4]:2.358451895949E0)[&rate=6.178364909586781E-4]:1.666247388396E-1,36[&rate=6.178364909586781E-4]:4.528689583341E-3)[&rate=6.178364909586781E-4]:9.425600692392E-2,(((((118[&rate=6.178364909586781E-4]:6.647978057968E-1,69[&rate=6.178364909586781E-4]:6.757567099065E-1)[&rate=6.178364909586781E-4]:2.927194183246E-2,(131[&rate=6.178364909586781E-4]:1.86893712903E-1,((130[&rate=6.178364909586781E-4]:8.24913498552E-2,129[&rate=6.178364909586781E-4]:8.24913498552E-2)[&rate=6.178364909586781E-4]:7.89914519841E-3,132[&rate=6.178364909586781E-4]:9.313022108096E-2)[&rate=6.178364909586781E-4]:9.376349182203E-2)[&rate=6.178364909586781E-4]:3.729294593837E-1)[&rate=6.178364909586781E-4]:5.750108586756E-1,128[&rate=6.178364909586781E-4]:1.129354578908E0)[&rate=6.178364909586781E-4]:1.36957429736E-1,(((62[&rate=6.178364909586781E-4]:3.188526815607E-1,(64[&rate=6.178364909586781E-4]:2.133421239079E-1,60[&rate=6.178364909586781E-4]:6.265719240117E-2)[&rate=6.178364909586781E-4]:6.441466724181E-2)[&rate=6.178364909586781E-4]:1.77172745535E-1,65[&rate=6.178364909586781E-4]:3.04244605178E-1)[&rate=6.178364909586781E-4]:1.680018098509E-1,(63[&rate=6.178364909586781E-4]:7.257814934575E-2,61[&rate=6.178364909586781E-4]:1.136740397568E-1)[&rate=6.178364909586781E-4]:5.503531971898E-1)[&rate=6.178364909586781E-4]:7.420107990944E-1)[&rate=6.178364909586781E-4]:2.846881675484E-1,((((51[&rate=6.178364909586781E-4]:4.323628265446E-1,(44[&rate=6.178364909586781E-4]:2.0007982515E-1,47[&rate=6.178364909586781E-4]:2.055443060243E-1)[&rate=6.178364909586781E-4]:2.541409248918E-1)[&rate=6.178364909586781E-4]:7.73063000838E-2,(49[&rate=6.178364909586781E-4]:2.322358910933E-1,50[&rate=6.178364909586781E-4]:2.322358910933E-1)[&rate=6.178364909586781E-4]:2.719687546608E-1)[&rate=6.178364909586781E-4]:2.222843861013E-3,((46[&rate=6.178364909586781E-4]:3.675625431036E-1,((42[&rate=6.178364909586781E-4]:1.941757441785E-1,41[&rate=6.178364909586781E-4]:1.887112633043E-1)[&rate=6.178364909586781E-4]:1.699335614908E-2,48[&rate=6.178364909586781E-4]:2.494204664478E-1)[&rate=6.178364909586781E-4]:1.072131149073E-1)[&rate=6.178364909586781E-4]:4.568940239162E-2,43[&rate=6.178364909586781E-4]:4.132519454953E-1)[&rate=6.178364909586781E-4]:1.259624293657E-1)[&rate=6.178364909586781E-4]:1.120358905175E-1,45[&rate=6.178364909586781E-4]:6.43053544067E-1)[&rate=6.178364909586781E-4]:1.345504198337E-1)[&rate=6.178364909586781E-4]:2.997630113715E-2)[&rate=6.178364909586781E-4]:4.975320606037E-3)[&rate=6.178364909586781E-4]:2.407861612618E-1,(38[&rate=6.178364909586781E-4]:6.897663808666E-1,(((((16[&rate=6.178364909586781E-4]:2.221817240189E0,(((7[&rate=6.178364909586781E-4]:7.246298813958E-2,8[&rate=6.178364909586781E-4]:7.246298813958E-2)[&rate=6.178364909586781E-4]:7.153622785915E-1,(26[&rate=6.178364909586781E-4]:8.899841755433E-1,(2[&rate=6.178364909586781E-4]:5.640573622224E-1,31[&rate=6.178364909586781E-4]:7.914546224965E-1)[&rate=6.178364909586781E-4]:1.423651694853E-1)[&rate=6.178364909586781E-4]:4.690406256238E-3)[&rate=6.178364909586781E-4]:2.490098061083E-1,(22[&rate=6.178364909586781E-4]:4.01773546557E-1,27[&rate=6.178364909586781E-4]:4.182119027213E-1)[&rate=6.178364909586781E-4]:7.309519372413E-1)[&rate=6.178364909586781E-4]:1.132927372829E0)[&rate=6.178364909586781E-4]:2.409306680652E-1,39[&rate=6.178364909586781E-4]:3.772549821375E-1)[&rate=6.178364909586781E-4]:3.995462918219E-2,147[&rate=6.178364909586781E-4]:4.745866605E-1)[&rate=6.178364909586781E-4]:1.517037649782E-1,146[&rate=6.178364909586781E-4]:6.891319555327E-1)[&rate=6.178364909586781E-4]:1.023278789709E-1,(((96[&rate=6.178364909586781E-4]:5.145634080055E-1,99[&rate=6.178364909586781E-4]:5.500825336884E-1)[&rate=6.178364909586781E-4]:6.598762231599E-2,((95[&rate=6.178364909586781E-4]:5.002300724777E-1,(100[&rate=6.178364909586781E-4]:2.619070250999E-1,94[&rate=6.178364909586781E-4]:2.619070250999E-1)[&rate=6.178364909586781E-4]:1.536235938257E-1)[&rate=6.178364909586781E-4]:6.677340820994E-2,((((((((15[&rate=6.178364909586781E-4]:4.936599236288E-1,10[&rate=6.178364909586781E-4]:4.553037592453E-1)[&rate=6.178364909586781E-4]:2.293521145208E-1,(18[&rate=6.178364909586781E-4]:5.207036021545E-1,3[&rate=6.178364909586781E-4]:4.056351090039E-1)[&rate=6.178364909586781E-4]:2.105276140774E-1)[&rate=6.178364909586781E-4]:7.854496583562E-2,6[&rate=6.178364909586781E-4]:7.467624834374E-1)[&rate=6.178364909586781E-4]:2.622629893484E-1,((89[&rate=6.178364909586781E-4]:1.13869756849E-1,88[&rate=6.178364909586781E-4]:1.00171126712E-1)[&rate=6.178364909586781E-4]:2.225581888662E-1,(87[&rate=6.178364909586781E-4]:2.777363763639E-1,(((90[&rate=6.178364909586781E-4]:2.879889810074E-2,91[&rate=6.178364909586781E-4]:2.879889810074E-2)[&rate=6.178364909586781E-4]:2.767995850748E-2,92[&rate=6.178364909586781E-4]:5.647885660822E-2)[&rate=6.178364909586781E-4]:8.396213082965E-2,(((86[&rate=6.178364909586781E-4]:2.73190052638E-2,(85[&rate=6.178364909586781E-4]:2.683186120724E-2,84[&rate=6.178364909586781E-4]:2.683186120724E-2)[&rate=6.178364909586781E-4]:4.871440565648E-4)[&rate=6.178364909586781E-4]:3.211173181383E-2,93[&rate=6.178364909586781E-4]:7.312936721464E-2)[&rate=6.178364909586781E-4]:2.958779906647E-4,83[&rate=6.178364909586781E-4]:5.97266150683E-2)[&rate=6.178364909586781E-4]:6.701574223256E-2)[&rate=6.178364909586781E-4]:1.509940190631E-1)[&rate=6.178364909586781E-4]:4.499293921424E-2)[&rate=6.178364909586781E-4]:1.173967390084E0)[&rate=6.178364909586781E-4]:3.590603693E-1,(((((107[&rate=6.178364909586781E-4]:4.734544603766E-1,108[&rate=6.178364909586781E-4]:4.707147343492E-1)[&rate=6.178364909586781E-4]:2.38065673351E-2,(114[&rate=6.178364909586781E-4]:2.883346555849E-1,109[&rate=6.178364909586781E-4]:3.677867103794E-1)[&rate=6.178364909586781E-4]:1.48652399524E-1)[&rate=6.178364909586781E-4]:2.786175218749E-1,(115[&rate=6.178364909586781E-4]:5.228940685803E-1,(19[&rate=6.178364909586781E-4]:4.603329068677E-1,13[&rate=6.178364909586781E-4]:4.21976742484E-1)[&rate=6.178364909586781E-4]:1.831091069182E-1)[&rate=6.178364909586781E-4]:1.927105084035E-1)[&rate=6.178364909586781E-4]:1.279139913139E-1,(((((110[&rate=6.178364909586781E-4]:4.152142211528E-1,105[&rate=6.178364909586781E-4]:3.932964129338E-1)[&rate=6.178364909586781E-4]:2.581018161027E-2,113[&rate=6.178364909586781E-4]:4.465038548178E-1)[&rate=6.178364909586781E-4]:7.456508477844E-3,117[&rate=6.178364909586781E-4]:4.567000893233E-1)[&rate=6.178364909586781E-4]:6.5848627076E-2,(9[&rate=6.178364909586781E-4]:4.984291538069E-1,((14[&rate=6.178364909586781E-4]:3.258508444918E-1,(30[&rate=6.178364909586781E-4]:1.879921863795E-1,4[&rate=6.178364909586781E-4]:1.538944665345E-2)[&rate=6.178364909586781E-4]:2.529271512632E-1)[&rate=6.178364909586781E-4]:1.772576358934E-1,112[&rate=6.178364909586781E-4]:5.031084803853E-1)[&rate=6.178364909586781E-4]:3.539851503688E-3)[&rate=6.178364909586781E-4]:1.31606584827E-2)[&rate=6.178364909586781E-4]:3.354573849852E-1,(116[&rate=6.178364909586781E-4]:7.358412353492E-1,((148[&rate=6.178364909586781E-4]:2.485624775327E-1,143[&rate=6.178364909586781E-4]:2.458227515053E-1)[&rate=6.178364909586781E-4]:2.74519383267E-1,(((106[&rate=6.178364909586781E-4]:2.583445742629E-1,139[&rate=6.178364909586781E-4]:4.501253961806E-1)[&rate=6.178364909586781E-4]:3.474211510913E-2,111[&rate=6.178364909586781E-4]:3.095250455364E-1)[&rate=6.178364909586781E-4]:1.47356566963E-1,104[&rate=6.178364909586781E-4]:4.40443256335E-1)[&rate=6.178364909586781E-4]:1.045564126838E-1)[&rate=6.178364909586781E-4]:2.511155389332E-1)[&rate=6.178364909586781E-4]:3.723335918576E-2)[&rate=6.178364909586781E-4]:7.044397376271E-2)[&rate=6.178364909586781E-4]:3.57536163902E-1,((102[&rate=6.178364909586781E-4]:6.01588824637E-2,(((140[&rate=6.178364909586781E-4]:4.404797640932E-1,11[&rate=6.178364909586781E-4]:4.596578462849E-1)[&rate=6.178364909586781E-4]:2.05459677604E-1,((23[&rate=6.178364909586781E-4]:4.01578449366E-1,20[&rate=6.178364909586781E-4]:3.93359271284E-1)[&rate=6.178364909586781E-4]:3.143954291969E-2,25[&rate=6.178364909586781E-4]:4.439768963954E-1)[&rate=6.178364909586781E-4]:3.170310384524E-1)[&rate=6.178364909586781E-4]:3.791140429547E-1,((1[&rate=6.178364909586781E-4]:9.808621884496E-2,28[&rate=6.178364909586781E-4]:8.843875887079E-1)[&rate=6.178364909586781E-4]:3.654419386509E-2,((21[&rate=6.178364909586781E-4]:3.57988616464E-1,17[&rate=6.178364909586781E-4]:3.278516301626E-1)[&rate=6.178364909586781E-4]:2.868990107423E-1,24[&rate=6.178364909586781E-4]:6.64065709398E-1)[&rate=6.178364909586781E-4]:2.513866211202E-1)[&rate=6.178364909586781E-4]:2.246696472842E-1)[&rate=6.178364909586781E-4]:8.168074027759E-2)[&rate=6.178364909586781E-4]:1.445415809752E-1,((141[&rate=6.178364909586781E-4]:2.03017626719E-1,(145[&rate=6.178364909586781E-4]:1.7374088981E-1,144[&rate=6.178364909586781E-4]:1.68261437755E-1)[&rate=6.178364909586781E-4]:3.201646293656E-2)[&rate=6.178364909586781E-4]:2.683576880589E-1,142[&rate=6.178364909586781E-4]:4.741150408054E-1)[&rate=6.178364909586781E-4]:9.771607650992E-1)[&rate=6.178364909586781E-4]:4.573446843181E-3)[&rate=6.178364909586781E-4]:1.094968633106E-1)[&rate=6.178364909586781E-4]:3.170644385003E-1,101[&rate=6.178364909586781E-4]:6.30355760038E-1)[&rate=6.178364909586781E-4]:7.309350969289E-1,98[&rate=6.178364909586781E-4]:5.165419985195E-1)[&rate=6.178364909586781E-4]:9.866092123482E-3,97[&rate=6.178364909586781E-4]:3.269545387305E-1)[&rate=6.178364909586781E-4]:2.966642829591E-2)[&rate=6.178364909586781E-4]:3.813771356821E-2)[&rate=6.178364909586781E-4]:3.516859442325E-2,40[&rate=6.178364909586781E-4]:5.009655263841E-1)[&rate=6.178364909586781E-4]:1.702757288847E-1)[&rate=6.178364909586781E-4]:8.683113652691E-2)[&rate=6.178364909586781E-4]:2.105699015583E-1)[&rate=6.178364909586781E-4]:4.916509980516E-1,((68[&rate=6.178364909586781E-4]:7.296797088841E-1,(((37[&rate=6.178364909586781E-4]:3.484609739153E-1,((54[&rate=6.178364909586781E-4]:9.938329190974E-2,58[&rate=6.178364909586781E-4]:1.567603410901E-1)[&rate=6.178364909586781E-4]:2.769204356545E-2,59[&rate=6.178364909586781E-4]:1.653267015954E-1)[&rate=6.178364909586781E-4]:1.448829061996E-1)[&rate=6.178364909586781E-4]:7.636994600683E-2,(56[&rate=6.178364909586781E-4]:2.817237620566E-1,55[&rate=6.178364909586781E-4]:2.817237620566E-1)[&rate=6.178364909586781E-4]:9.665907043367E-2)[&rate=6.178364909586781E-4]:1.078620363049E-1,57[&rate=6.178364909586781E-4]:4.971738305439E-1)[&rate=6.178364909586781E-4]:2.844184466462E-1)[&rate=6.178364909586781E-4]:5.51930282195E-1,((53[&rate=6.178364909586781E-4]:7.954656830543E-1,(((((70[&rate=6.178364909586781E-4]:3.677756562923E-1,(74[&rate=6.178364909586781E-4]:3.625132090546E-1,76[&rate=6.178364909586781E-4]:3.625132090546E-1)[&rate=6.178364909586781E-4]:4.361861162115E-2)[&rate=6.178364909586781E-4]:1.302557962884E-1,75[&rate=6.178364909586781E-4]:5.363876169642E-1)[&rate=6.178364909586781E-4]:8.245547503419E-2,(((79[&rate=6.178364909586781E-4]:1.926770091049E-1,71[&rate=6.178364909586781E-4]:1.652797488308E-1)[&rate=6.178364909586781E-4]:1.206733922005E-1,((78[&rate=6.178364909586781E-4]:3.005778035283E-2,72[&rate=6.178364909586781E-4]:8.139972133512E-3)[&rate=6.178364909586781E-4]:1.832621291895E-1,82[&rate=6.178364909586781E-4]:2.215390876244E-1)[&rate=6.178364909586781E-4]:1.000304917631E-1)[&rate=6.178364909586781E-4]:2.91594922711E-2,((77[&rate=6.178364909586781E-4]:3.436762216115E-1,73[&rate=6.178364909586781E-4]:3.491556736662E-1)[&rate=6.178364909586781E-4]:1.842899656998E-3,(81[&rate=6.178364909586781E-4]:9.540337913665E-2,80[&rate=6.178364909586781E-4]:9.540337913665E-2)[&rate=6.178364909586781E-4]:2.062801256935E-1)[&rate=6.178364909586781E-4]:3.260721066408E-2)[&rate=6.178364909586781E-4]:2.352373080111E-1)[&rate=6.178364909586781E-4]:4.428179508404E-1,(134[&rate=6.178364909586781E-4]:4.905414539816E-1,(137[&rate=6.178364909586781E-4]:5.143110103108E-1,133[&rate=6.178364909586781E-4]:4.732151198998E-1)[&rate=6.178364909586781E-4]:4.746332038302E-2)[&rate=6.178364909586781E-4]:5.765990409121E-1)[&rate=6.178364909586781E-4]:4.223488505476E-1,((((12[&rate=6.178364909586781E-4]:6.928463517633E-2,5[&rate=6.178364909586781E-4]:3.092847079287E-2)[&rate=6.178364909586781E-4]:1.53217165099E-1,29[&rate=6.178364909586781E-4]:3.293511153438E-1)[&rate=6.178364909586781E-4]:8.20770120171E-1,103[&rate=6.178364909586781E-4]:9.17244523186E-1)[&rate=6.178364909586781E-4]:1.170110916196E0,52[&rate=6.178364909586781E-4]:4.230617048212E-1)[&rate=6.178364909586781E-4]:3.226818512645E-1)[&rate=6.178364909586781E-4]:5.791884827993E-2)[&rate=6.178364909586781E-4]:2.027434661531E-1,125[&rate=6.178364909586781E-4]:7.878266355462E-1)[&rate=6.178364909586781E-4]:6.604500221996E-1)[&rate=6.178364909586781E-4]:5.573248065416E-2)[&rate=6.178364909586781E-4]:8.414077887023E-2,34[&rate=6.178364909586781E-4]:1.074891420109E-2)[&rate=6.178364909586781E-4]:2.193453971788E-2)[&rate=6.178364909586781E-4]:6.670810353704E-4,33[&rate=6.178364909586781E-4]:1.691217878996E-2)[&rate=6.178364909586781E-4]:6.901512992902E-3);
tree STATE_13950000 [&joint=-20972.13799934773,lnP=-20972.13799934773] = [&R] ((32[&rate=6.521046467703175E-4]:1.860522144864E-3,(((((127[&rate=6.521046467703175E-4]:2.298830674039E0,121[&rate=6.521046467703175E-4]:1.857734783628E0)[&rate=6.521046467703175E-4]:3.043781753337E-1,(35[&rate=6.521046467703175E-4]:5.591731046913E-3,36[&rate=6.521046467703175E-4]:5.216707351267E-2)[&rate=6.521046467703175E-4]:3.049383065456E-2)[&rate=6.521046467703175E-4]:2.470425896189E-1,((45[&rate=6.521046467703175E-4]:6.523049230539E-1,(((41[&rate=6.521046467703175E-4]:3.167466077388E-1,(48[&rate=6.521046467703175E-4]:1.873316379844E-1,42[&rate=6.521046467703175E-4]:1.490802718641E-1)[&rate=6.521046467703175E-4]:1.731308167489E-1)[&rate=6.521046467703175E-4]:2.624242633605E-2,(46[&rate=6.521046467703175E-4]:3.265675573844E-1,43[&rate=6.521046467703175E-4]:3.265675573844E-1)[&rate=6.521046467703175E-4]:7.106628543336E-2)[&rate=6.521046467703175E-4]:1.058428812592E-1,((49[&rate=6.521046467703175E-4]:3.387567240713E-1,50[&rate=6.521046467703175E-4]:3.387567240713E-1)[&rate=6.521046467703175E-4]:8.614114275668E-2,((47[&rate=6.521046467703175E-4]:1.455250524707E-1,44[&rate=6.521046467703175E-4]:1.400605715965E-1)[&rate=6.521046467703175E-4]:2.354286543823E-1,51[&rate=6.521046467703175E-4]:3.536313024816E-1)[&rate=6.521046467703175E-4]:7.673104522068E-2)[&rate=6.521046467703175E-4]:4.579197200323E-2)[&rate=6.521046467703175E-4]:1.570249202884E-1)[&rate=6.521046467703175E-4]:3.507276353422E-1,(((69[&rate=6.521046467703175E-4]:7.504239393481E-1,(118[&rate=6.521046467703175E-4]:6.158234507521E-1,((129[&rate=6.521046467703175E-4]:1.892192855102E-1,(132[&rate=6.521046467703175E-4]:1.426195938748E-1,130[&rate=6.521046467703175E-4]:1.398798678474E-1)[&rate=6.521046467703175E-4]:4.93394176628E-2)[&rate=6.521046467703175E-4]:1.481270637312E-2,131[&rate=6.521046467703175E-4]:2.067717179107E-1)[&rate=6.521046467703175E-4]:2.748051574988E-1)[&rate=6.521046467703175E-4]:1.236415844864E-1)[&rate=6.521046467703175E-4]:5.540033685825E-1,128[&rate=6.521046467703175E-4]:1.153742376424E0)[&rate=6.521046467703175E-4]:1.817971875588E-2,(((65[&rate=6.521046467703175E-4]:3.331474483087E-2,(60[&rate=6.521046467703175E-4]:2.946346172882E-2,62[&rate=6.521046467703175E-4]:2.212442836466E-1)[&rate=6.521046467703175E-4]:3.851283102053E-3)[&rate=6.521046467703175E-4]:4.377233834909E-2,64[&rate=6.521046467703175E-4]:2.277720146867E-1)[&rate=6.521046467703175E-4]:3.402861004954E-1,(63[&rate=6.521046467703175E-4]:2.741151207392E-1,61[&rate=6.521046467703175E-4]:3.152110111502E-1)[&rate=6.521046467703175E-4]:2.939429944429E-1)[&rate=6.521046467703175E-4]:7.024941169837E-1)[&rate=6.521046467703175E-4]:6.04506675508E-1)[&rate=6.521046467703175E-4]:3.546650392059E-2)[&rate=6.521046467703175E-4]:2.32588648819E-1,(38[&rate=6.521046467703175E-4]:7.409398534299E-1,((40[&rate=6.521046467703175E-4]:5.227114090325E-1,(39[&rate=6.521046467703175E-4]:4.245397968107E-1,146[&rate=6.521046467703175E-4]:5.447583760456E-1)[&rate=6.521046467703175E-4]:9.817161222178E-2)[&rate=6.521046467703175E-4]:1.670637788953E-2,((147[&rate=6.521046467703175E-4]:4.475635222805E-1,((((31[&rate=6.521046467703175E-4]:6.528896140517E-1,((7[&rate=6.521046467703175E-4]:1.776850468261E-1,8[&rate=6.521046467703175E-4]:1.776850468261E-1)[&rate=6.521046467703175E-4]:1.304363354111E-1,26[&rate=6.521046467703175E-4]:4.149706973057E-1)[&rate=6.521046467703175E-4]:1.940833003077E-1)[&rate=6.521046467703175E-4]:1.928279393032E-1,(22[&rate=6.521046467703175E-4]:3.700629320168E-1,27[&rate=6.521046467703175E-4]:3.865012881812E-1)[&rate=6.521046467703175E-4]:4.208601007901E-1)[&rate=6.521046467703175E-4]:5.877567442432E-2,2[&rate=6.521046467703175E-4]:6.770959675052E-1)[&rate=6.521046467703175E-4]:1.609863074212E0,(((((((9[&rate=6.521046467703175E-4]:5.17639894565E-1,(((30[&rate=6.521046467703175E-4]:3.068574281772E-1,4[&rate=6.521046467703175E-4]:1.342546884511E-1)[&rate=6.521046467703175E-4]:1.732508589718E-1,(112[&rate=6.521046467703175E-4]:2.717649966818E-1,14[&rate=6.521046467703175E-4]:2.717649966818E-1)[&rate=6.521046467703175E-4]:9.327479731636E-2)[&rate=6.521046467703175E-4]:6.179765211078E-2,113[&rate=6.521046467703175E-4]:4.268374461089E-1)[&rate=6.521046467703175E-4]:9.902162653816E-2)[&rate=6.521046467703175E-4]:1.343095364721E-1,((105[&rate=6.521046467703175E-4]:3.958219320577E-1,117[&rate=6.521046467703175E-4]:4.259589183591E-1)[&rate=6.521046467703175E-4]:3.808247471888E-2,110[&rate=6.521046467703175E-4]:4.558222149957E-1)[&rate=6.521046467703175E-4]:1.988669420688E-1)[&rate=6.521046467703175E-4]:3.196887127793E-1,(((((106[&rate=6.521046467703175E-4]:1.085334345369E-1,(104[&rate=6.521046467703175E-4]:7.103922922515E-2,139[&rate=6.521046467703175E-4]:2.628200511429E-1)[&rate=6.521046467703175E-4]:3.749420531175E-2)[&rate=6.521046467703175E-4]:2.474252186457E-1,111[&rate=6.521046467703175E-4]:3.72397009347E-1)[&rate=6.521046467703175E-4]:3.100480006042E-1,116[&rate=6.521046467703175E-4]:6.05732681184E-1)[&rate=6.521046467703175E-4]:2.911474765161E-2,(148[&rate=6.521046467703175E-4]:2.585529012397E-1,143[&rate=6.521046467703175E-4]:2.558131752123E-1)[&rate=6.521046467703175E-4]:4.146506919796E-1)[&rate=6.521046467703175E-4]:1.52746911915E-1,(((19[&rate=6.521046467703175E-4]:4.130142325494E-1,13[&rate=6.521046467703175E-4]:3.746580681658E-1)[&rate=6.521046467703175E-4]:2.222780142498E-1,115[&rate=6.521046467703175E-4]:5.147443015937E-1)[&rate=6.521046467703175E-4]:1.732259653956E-1,(108[&rate=6.521046467703175E-4]:6.202748129813E-1,(107[&rate=6.521046467703175E-4]:4.606207044244E-1,(114[&rate=6.521046467703175E-4]:3.894400032239E-1,109[&rate=6.521046467703175E-4]:4.688920580184E-1)[&rate=6.521046467703175E-4]:1.090672859773E-2)[&rate=6.521046467703175E-4]:1.623938345843E-1)[&rate=6.521046467703175E-4]:1.252297005834E-1)[&rate=6.521046467703175E-4]:9.962407376133E-2)[&rate=6.521046467703175E-4]:1.10071200326E-1)[&rate=6.521046467703175E-4]:2.895830219693E-1,((144[&rate=6.521046467703175E-4]:2.364916845605E-1,(141[&rate=6.521046467703175E-4]:3.402083269725E-2,145[&rate=6.521046467703175E-4]:3.676055872483E-2)[&rate=6.521046467703175E-4]:2.052105778906E-1)[&rate=6.521046467703175E-4]:2.920953422476E-1,142[&rate=6.521046467703175E-4]:5.34066478863E-1)[&rate=6.521046467703175E-4]:9.079766047311E-1)[&rate=6.521046467703175E-4]:5.106946429188E-2,(((1[&rate=6.521046467703175E-4]:1.821648505235E-1,((21[&rate=6.521046467703175E-4]:4.311287018568E-1,17[&rate=6.521046467703175E-4]:4.009917155554E-1)[&rate=6.521046467703175E-4]:3.626620649914E-1,28[&rate=6.521046467703175E-4]:8.184483010947E-1)[&rate=6.521046467703175E-4]:1.500179192918E-1)[&rate=6.521046467703175E-4]:4.731193062205E-2,24[&rate=6.521046467703175E-4]:1.010298698954E0)[&rate=6.521046467703175E-4]:3.117244176214E-1,(102[&rate=6.521046467703175E-4]:1.187798886987E-1,((140[&rate=6.521046467703175E-4]:5.847087321717E-1,11[&rate=6.521046467703175E-4]:6.038868143634E-1)[&rate=6.521046467703175E-4]:2.621134752174E-1,((25[&rate=6.521046467703175E-4]:3.861668763463E-1,20[&rate=6.521046467703175E-4]:3.669887941545E-1)[&rate=6.521046467703175E-4]:1.91295721434E-1,23[&rate=6.521046467703175E-4]:5.665036936706E-1)[&rate=6.521046467703175E-4]:3.844281027594E-1)[&rate=6.521046467703175E-4]:3.185330237754E-1)[&rate=6.521046467703175E-4]:4.159939226007E-2)[&rate=6.521046467703175E-4]:8.615792446143E-2)[&rate=6.521046467703175E-4]:1.408253249655E-1,((3[&rate=6.521046467703175E-4]:4.729639175443E-1,((6[&rate=6.521046467703175E-4]:3.527952472249E-1,18[&rate=6.521046467703175E-4]:4.158089458551E-1)[&rate=6.521046467703175E-4]:1.556838486459E-2,(15[&rate=6.521046467703175E-4]:3.535759305304E-1,10[&rate=6.521046467703175E-4]:3.152197661469E-1)[&rate=6.521046467703175E-4]:6.958222210696E-2)[&rate=6.521046467703175E-4]:1.566550799753E-1)[&rate=6.521046467703175E-4]:6.175812425531E-1,((89[&rate=6.521046467703175E-4]:2.279514433429E-2,88[&rate=6.521046467703175E-4]:9.096514197277E-3)[&rate=6.521046467703175E-4]:3.109333748805E-1,(87[&rate=6.521046467703175E-4]:1.431996435864E-1,(((90[&rate=6.521046467703175E-4]:1.954140303957E-2,91[&rate=6.521046467703175E-4]:1.954140303957E-2)[&rate=6.521046467703175E-4]:2.648796437971E-2,92[&rate=6.521046467703175E-4]:4.602936741927E-2)[&rate=6.521046467703175E-4]:1.080369741634E-1,((93[&rate=6.521046467703175E-4]:6.674292378817E-2,83[&rate=6.521046467703175E-4]:5.304429365116E-2)[&rate=6.521046467703175E-4]:2.802430649931E-2,(86[&rate=6.521046467703175E-4]:6.275385760236E-2,(85[&rate=6.521046467703175E-4]:8.867689557677E-3,84[&rate=6.521046467703175E-4]:8.867689557677E-3)[&rate=6.521046467703175E-4]:5.388616804469E-2)[&rate=6.521046467703175E-4]:1.83147425481E-2)[&rate=6.521046467703175E-4]:5.929911129521E-2)[&rate=6.521046467703175E-4]:2.831932140685E-3)[&rate=6.521046467703175E-4]:1.768302454915E-1)[&rate=6.521046467703175E-4]:1.310241298417E0)[&rate=6.521046467703175E-4]:2.940776442609E-1)[&rate=6.521046467703175E-4]:5.55272839338E-1,101[&rate=6.521046467703175E-4]:9.371559176688E-1)[&rate=6.521046467703175E-4]:3.662414802132E-1)[&rate=6.521046467703175E-4]:5.995323421197E-2)[&rate=6.521046467703175E-4]:7.164717896248E-2,(((94[&rate=6.521046467703175E-4]:3.321368574402E-1,(95[&rate=6.521046467703175E-4]:2.886165412432E-1,100[&rate=6.521046467703175E-4]:2.039170876911E-1)[&rate=6.521046467703175E-4]:1.282197697491E-1)[&rate=6.521046467703175E-4]:8.5519622541E-2,(((96[&rate=6.521046467703175E-4]:4.425453067569E-1,99[&rate=6.521046467703175E-4]:4.780644324398E-1)[&rate=6.521046467703175E-4]:2.399498525199E-2,16[&rate=6.521046467703175E-4]:2.437279119766E0)[&rate=6.521046467703175E-4]:8.90341007837E-3,98[&rate=6.521046467703175E-4]:4.891049042729E-1)[&rate=6.521046467703175E-4]:2.322067511547E-3)[&rate=6.521046467703175E-4]:5.811646723726E-2,97[&rate=6.521046467703175E-4]:3.500898871092E-1)[&rate=6.521046467703175E-4]:4.070551358716E-2)[&rate=6.521046467703175E-4]:7.75841348594E-2)[&rate=6.521046467703175E-4]:2.69828077437E-1)[&rate=6.521046467703175E-4]:3.771423932249E-1)[&rate=6.521046467703175E-4]:3.561973792053E-1,(((68[&rate=6.521046467703175E-4]:4.676659334756E-1,((((56[&rate=6.521046467703175E-4]:1.510957116725E-1,55[&rate=6.521046467703175E-4]:1.510957116725E-1)[&rate=6.521046467703175E-4]:1.317078919982E-2,57[&rate=6.521046467703175E-4]:1.75195462621E-1)[&rate=6.521046467703175E-4]:6.536739030393E-2,((37[&rate=6.521046467703175E-4]:1.184266907452E-1,54[&rate=6.521046467703175E-4]:4.192395850472E-2)[&rate=6.521046467703175E-4]:1.077450320174E-1,58[&rate=6.521046467703175E-4]:2.070460397025E-1)[&rate=6.521046467703175E-4]:4.991025584546E-2)[&rate=6.521046467703175E-4]:4.455752202029E-2,59[&rate=6.521046467703175E-4]:2.823881345081E-1)[&rate=6.521046467703175E-4]:2.344581268365E-1)[&rate=6.521046467703175E-4]:6.637589016213E-1,((53[&rate=6.521046467703175E-4]:7.30528625888E-1,((52[&rate=6.521046467703175E-4]:5.237287498752E-1,(((12[&rate=6.521046467703175E-4]:1.538903937798E-1,5[&rate=6.521046467703175E-4]:1.155342293964E-1)[&rate=6.521046467703175E-4]:2.616843111257E-1,29[&rate=6.521046467703175E-4]:5.22424019974E-1)[&rate=6.521046467703175E-4]:4.013042298374E-1,103[&rate=6.521046467703175E-4]:6.908515374827E-1)[&rate=6.521046467703175E-4]:1.497170946953E0)[&rate=6.521046467703175E-4]:1.370947137744E-1,(((133[&rate=6.521046467703175E-4]:2.970000843379E-1,137[&rate=6.521046467703175E-4]:3.380959747489E-1)[&rate=6.521046467703175E-4]:1.333456246444E-1,134[&rate=6.521046467703175E-4]:4.002087226811E-1)[&rate=6.521046467703175E-4]:9.988681093195E-1,(((74[&rate=6.521046467703175E-4]:5.397742115897E-1,75[&rate=6.521046467703175E-4]:5.397742115897E-1)[&rate=6.521046467703175E-4]:7.584634048764E-3,(76[&rate=6.521046467703175E-4]:5.341848283667E-1,70[&rate=6.521046467703175E-4]:4.958286639832E-1)[&rate=6.521046467703175E-4]:1.317401727182E-2)[&rate=6.521046467703175E-4]:1.351180134271E-1,((77[&rate=6.521046467703175E-4]:4.089816718355E-1,(73[&rate=6.521046467703175E-4]:3.608235167782E-1,((80[&rate=6.521046467703175E-4]:4.393573171275E-2,81[&rate=6.521046467703175E-4]:4.393573171275E-2)[&rate=6.521046467703175E-4]:2.073348710503E-1,71[&rate=6.521046467703175E-4]:2.320925205713E-1)[&rate=6.521046467703175E-4]:6.0237845522E-2)[&rate=6.521046467703175E-4]:5.363760711206E-2)[&rate=6.521046467703175E-4]:2.363759848222E-2,(82[&rate=6.521046467703175E-4]:2.268656710628E-1,(79[&rate=6.521046467703175E-4]:6.225041919124E-2,(78[&rate=6.521046467703175E-4]:2.664071791191E-2,72[&rate=6.521046467703175E-4]:4.722909692595E-3)[&rate=6.521046467703175E-4]:3.560970127933E-2)[&rate=6.521046467703175E-4]:1.563960737895E-1)[&rate=6.521046467703175E-4]:1.783563389809E-1)[&rate=6.521046467703175E-4]:2.443781366931E-1)[&rate=6.521046467703175E-4]:7.1112052088E-1)[&rate=6.521046467703175E-4]:5.492421004645E-3)[&rate=6.521046467703175E-4]:7.790188354984E-2)[&rate=6.521046467703175E-4]:2.01404385879E-1,125[&rate=6.521046467703175E-4]:7.215504981057E-1)[&rate=6.521046467703175E-4]:5.765410036579E-1)[&rate=6.521046467703175E-4]:2.838461899046E-1,(((((135[&rate=6.521046467703175E-4]:5.291823936811E-1,(138[&rate=6.521046467703175E-4]:3.437398805719E-1,136[&rate=6.521046467703175E-4]:2.122330312567E-1)[&rate=6.521046467703175E-4]:3.854425131093E-1)[&rate=6.521046467703175E-4]:7.519344393324E-1,(119[&rate=6.521046467703175E-4]:1.623151868351E0,126[&rate=6.521046467703175E-4]:8.374493457076E-1)[&rate=6.521046467703175E-4]:5.91017014156E-3)[&rate=6.521046467703175E-4]:1.571455284199E-1,120[&rate=6.521046467703175E-4]:1.690317155954E0)[&rate=6.521046467703175E-4]:4.930786765989E-1,66[&rate=6.521046467703175E-4]:2.464095311829E-1)[&rate=6.521046467703175E-4]:4.41927106021E-1,(67[&rate=6.521046467703175E-4]:4.287695217567E-1,(122[&rate=6.521046467703175E-4]:1.666842081899E-1,(124[&rate=6.521046467703175E-4]:9.150004701861E-2,123[&rate=6.521046467703175E-4]:9.423228745573E-2)[&rate=6.521046467703175E-4]:7.245192073419E-2)[&rate=6.521046467703175E-4]:7.633578639075E-1)[&rate=6.521046467703175E-4]:2.595671154472E-1)[&rate=6.521046467703175E-4]:1.792137500253E-1)[&rate=6.521046467703175E-4]:4.363792115482E-3)[&rate=6.521046467703175E-4]:1.487784964934E-2)[&rate=6.521046467703175E-4]:2.553908452288E-2,(33[&rate=6.521046467703175E-4]:2.326113485104E-2,34[&rate=6.521046467703175E-4]:3.969949101542E-2)[&rate=6.521046467703175E-4]:9.617923871414E-3);
tree STATE_14040000 [&joint=-20980.782387372677,lnP=-20980.782387372677] = [&R] (((34[&rate=6.561158440985627E-4]:4.099301088518E-2,33[&rate=6.561158440985627E-4]:2.45546547208E-2)[&rate=6.561158440985627E-4]:7.810711749391E-2,(((68[&rate=6.561158440985627E-4]:4.703678587076E-1,(57[&rate=6.561158440985627E-4]:3.944578968646E-1,(((58[&rate=6.561158440985627E-4]:2.452997980835E-1,59[&rate=6.561158440985627E-4]:2.261741150234E-1)[&rate=6.561158440985627E-4]:8.63298926979E-2,(56[&rate=6.561158440985627E-4]:2.177488636298E-1,55[&rate=6.561158440985627E-4]:2.177488636298E-1)[&rate=6.561158440985627E-4]:8.65584227799E-2)[&rate=6.561158440985627E-4]:1.712509550115E-3,(37[&rate=6.561158440985627E-4]:2.337811868427E-1,54[&rate=6.561158440985627E-4]:1.572784546023E-1)[&rate=6.561158440985627E-4]:1.186866965489E-1)[&rate=6.561158440985627E-4]:7.750913915609E-2)[&rate=6.561158440985627E-4]:1.278225301491E-1)[&rate=6.561158440985627E-4]:2.790036553248E-1,(((((((12[&rate=6.561158440985627E-4]:3.321455935411E-1,5[&rate=6.561158440985627E-4]:2.937894291576E-1)[&rate=6.561158440985627E-4]:1.366197349689E-1,29[&rate=6.561158440985627E-4]:5.756146435785E-1)[&rate=6.561158440985627E-4]:1.746692818388E-1,103[&rate=6.561158440985627E-4]:5.174072130886E-1)[&rate=6.561158440985627E-4]:1.430912014308E0,52[&rate=6.561158440985627E-4]:2.840254928359E-1)[&rate=6.561158440985627E-4]:9.40246860785E-2,(133[&rate=6.561158440985627E-4]:6.006839765711E-1,(134[&rate=6.561158440985627E-4]:1.544485570278E-1,137[&rate=6.561158440985627E-4]:2.2568143374E-1)[&rate=6.561158440985627E-4]:4.160984332421E-1)[&rate=6.561158440985627E-4]:5.512489780001E-1)[&rate=6.561158440985627E-4]:1.127566257795E-1,((((80[&rate=6.561158440985627E-4]:9.273578896975E-2,81[&rate=6.561158440985627E-4]:9.273578896975E-2)[&rate=6.561158440985627E-4]:3.130303649206E-1,(77[&rate=6.561158440985627E-4]:4.395433380882E-1,(73[&rate=6.561158440985627E-4]:3.698024800405E-1,(((71[&rate=6.561158440985627E-4]:7.077638291648E-2,79[&rate=6.561158440985627E-4]:9.817364319051E-2)[&rate=6.561158440985627E-4]:1.179206363839E-2,(78[&rate=6.561158440985627E-4]:9.39418113041E-2,72[&rate=6.561158440985627E-4]:7.202400308479E-2)[&rate=6.561158440985627E-4]:1.602389552479E-2)[&rate=6.561158440985627E-4]:1.000177019335E-1,82[&rate=6.561158440985627E-4]:2.182025868445E-1)[&rate=6.561158440985627E-4]:1.187231808673E-1)[&rate=6.561158440985627E-4]:7.522031010243E-2)[&rate=6.561158440985627E-4]:1.005843224057E-2)[&rate=6.561158440985627E-4]:1.754333274833E-1,((70[&rate=6.561158440985627E-4]:3.374567753241E-1,(76[&rate=6.561158440985627E-4]:2.961152948319E-1,74[&rate=6.561158440985627E-4]:2.961152948319E-1)[&rate=6.561158440985627E-4]:7.969764487568E-2)[&rate=6.561158440985627E-4]:9.243186668878E-2,75[&rate=6.561158440985627E-4]:4.682448063963E-1)[&rate=6.561158440985627E-4]:1.622697434705E-1)[&rate=6.561158440985627E-4]:5.958473254222E-1,53[&rate=6.561158440985627E-4]:4.798988166769E-1)[&rate=6.561158440985627E-4]:2.711266705514E-3)[&rate=6.561158440985627E-4]:3.518772140739E-1,125[&rate=6.561158440985627E-4]:6.241047837951E-1)[&rate=6.561158440985627E-4]:2.919333969041E-1)[&rate=6.561158440985627E-4]:7.442115146067E-1,(126[&rate=6.561158440985627E-4]:1.464790459447E0,((67[&rate=6.561158440985627E-4]:1.148115733513E-1,(124[&rate=6.561158440985627E-4]:3.313014536265E-1,(122[&rate=6.561158440985627E-4]:3.237815609311E-1,123[&rate=6.561158440985627E-4]:3.237815609311E-1)[&rate=6.561158440985627E-4]:1.025213313249E-2)[&rate=6.561158440985627E-4]:2.820504296284E-1)[&rate=6.561158440985627E-4]:7.770562746672E-2,(66[&rate=6.561158440985627E-4]:1.370951282279E-1,((((138[&rate=6.561158440985627E-4]:2.747918261454E-1,136[&rate=6.561158440985627E-4]:1.432849768302E-1)[&rate=6.561158440985627E-4]:3.362593934565E-1,135[&rate=6.561158440985627E-4]:4.110512196018E-1)[&rate=6.561158440985627E-4]:4.061428835295E-1,120[&rate=6.561158440985627E-4]:1.069248897652E0)[&rate=6.561158440985627E-4]:4.194674592103E-1,119[&rate=6.561158440985627E-4]:1.584606767821E0)[&rate=6.561158440985627E-4]:5.853650727356E-1)[&rate=6.561158440985627E-4]:5.542207259012E-2)[&rate=6.561158440985627E-4]:2.509906894403E-2)[&rate=6.561158440985627E-4]:7.282461211048E-1)[&rate=6.561158440985627E-4]:3.62514361423E-2)[&rate=6.561158440985627E-4]:5.063143942735E-2,((((((45[&rate=6.561158440985627E-4]:6.141861297911E-1,(44[&rate=6.561158440985627E-4]:1.70651971673E-1,47[&rate=6.561158440985627E-4]:1.761164525472E-1)[&rate=6.561158440985627E-4]:4.462663985553E-1)[&rate=6.561158440985627E-4]:2.811874871539E-2,((((43[&rate=6.561158440985627E-4]:4.506961689156E-1,46[&rate=6.561158440985627E-4]:4.506961689156E-1)[&rate=6.561158440985627E-4]:4.018315506298E-2,(48[&rate=6.561158440985627E-4]:4.306707444546E-1,(42[&rate=6.561158440985627E-4]:3.488650480115E-1,41[&rate=6.561158440985627E-4]:3.434005671372E-1)[&rate=6.561158440985627E-4]:4.355433032286E-2)[&rate=6.561158440985627E-4]:4.927961777555E-2)[&rate=6.561158440985627E-4]:9.882657772715E-2,(49[&rate=6.561158440985627E-4]:2.439991946726E-1,50[&rate=6.561158440985627E-4]:2.439991946726E-1)[&rate=6.561158440985627E-4]:3.129198217875E-1)[&rate=6.561158440985627E-4]:4.858059847847E-3,51[&rate=6.561158440985627E-4]:5.672415571821E-1)[&rate=6.561158440985627E-4]:5.593763826426E-2)[&rate=6.561158440985627E-4]:2.965252570437E-1,(((((131[&rate=6.561158440985627E-4]:3.142543682112E-1,((130[&rate=6.561158440985627E-4]:1.115015053692E-1,129[&rate=6.561158440985627E-4]:1.115015053692E-1)[&rate=6.561158440985627E-4]:7.765713870915E-3,132[&rate=6.561158440985627E-4]:1.220069452675E-1)[&rate=6.561158440985627E-4]:1.922474229438E-1)[&rate=6.561158440985627E-4]:5.350105144186E-1,118[&rate=6.561158440985627E-4]:9.835114579724E-1)[&rate=6.561158440985627E-4]:1.230982189541E-2,69[&rate=6.561158440985627E-4]:1.006780183977E0)[&rate=6.561158440985627E-4]:4.713831877754E-1,(((62[&rate=6.561158440985627E-4]:2.485900301793E-1,(64[&rate=6.561158440985627E-4]:2.023181480837E-1,60[&rate=6.561158440985627E-4]:5.163321657696E-2)[&rate=6.561158440985627E-4]:5.175991684627E-3)[&rate=6.561158440985627E-4]:2.754793929421E-1,65[&rate=6.561158440985627E-4]:3.322886012037E-1)[&rate=6.561158440985627E-4]:3.120922476183E-1,(63[&rate=6.561158440985627E-4]:3.66506425199E-1,61[&rate=6.561158440985627E-4]:4.0760231561E-1)[&rate=6.561158440985627E-4]:4.285593551297E-1)[&rate=6.561158440985627E-4]:6.310427969035E-1)[&rate=6.561158440985627E-4]:3.031126370182E-2,128[&rate=6.561158440985627E-4]:1.357789703948E0)[&rate=6.561158440985627E-4]:3.544366438938E-1)[&rate=6.561158440985627E-4]:6.483317565078E-2,((35[&rate=6.561158440985627E-4]:5.988130432372E-3,(121[&rate=6.561158440985627E-4]:2.008137306707E0,127[&rate=6.561158440985627E-4]:2.449233197118E0)[&rate=6.561158440985627E-4]:1.23878220986E-1)[&rate=6.561158440985627E-4]:1.441500732433E-1,36[&rate=6.561158440985627E-4]:1.967135461414E-1)[&rate=6.561158440985627E-4]:9.815419652891E-2)[&rate=6.561158440985627E-4]:1.279734141517E-1,(38[&rate=6.561158440985627E-4]:7.790040676904E-1,((((((3[&rate=6.561158440985627E-4]:6.094599642927E-1,(((87[&rate=6.561158440985627E-4]:1.877593566397E-1,((90[&rate=6.561158440985627E-4]:3.430174906606E-2,91[&rate=6.561158440985627E-4]:3.430174906606E-2)[&rate=6.561158440985627E-4]:1.135187647839E-2,92[&rate=6.561158440985627E-4]:4.565362554445E-2)[&rate=6.561158440985627E-4]:1.558043612322E-1)[&rate=6.561158440985627E-4]:1.318410100938E-3,((84[&rate=6.561158440985627E-4]:2.577105315406E-3,93[&rate=6.561158440985627E-4]:1.627573545242E-2)[&rate=6.561158440985627E-4]:1.812480079693E-1,83[&rate=6.561158440985627E-4]:1.838251132847E-1)[&rate=6.561158440985627E-4]:5.252653455912E-3)[&rate=6.561158440985627E-4]:1.22607447863E-1,((89[&rate=6.561158440985627E-4]:1.779811792762E-1,88[&rate=6.561158440985627E-4]:1.642825491391E-1)[&rate=6.561158440985627E-4]:9.529262616824E-2,(86[&rate=6.561158440985627E-4]:2.242283814481E-1,85[&rate=6.561158440985627E-4]:2.242283814481E-1)[&rate=6.561158440985627E-4]:3.534679385924E-2)[&rate=6.561158440985627E-4]:5.211003929628E-2)[&rate=6.561158440985627E-4]:8.375007770862E-1)[&rate=6.561158440985627E-4]:1.039664493399E-1,((15[&rate=6.561158440985627E-4]:3.750648031669E-1,10[&rate=6.561158440985627E-4]:3.367086387835E-1)[&rate=6.561158440985627E-4]:3.49664596294E-1,(6[&rate=6.561158440985627E-4]:6.454215154585E-1,18[&rate=6.561158440985627E-4]:7.084352140887E-1)[&rate=6.561158440985627E-4]:2.451336345454E-2)[&rate=6.561158440985627E-4]:9.554632923996E-2)[&rate=6.561158440985627E-4]:6.333798093724E-1,(((((105[&rate=6.561158440985627E-4]:6.61132580348E-1,110[&rate=6.561158440985627E-4]:6.830503885671E-1)[&rate=6.561158440985627E-4]:1.181103018258E-1,((((30[&rate=6.561158440985627E-4]:4.711923051602E-1,4[&rate=6.561158440985627E-4]:2.985895654342E-1)[&rate=6.561158440985627E-4]:1.559238122905E-1,14[&rate=6.561158440985627E-4]:5.120476242999E-1)[&rate=6.561158440985627E-4]:1.012551686928E-1,(112[&rate=6.561158440985627E-4]:5.36133359747E-1,9[&rate=6.561158440985627E-4]:5.27914181665E-1)[&rate=6.561158440985627E-4]:7.71694332456E-2)[&rate=6.561158440985627E-4]:2.696970467939E-2,(117[&rate=6.561158440985627E-4]:6.20500117605E-1,113[&rate=6.561158440985627E-4]:6.177603915774E-1)[&rate=6.561158440985627E-4]:2.251210609459E-2)[&rate=6.561158440985627E-4]:1.663676447755E-1)[&rate=6.561158440985627E-4]:2.191025177626E-1,((((19[&rate=6.561158440985627E-4]:5.225045693429E-1,13[&rate=6.561158440985627E-4]:4.841484049592E-1)[&rate=6.561158440985627E-4]:3.926693394582E-1,115[&rate=6.561158440985627E-4]:7.946259635956E-1)[&rate=6.561158440985627E-4]:2.449850183867E-2,((108[&rate=6.561158440985627E-4]:2.021618038556E-1,107[&rate=6.561158440985627E-4]:2.04901529883E-1)[&rate=6.561158440985627E-4]:2.766757373969E-1,(109[&rate=6.561158440985627E-4]:4.66871362435E-1,114[&rate=6.561158440985627E-4]:3.874193076405E-1)[&rate=6.561158440985627E-4]:3.388398703658E-2)[&rate=6.561158440985627E-4]:3.978211707571E-1)[&rate=6.561158440985627E-4]:2.352807861657E-2,((148[&rate=6.561158440985627E-4]:2.916470897974E-1,143[&rate=6.561158440985627E-4]:2.889073637701E-1)[&rate=6.561158440985627E-4]:4.02291316429E-1,(((139[&rate=6.561158440985627E-4]:4.750009997076E-1,106[&rate=6.561158440985627E-4]:2.832201777898E-1)[&rate=6.561158440985627E-4]:1.525970592899E-1,(111[&rate=6.561158440985627E-4]:4.498380532264E-1,104[&rate=6.561158440985627E-4]:4.33399697062E-1)[&rate=6.561158440985627E-4]:2.417540017765E-3)[&rate=6.561158440985627E-4]:1.158315093999E-1,116[&rate=6.561158440985627E-4]:4.913747738768E-1)[&rate=6.561158440985627E-4]:1.642074679659E-1)[&rate=6.561158440985627E-4]:1.870703022081E-1)[&rate=6.561158440985627E-4]:1.008983353375E-1)[&rate=6.561158440985627E-4]:1.682692933421E-1,(((11[&rate=6.561158440985627E-4]:4.810970674295E-1,140[&rate=6.561158440985627E-4]:4.619189852378E-1)[&rate=6.561158440985627E-4]:2.085139292603E-1,((25[&rate=6.561158440985627E-4]:4.584955883857E-1,20[&rate=6.561158440985627E-4]:4.39317506194E-1)[&rate=6.561158440985627E-4]:7.317281797532E-2,23[&rate=6.561158440985627E-4]:5.207095022514E-1)[&rate=6.561158440985627E-4]:2.538330012877E-1)[&rate=6.561158440985627E-4]:4.157337073599E-1,(102[&rate=6.561158440985627E-4]:7.821209622375E-3,((1[&rate=6.561158440985627E-4]:2.305996094897E-1,(28[&rate=6.561158440985627E-4]:7.978239139588E-1,(21[&rate=6.561158440985627E-4]:5.423176450012E-1,17[&rate=6.561158440985627E-4]:5.121806586998E-1)[&rate=6.561158440985627E-4]:2.308487347111E-1)[&rate=6.561158440985627E-4]:2.190770653938E-1)[&rate=6.561158440985627E-4]:2.594726197082E-2,24[&rate=6.561158440985627E-4]:1.037368789269E0)[&rate=6.561158440985627E-4]:1.3209625597E-1)[&rate=6.561158440985627E-4]:3.17700697699E-2)[&rate=6.561158440985627E-4]:8.044807142051E-2)[&rate=6.561158440985627E-4]:1.069792493095E-1,((145[&rate=6.561158440985627E-4]:5.506964436005E-1,(144[&rate=6.561158440985627E-4]:4.103912657007E-1,141[&rate=6.561158440985627E-4]:4.131309917281E-1)[&rate=6.561158440985627E-4]:1.348257258449E-1)[&rate=6.561158440985627E-4]:9.386665739429E-2,142[&rate=6.561158440985627E-4]:6.445631009948E-1)[&rate=6.561158440985627E-4]:8.290308415933E-1)[&rate=6.561158440985627E-4]:1.2252734891E-1)[&rate=6.561158440985627E-4]:6.01338981309E-1,101[&rate=6.561158440985627E-4]:9.454054782863E-1)[&rate=6.561158440985627E-4]:4.898745960585E-1,(16[&rate=6.561158440985627E-4]:2.539837600311E0,(((96[&rate=6.561158440985627E-4]:3.472701224873E-1,99[&rate=6.561158440985627E-4]:3.827892481702E-1)[&rate=6.561158440985627E-4]:1.22647472513E-1,(98[&rate=6.561158440985627E-4]:4.530074693268E-1,97[&rate=6.561158440985627E-4]:2.535539174143E-1)[&rate=6.561158440985627E-4]:3.05713278592E-2)[&rate=6.561158440985627E-4]:1.840042043061E-2,(95[&rate=6.561158440985627E-4]:4.285069739545E-1,(100[&rate=6.561158440985627E-4]:1.4368310813E-1,94[&rate=6.561158440985627E-4]:1.4368310813E-1)[&rate=6.561158440985627E-4]:2.001244122725E-1)[&rate=6.561158440985627E-4]:8.440120541078E-2)[&rate=6.561158440985627E-4]:8.078075712378E-2)[&rate=6.561158440985627E-4]:7.771241156957E-3)[&rate=6.561158440985627E-4]:5.629767667982E-2,(((146[&rate=6.561158440985627E-4]:4.516355301848E-1,40[&rate=6.561158440985627E-4]:3.314169509499E-1)[&rate=6.561158440985627E-4]:9.91484485988E-3,(39[&rate=6.561158440985627E-4]:2.678708661295E-1,(2[&rate=6.561158440985627E-4]:6.226399358469E-1,((31[&rate=6.561158440985627E-4]:6.887557869585E-1,(22[&rate=6.561158440985627E-4]:2.766833267081E-1,27[&rate=6.561158440985627E-4]:2.931216828725E-1)[&rate=6.561158440985627E-4]:3.572779397023E-1)[&rate=6.561158440985627E-4]:1.304050504442E-2,(26[&rate=6.561158440985627E-4]:3.768844608819E-1,(7[&rate=6.561158440985627E-4]:1.692848648137E-1,8[&rate=6.561158440985627E-4]:1.692848648137E-1)[&rate=6.561158440985627E-4]:1.007502809996E-1)[&rate=6.561158440985627E-4]:2.810762146826E-1)[&rate=6.561158440985627E-4]:1.482409041181E-1)[&rate=6.561158440985627E-4]:1.601956733112E0)[&rate=6.561158440985627E-4]:7.346092968031E-2)[&rate=6.561158440985627E-4]:1.516280165616E-1,147[&rate=6.561158440985627E-4]:5.503368615517E-1)[&rate=6.561158440985627E-4]:2.545377965951E-2)[&rate=6.561158440985627E-4]:3.288964865886E-1)[&rate=6.561158440985627E-4]:1.996271931813E-1)[&rate=6.561158440985627E-4]:5.433169992902E-1,32[&rate=6.561158440985627E-4]:3.465130679727E-2)[&rate=6.561158440985627E-4]:1.131624527901E-1);
tree STATE_14130000 [&joint=-20971.233107627395,lnP=-20971.233107627395] = [&R] (((32[&rate=6.190180285515271E-4]:1.122421585514E-2,(((68[&rate=6.190180285515271E-4]:7.693909438314E-1,((((58[&rate=6.190180285515271E-4]:1.179946582999E-1,(37[&rate=6.190180285515271E-4]:9.330209587358E-2,54[&rate=6.190180285515271E-4]:1.679936363314E-2)[&rate=6.190180285515271E-4]:4.381824548645E-2)[&rate=6.190180285515271E-4]:2.170191580341E-1,59[&rate=6.190180285515271E-4]:3.158881332739E-1)[&rate=6.190180285515271E-4]:6.588473508141E-2,(55[&rate=6.190180285515271E-4]:2.725223726413E-1,56[&rate=6.190180285515271E-4]:2.725223726413E-1)[&rate=6.190180285515271E-4]:1.010537744024E-1)[&rate=6.190180285515271E-4]:9.671331550312E-2,57[&rate=6.190180285515271E-4]:4.812184242955E-1)[&rate=6.190180285515271E-4]:3.400850878419E-1)[&rate=6.190180285515271E-4]:3.49578603827E-1,(((52[&rate=6.190180285515271E-4]:7.014156831937E-1,(((137[&rate=6.190180285515271E-4]:4.228453872108E-1,134[&rate=6.190180285515271E-4]:3.516125104986E-1)[&rate=6.190180285515271E-4]:4.043888706922E-2,133[&rate=6.190180285515271E-4]:4.22188383869E-1)[&rate=6.190180285515271E-4]:9.849794792728E-1,(((12[&rate=6.190180285515271E-4]:1.12718383658E-1,5[&rate=6.190180285515271E-4]:7.436221927459E-2)[&rate=6.190180285515271E-4]:1.982967802523E-1,29[&rate=6.190180285515271E-4]:4.178644789788E-1)[&rate=6.190180285515271E-4]:4.564295646444E-1,103[&rate=6.190180285515271E-4]:6.414173312945E-1)[&rate=6.190180285515271E-4]:1.656161490751E0)[&rate=6.190180285515271E-4]:6.813059570871E-2)[&rate=6.190180285515271E-4]:1.381115876215E-1,(53[&rate=6.190180285515271E-4]:6.283416667857E-1,(((((80[&rate=6.190180285515271E-4]:8.146401566381E-2,81[&rate=6.190180285515271E-4]:8.146401566381E-2)[&rate=6.190180285515271E-4]:3.3838812145E-1,(73[&rate=6.190180285515271E-4]:3.683412002093E-1,(79[&rate=6.190180285515271E-4]:7.67518522208E-2,71[&rate=6.190180285515271E-4]:4.935459194677E-2)[&rate=6.190180285515271E-4]:2.504934575776E-1)[&rate=6.190180285515271E-4]:1.008260053976E-1)[&rate=6.190180285515271E-4]:4.049526322839E-3,77[&rate=6.190180285515271E-4]:4.67737279875E-1)[&rate=6.190180285515271E-4]:1.01719441353E-2,(82[&rate=6.190180285515271E-4]:3.725134831484E-1,(78[&rate=6.190180285515271E-4]:8.248700172052E-2,72[&rate=6.190180285515271E-4]:6.056919350121E-2)[&rate=6.190180285515271E-4]:2.818073033458E-1)[&rate=6.190180285515271E-4]:7.799848058791E-2)[&rate=6.190180285515271E-4]:2.191684894482E-1,((70[&rate=6.190180285515271E-4]:3.479115569166E-1,(74[&rate=6.190180285515271E-4]:3.219688010037E-1,76[&rate=6.190180285515271E-4]:3.219688010037E-1)[&rate=6.190180285515271E-4]:6.429892029639E-2)[&rate=6.190180285515271E-4]:3.344995833526E-2,75[&rate=6.190180285515271E-4]:4.197176796353E-1)[&rate=6.190180285515271E-4]:2.828394858779E-1)[&rate=6.190180285515271E-4]:6.722475598847E-1)[&rate=6.190180285515271E-4]:2.029888827181E-1)[&rate=6.190180285515271E-4]:2.972242734316E-1,125[&rate=6.190180285515271E-4]:9.181723092742E-1)[&rate=6.190180285515271E-4]:3.674639050509E-1)[&rate=6.190180285515271E-4]:1.439649927933E-1,(((67[&rate=6.190180285515271E-4]:1.901005889202E-1,(123[&rate=6.190180285515271E-4]:2.179853897684E-1,(122[&rate=6.190180285515271E-4]:2.139160214687E-1,124[&rate=6.190180285515271E-4]:2.111837810316E-1)[&rate=6.190180285515271E-4]:4.069368299725E-3)[&rate=6.190180285515271E-4]:4.733877494924E-1)[&rate=6.190180285515271E-4]:1.408215863061E-1,((((119[&rate=6.190180285515271E-4]:1.052238674532E0,120[&rate=6.190180285515271E-4]:9.563482635727E-1)[&rate=6.190180285515271E-4]:5.447009041221E-2,(135[&rate=6.190180285515271E-4]:6.870758942668E-1,(138[&rate=6.190180285515271E-4]:1.911752926796E-1,136[&rate=6.190180285515271E-4]:5.966844336436E-2)[&rate=6.190180285515271E-4]:6.959006015873E-1)[&rate=6.190180285515271E-4]:7.168766519752E-2)[&rate=6.190180285515271E-4]:6.120113879048E-1,126[&rate=6.190180285515271E-4]:9.330176302048E-1)[&rate=6.190180285515271E-4]:5.313145843046E-1,66[&rate=6.190180285515271E-4]:2.171580248244E-1)[&rate=6.190180285515271E-4]:1.137641504019E-1)[&rate=6.190180285515271E-4]:3.619865184248E-1,((((127[&rate=6.190180285515271E-4]:2.264161566914E0,121[&rate=6.190180285515271E-4]:1.823065676503E0)[&rate=6.190180285515271E-4]:5.083927240583E-1,(((((41[&rate=6.190180285515271E-4]:1.541860925384E-1,(48[&rate=6.190180285515271E-4]:1.471416855508E-1,42[&rate=6.190180285515271E-4]:1.088903194306E-1)[&rate=6.190180285515271E-4]:5.076025398205E-2)[&rate=6.190180285515271E-4]:2.910171810202E-1,(46[&rate=6.190180285515271E-4]:4.418318283315E-1,43[&rate=6.190180285515271E-4]:4.418318283315E-1)[&rate=6.190180285515271E-4]:5.801625397004E-2)[&rate=6.190180285515271E-4]:5.061181922977E-2,((50[&rate=6.190180285515271E-4]:3.72778235643E-1,49[&rate=6.190180285515271E-4]:3.72778235643E-1)[&rate=6.190180285515271E-4]:1.443635032032E-1,51[&rate=6.190180285515271E-4]:5.226062197205E-1)[&rate=6.190180285515271E-4]:5.312774393587E-4)[&rate=6.190180285515271E-4]:1.148722407613E-2,(45[&rate=6.190180285515271E-4]:5.041778785334E-1,(47[&rate=6.190180285515271E-4]:1.349696727201E-1,44[&rate=6.190180285515271E-4]:1.295051918459E-1)[&rate=6.190180285515271E-4]:3.774049271246E-1)[&rate=6.190180285515271E-4]:4.957252576274E-2)[&rate=6.190180285515271E-4]:2.773553325493E-1,(((((60[&rate=6.190180285515271E-4]:3.096963073333E-3,64[&rate=6.190180285515271E-4]:1.5378189458E-1)[&rate=6.190180285515271E-4]:1.506372989746E-1,62[&rate=6.190180285515271E-4]:3.455150839657E-1)[&rate=6.190180285515271E-4]:6.204582131444E-2,65[&rate=6.190180285515271E-4]:2.157800833624E-1)[&rate=6.190180285515271E-4]:3.257028827136E-1,(63[&rate=6.190180285515271E-4]:2.59484016328E-1,61[&rate=6.190180285515271E-4]:3.005799067391E-1)[&rate=6.190180285515271E-4]:4.326838812547E-1)[&rate=6.190180285515271E-4]:8.502692915692E-1,(128[&rate=6.190180285515271E-4]:1.210460720401E0,((118[&rate=6.190180285515271E-4]:6.896226237723E-1,((129[&rate=6.190180285515271E-4]:1.441845830355E-1,132[&rate=6.190180285515271E-4]:1.469243090629E-1)[&rate=6.190180285515271E-4]:4.914747229333E-2,(130[&rate=6.190180285515271E-4]:1.38327331094E-1,131[&rate=6.190180285515271E-4]:1.410670571213E-1)[&rate=6.190180285515271E-4]:5.500472423487E-2)[&rate=6.190180285515271E-4]:3.593042670735E-1)[&rate=6.190180285515271E-4]:3.790608261325E-3,69[&rate=6.190180285515271E-4]:7.043721361432E-1)[&rate=6.190180285515271E-4]:6.567735157644E-1)[&rate=6.190180285515271E-4]:2.33346331765E-1)[&rate=6.190180285515271E-4]:1.60694896971E-1)[&rate=6.190180285515271E-4]:1.296961774522E-1)[&rate=6.190180285515271E-4]:6.412758105271E-2,(35[&rate=6.190180285515271E-4]:1.869989726264E-2,36[&rate=6.190180285515271E-4]:6.52752397284E-2)[&rate=6.190180285515271E-4]:2.508586870913E-1)[&rate=6.190180285515271E-4]:3.541028314012E-1,(38[&rate=6.190180285515271E-4]:8.851217266267E-1,((((((((144[&rate=6.190180285515271E-4]:1.649218776703E-1,(141[&rate=6.190180285515271E-4]:1.187560143701E-1,145[&rate=6.190180285515271E-4]:1.214957403977E-1)[&rate=6.190180285515271E-4]:4.890558932755E-2)[&rate=6.190180285515271E-4]:3.870565408238E-1,142[&rate=6.190180285515271E-4]:5.57457870549E-1)[&rate=6.190180285515271E-4]:9.892711251759E-1,(((((28[&rate=6.190180285515271E-4]:5.107795702024E-1,21[&rate=6.190180285515271E-4]:4.861220359559E-1)[&rate=6.190180285515271E-4]:3.198569151035E-1,1[&rate=6.190180285515271E-4]:4.433511544297E-2)[&rate=6.190180285515271E-4]:9.5078451523E-2,24[&rate=6.190180285515271E-4]:9.202354847742E-1)[&rate=6.190180285515271E-4]:5.778050733277E-2,17[&rate=6.190180285515271E-4]:9.287009236139E-1)[&rate=6.190180285515271E-4]:4.467427053463E-1,(((113[&rate=6.190180285515271E-4]:8.75682098332E-1,(110[&rate=6.190180285515271E-4]:7.274327176635E-1,105[&rate=6.190180285515271E-4]:7.055149094444E-1)[&rate=6.190180285515271E-4]:1.427699286138E-1)[&rate=6.190180285515271E-4]:7.65158661367E-2,(117[&rate=6.190180285515271E-4]:7.220905875269E-1,(((30[&rate=6.190180285515271E-4]:2.066711806382E-1,4[&rate=6.190180285515271E-4]:3.406844091221E-2)[&rate=6.190180285515271E-4]:2.05265936854E-1,14[&rate=6.190180285515271E-4]:2.968686243414E-1)[&rate=6.190180285515271E-4]:3.824798771126E-1,(9[&rate=6.190180285515271E-4]:6.493032728424E-1,112[&rate=6.190180285515271E-4]:6.575224509244E-1)[&rate=6.190180285515271E-4]:2.182605052957E-2)[&rate=6.190180285515271E-4]:4.000236004537E-2)[&rate=6.190180285515271E-4]:2.328471029693E-1)[&rate=6.190180285515271E-4]:6.695512578694E-2,((((((114[&rate=6.190180285515271E-4]:2.900728446223E-1,109[&rate=6.190180285515271E-4]:3.695248994168E-1)[&rate=6.190180285515271E-4]:6.01644631516E-2,107[&rate=6.190180285515271E-4]:4.105112803766E-1)[&rate=6.190180285515271E-4]:5.02343245545E-4,108[&rate=6.190180285515271E-4]:4.082738975948E-1)[&rate=6.190180285515271E-4]:3.789070351528E-1,(115[&rate=6.190180285515271E-4]:7.164320035435E-1,(19[&rate=6.190180285515271E-4]:3.946037335339E-1,13[&rate=6.190180285515271E-4]:3.562475691503E-1)[&rate=6.190180285515271E-4]:4.423762152151E-1)[&rate=6.190180285515271E-4]:1.321468262877E-2)[&rate=6.190180285515271E-4]:1.255169977885E-1,(((139[&rate=6.190180285515271E-4]:5.355164604731E-1,(111[&rate=6.190180285515271E-4]:8.234137489185E-2,106[&rate=6.190180285515271E-4]:6.590301872748E-2)[&rate=6.190180285515271E-4]:2.778326198279E-1)[&rate=6.190180285515271E-4]:1.863228173487E-1,104[&rate=6.190180285515271E-4]:5.30058455904E-1)[&rate=6.190180285515271E-4]:2.659902435449E-1,(148[&rate=6.190180285515271E-4]:2.773428551315E-1,143[&rate=6.190180285515271E-4]:2.746031291042E-1)[&rate=6.190180285515271E-4]:4.967880360984E-1)[&rate=6.190180285515271E-4]:1.193889571145E-1)[&rate=6.190180285515271E-4]:4.304850055899E-2,116[&rate=6.190180285515271E-4]:8.982121845197E-1)[&rate=6.190180285515271E-4]:3.874912491407E-2)[&rate=6.190180285515271E-4]:3.179343743208E-1)[&rate=6.190180285515271E-4]:3.703879142224E-2)[&rate=6.190180285515271E-4]:5.738805064449E-2,(((11[&rate=6.190180285515271E-4]:7.661381392674E-1,140[&rate=6.190180285515271E-4]:7.469600570757E-1)[&rate=6.190180285515271E-4]:2.454222112886E-1,((25[&rate=6.190180285515271E-4]:5.21310840013E-1,20[&rate=6.190180285515271E-4]:5.021327578213E-1)[&rate=6.190180285515271E-4]:2.656916095195E-1,23[&rate=6.190180285515271E-4]:7.760435454229E-1)[&rate=6.190180285515271E-4]:3.204483119823E-1)[&rate=6.190180285515271E-4]:1.475728206179E-1,102[&rate=6.190180285515271E-4]:9.337974651637E-2)[&rate=6.190180285515271E-4]:2.641619573873E-1)[&rate=6.190180285515271E-4]:9.059443876293E-2,(((15[&rate=6.190180285515271E-4]:4.471876805758E-1,10[&rate=6.190180285515271E-4]:4.088315161923E-1)[&rate=6.190180285515271E-4]:2.366891560236E-1,6[&rate=6.190180285515271E-4]:6.290823160516E-1)[&rate=6.190180285515271E-4]:2.239820657957E-1,((((((85[&rate=6.190180285515271E-4]:3.854338050774E-2,83[&rate=6.190180285515271E-4]:3.854338050774E-2)[&rate=6.190180285515271E-4]:1.747436341636E-2,86[&rate=6.190180285515271E-4]:5.60177439241E-2)[&rate=6.190180285515271E-4]:7.186964149888E-3,(84[&rate=6.190180285515271E-4]:2.921891961818E-2,93[&rate=6.190180285515271E-4]:4.291754975519E-2)[&rate=6.190180285515271E-4]:3.398578845581E-2)[&rate=6.190180285515271E-4]:3.733147735429E-2,(((91[&rate=6.190180285515271E-4]:1.390388815202E-2,90[&rate=6.190180285515271E-4]:1.390388815202E-2)[&rate=6.190180285515271E-4]:2.50456858421E-2,92[&rate=6.190180285515271E-4]:3.894957399412E-2)[&rate=6.190180285515271E-4]:1.539210149531E-2,87[&rate=6.190180285515271E-4]:4.064304535241E-2)[&rate=6.190180285515271E-4]:5.989314007586E-2)[&rate=6.190180285515271E-4]:8.130748351639E-1,(89[&rate=6.190180285515271E-4]:2.462736878447E-1,88[&rate=6.190180285515271E-4]:2.325750577077E-1)[&rate=6.190180285515271E-4]:6.810359628845E-1)[&rate=6.190180285515271E-4]:2.527219682918E-1,(18[&rate=6.190180285515271E-4]:4.688013873688E-1,3[&rate=6.190180285515271E-4]:3.537328942182E-1)[&rate=6.190180285515271E-4]:2.728740672687E-1)[&rate=6.190180285515271E-4]:1.744026258399E-1)[&rate=6.190180285515271E-4]:6.443868293124E-1)[&rate=6.190180285515271E-4]:5.701647872772E-1,101[&rate=6.190180285515271E-4]:1.012821477889E0)[&rate=6.190180285515271E-4]:4.033474164066E-1,(((39[&rate=6.190180285515271E-4]:3.613485907364E-1,146[&rate=6.190180285515271E-4]:4.815671699713E-1)[&rate=6.190180285515271E-4]:7.83071585317E-2,16[&rate=6.190180285515271E-4]:2.525148675385E0)[&rate=6.190180285515271E-4]:2.101907292298E-3,((96[&rate=6.190180285515271E-4]:4.968087484257E-1,(99[&rate=6.190180285515271E-4]:5.112861706229E-1,40[&rate=6.190180285515271E-4]:3.610129465793E-1)[&rate=6.190180285515271E-4]:2.104170348573E-2)[&rate=6.190180285515271E-4]:3.004630134483E-2,(98[&rate=6.190180285515271E-4]:5.156555794699E-1,(94[&rate=6.190180285515271E-4]:4.147872484387E-1,(95[&rate=6.190180285515271E-4]:4.013403880593E-1,100[&rate=6.190180285515271E-4]:3.166409345073E-1)[&rate=6.190180285515271E-4]:9.814631393139E-2)[&rate=6.190180285515271E-4]:2.709783922793E-2)[&rate=6.190180285515271E-4]:2.48606724863E-2)[&rate=6.190180285515271E-4]:2.965670515048E-2)[&rate=6.190180285515271E-4]:1.247078741255E-3)[&rate=6.190180285515271E-4]:2.170575208601E-2,((((((7[&rate=6.190180285515271E-4]:2.857219421046E-1,8[&rate=6.190180285515271E-4]:2.857219421046E-1)[&rate=6.190180285515271E-4]:2.282032030463E-1,26[&rate=6.190180285515271E-4]:6.207744602195E-1)[&rate=6.190180285515271E-4]:2.367459168314E-1,(22[&rate=6.190180285515271E-4]:5.178964398474E-1,27[&rate=6.190180285515271E-4]:5.343347960118E-1)[&rate=6.190180285515271E-4]:3.286650330939E-1)[&rate=6.190180285515271E-4]:2.275431635298E-3,31[&rate=6.190180285515271E-4]:9.036314251246E-1)[&rate=6.190180285515271E-4]:2.51106624872E-1,2[&rate=6.190180285515271E-4]:9.273407897225E-1)[&rate=6.190180285515271E-4]:1.430398740992E0,(97[&rate=6.190180285515271E-4]:3.268877751185E-1,147[&rate=6.190180285515271E-4]:4.55303075665E-1)[&rate=6.190180285515271E-4]:3.087701400879E-3)[&rate=6.190180285515271E-4]:6.369675950208E-2)[&rate=6.190180285515271E-4]:4.887172501681E-1)[&rate=6.190180285515271E-4]:3.409051356439E-1)[&rate=6.190180285515271E-4]:6.924727789594E-2)[&rate=6.190180285515271E-4]:2.230520902846E-2)[&rate=6.190180285515271E-4]:1.809418200248E-1)[&rate=6.190180285515271E-4]:5.234154099204E-2,34[&rate=6.190180285515271E-4]:8.548356506626E-2)[&rate=6.190180285515271E-4]:9.41708964765E-2,33[&rate=6.190180285515271E-4]:1.632161053784E-1);
tree STATE_14220000 [&joint=-20996.024450564913,lnP=-20996.024450564913] = [&R] ((34[&rate=5.105425316464045E-4]:8.250373166547E-2,(32[&rate=5.105425316464045E-4]:3.056414484296E-2,((((128[&rate=5.105425316464045E-4]:1.895012369794E0,((((((43[&rate=5.105425316464045E-4]:4.777706118841E-1,46[&rate=5.105425316464045E-4]:4.777706118841E-1)[&rate=5.105425316464045E-4]:3.720067944828E-2,(48[&rate=5.105425316464045E-4]:4.701282511221E-1,(42[&rate=5.105425316464045E-4]:2.20351034025E-1,41[&rate=5.105425316464045E-4]:2.148865531507E-1)[&rate=5.105425316464045E-4]:2.115258509769E-1)[&rate=5.105425316464045E-4]:3.391407846178E-2)[&rate=5.105425316464045E-4]:1.520930037897E-1,((44[&rate=5.105425316464045E-4]:4.652980474444E-2,47[&rate=5.105425316464045E-4]:5.199428561869E-2)[&rate=5.105425316464045E-4]:3.087447163629E-1,51[&rate=5.105425316464045E-4]:3.334165976101E-1)[&rate=5.105425316464045E-4]:3.063252931404E-1)[&rate=5.105425316464045E-4]:2.283605455348E-1,(50[&rate=5.105425316464045E-4]:6.645222253139E-1,49[&rate=5.105425316464045E-4]:6.645222253139E-1)[&rate=5.105425316464045E-4]:1.981157300972E-1)[&rate=5.105425316464045E-4]:8.552988181857E-2,45[&rate=5.105425316464045E-4]:9.72758001164E-1)[&rate=5.105425316464045E-4]:1.308261900915E-1,(((118[&rate=5.105425316464045E-4]:6.69233968356E-1,69[&rate=5.105425316464045E-4]:6.801928724657E-1)[&rate=5.105425316464045E-4]:3.855418719181E-2,((130[&rate=5.105425316464045E-4]:2.106935101353E-1,131[&rate=5.105425316464045E-4]:2.134332361626E-1)[&rate=5.105425316464045E-4]:8.859067407968E-2,(132[&rate=5.105425316464045E-4]:3.016444173509E-1,129[&rate=5.105425316464045E-4]:2.989046913235E-1)[&rate=5.105425316464045E-4]:3.79492891412E-4)[&rate=5.105425316464045E-4]:2.71517669963E-1)[&rate=5.105425316464045E-4]:8.95643377483E-1,((62[&rate=5.105425316464045E-4]:4.15174400336E-1,((64[&rate=5.105425316464045E-4]:2.279667844375E-1,60[&rate=5.105425316464045E-4]:7.728185293083E-2)[&rate=5.105425316464045E-4]:5.975175531124E-2,65[&rate=5.105425316464045E-4]:1.370336082421E-1)[&rate=5.105425316464045E-4]:8.635997017623E-2)[&rate=5.105425316464045E-4]:2.75091956125E-1,(63[&rate=5.105425316464045E-4]:1.703010677141E-1,61[&rate=5.105425316464045E-4]:2.113969581251E-1)[&rate=5.105425316464045E-4]:4.78869398336E-1)[&rate=5.105425316464045E-4]:9.131651765698E-1)[&rate=5.105425316464045E-4]:4.132748979133E-1)[&rate=5.105425316464045E-4]:1.803196624676E-2)[&rate=5.105425316464045E-4]:8.123513045921E-3,127[&rate=5.105425316464045E-4]:2.941492047223E0)[&rate=5.105425316464045E-4]:2.021483409883E-2,((36[&rate=5.105425316464045E-4]:8.811878163038E-2,121[&rate=5.105425316464045E-4]:2.167570836425E0)[&rate=5.105425316464045E-4]:1.537077821307E-1,35[&rate=5.105425316464045E-4]:1.952512212953E-1)[&rate=5.105425316464045E-4]:1.993323723554E-1)[&rate=5.105425316464045E-4]:3.645453402728E-1,(38[&rate=5.105425316464045E-4]:9.432002433051E-1,((((97[&rate=5.105425316464045E-4]:5.41192404882E-1,(((((6[&rate=5.105425316464045E-4]:7.474863352969E-1,(18[&rate=5.105425316464045E-4]:7.315512564789E-1,(15[&rate=5.105425316464045E-4]:5.699098699841E-1,10[&rate=5.105425316464045E-4]:5.315537056006E-1)[&rate=5.105425316464045E-4]:1.534222084125E-1)[&rate=5.105425316464045E-4]:7.894877744817E-2)[&rate=5.105425316464045E-4]:1.002290789454E-1,(((((91[&rate=5.105425316464045E-4]:1.074449205794E-1,90[&rate=5.105425316464045E-4]:1.074449205794E-1)[&rate=5.105425316464045E-4]:9.661393242874E-2,92[&rate=5.105425316464045E-4]:2.040588530081E-1)[&rate=5.105425316464045E-4]:4.678255000661E-2,(((85[&rate=5.105425316464045E-4]:1.124824983544E-1,84[&rate=5.105425316464045E-4]:1.124824983544E-1)[&rate=5.105425316464045E-4]:1.607761382665E-2,(86[&rate=5.105425316464045E-4]:5.520274856044E-2,93[&rate=5.105425316464045E-4]:6.890137869745E-2)[&rate=5.105425316464045E-4]:7.335736362065E-2)[&rate=5.105425316464045E-4]:3.169492796087E-2,83[&rate=5.105425316464045E-4]:1.60255040142E-1)[&rate=5.105425316464045E-4]:7.688773273575E-2)[&rate=5.105425316464045E-4]:6.37592753434E-2,((89[&rate=5.105425316464045E-4]:4.287315270525E-2,88[&rate=5.105425316464045E-4]:2.917452256824E-2)[&rate=5.105425316464045E-4]:2.590369234612E-1,87[&rate=5.105425316464045E-4]:2.882114460294E-1)[&rate=5.105425316464045E-4]:1.269060219166E-2)[&rate=5.105425316464045E-4]:9.16325733832E-1,3[&rate=5.105425316464045E-4]:6.77501754656E-1)[&rate=5.105425316464045E-4]:1.181588650659E-1)[&rate=5.105425316464045E-4]:6.052294086031E-1,(((((144[&rate=5.105425316464045E-4]:3.086390314867E-1,141[&rate=5.105425316464045E-4]:3.113787575141E-1)[&rate=5.105425316464045E-4]:3.790148088053E-2,145[&rate=5.105425316464045E-4]:3.520199644222E-1)[&rate=5.105425316464045E-4]:4.605929072526E-1,142[&rate=5.105425316464045E-4]:8.126128716747E-1)[&rate=5.105425316464045E-4]:7.943044205403E-1,(((11[&rate=5.105425316464045E-4]:8.379534787435E-1,140[&rate=5.105425316464045E-4]:8.187753965518E-1)[&rate=5.105425316464045E-4]:1.116600547237E-1,(25[&rate=5.105425316464045E-4]:7.047007034355E-1,(20[&rate=5.105425316464045E-4]:5.378237819261E-1,23[&rate=5.105425316464045E-4]:5.460429600082E-1)[&rate=5.105425316464045E-4]:1.476988393177E-1)[&rate=5.105425316464045E-4]:3.408032409905E-1)[&rate=5.105425316464045E-4]:3.659680475139E-1,((24[&rate=5.105425316464045E-4]:9.011249540824E-1,(1[&rate=5.105425316464045E-4]:9.147240136485E-2,(28[&rate=5.105425316464045E-4]:7.035717267663E-1,(17[&rate=5.105425316464045E-4]:5.000945681339E-1,21[&rate=5.105425316464045E-4]:5.302315544353E-1)[&rate=5.105425316464045E-4]:1.486826380846E-1)[&rate=5.105425316464045E-4]:1.742020444615E-1)[&rate=5.105425316464045E-4]:2.883063490928E-2)[&rate=5.105425316464045E-4]:4.514323559404E-1,102[&rate=5.105425316464045E-4]:1.909134744064E-1)[&rate=5.105425316464045E-4]:5.891468191715E-2)[&rate=5.105425316464045E-4]:1.105137934257E-1)[&rate=5.105425316464045E-4]:2.371561106391E-3,((((14[&rate=5.105425316464045E-4]:5.09312354082E-1,((30[&rate=5.105425316464045E-4]:2.06002029472E-1,4[&rate=5.105425316464045E-4]:3.339928974595E-2)[&rate=5.105425316464045E-4]:3.595350184816E-1,112[&rate=5.105425316464045E-4]:4.504685548027E-1)[&rate=5.105425316464045E-4]:5.884379927926E-2)[&rate=5.105425316464045E-4]:2.564067740828E-1,(117[&rate=5.105425316464045E-4]:1.790883345473E-1,9[&rate=5.105425316464045E-4]:1.681294304376E-1)[&rate=5.105425316464045E-4]:5.893705196451E-1)[&rate=5.105425316464045E-4]:1.472712934084E-1,((110[&rate=5.105425316464045E-4]:5.517895041934E-1,105[&rate=5.105425316464045E-4]:5.298716959743E-1)[&rate=5.105425316464045E-4]:3.289988175178E-1,113[&rate=5.105425316464045E-4]:8.86267773766E-1)[&rate=5.105425316464045E-4]:2.672264780721E-2)[&rate=5.105425316464045E-4]:1.87123589204E-1,(((148[&rate=5.105425316464045E-4]:1.463279602132E-1,143[&rate=5.105425316464045E-4]:1.435882341859E-1)[&rate=5.105425316464045E-4]:6.716909766809E-1,(116[&rate=5.105425316464045E-4]:7.411258601962E-1,((139[&rate=5.105425316464045E-4]:3.437493820997E-1,(104[&rate=5.105425316464045E-4]:7.757111173861E-2,111[&rate=5.105425316464045E-4]:9.400946790298E-2)[&rate=5.105425316464045E-4]:7.439744844336E-2)[&rate=5.105425316464045E-4]:5.979105122582E-2,106[&rate=5.105425316464045E-4]:2.117596114078E-1)[&rate=5.105425316464045E-4]:5.896402213912E-1)[&rate=5.105425316464045E-4]:3.853691231422E-2)[&rate=5.105425316464045E-4]:9.722120193461E-2,((19[&rate=5.105425316464045E-4]:7.497119179984E-1,13[&rate=5.105425316464045E-4]:7.113557536147E-1)[&rate=5.105425316464045E-4]:2.119580567051E-1,(115[&rate=5.105425316464045E-4]:7.258649534257E-1,((114[&rate=5.105425316464045E-4]:2.199759934397E-1,109[&rate=5.105425316464045E-4]:2.994280482343E-1)[&rate=5.105425316464045E-4]:3.197520963184E-1,(107[&rate=5.105425316464045E-4]:3.640362328889E-1,108[&rate=5.105425316464045E-4]:3.612965068616E-1)[&rate=5.105425316464045E-4]:2.35965829472E-1)[&rate=5.105425316464045E-4]:1.861368636676E-1)[&rate=5.105425316464045E-4]:1.152570760722E-1)[&rate=5.105425316464045E-4]:3.576194494709E-2)[&rate=5.105425316464045E-4]:1.410382555103E-1)[&rate=5.105425316464045E-4]:3.36572102818E-1)[&rate=5.105425316464045E-4]:4.091624349673E-2)[&rate=5.105425316464045E-4]:4.884312590166E-1,101[&rate=5.105425316464045E-4]:8.86581561314E-1)[&rate=5.105425316464045E-4]:6.480854862874E-1,(2[&rate=5.105425316464045E-4]:9.285068762579E-1,((31[&rate=5.105425316464045E-4]:9.739468272257E-1,(22[&rate=5.105425316464045E-4]:6.666220958899E-1,27[&rate=5.105425316464045E-4]:6.830604520543E-1)[&rate=5.105425316464045E-4]:2.525302107878E-1)[&rate=5.105425316464045E-4]:5.971765288229E-2,(26[&rate=5.105425316464045E-4]:8.452885263121E-1,(7[&rate=5.105425316464045E-4]:3.480783138998E-1,8[&rate=5.105425316464045E-4]:3.480783138998E-1)[&rate=5.105425316464045E-4]:3.903608973438E-1)[&rate=5.105425316464045E-4]:1.445403373575E-1)[&rate=5.105425316464045E-4]:1.22239656424E-1)[&rate=5.105425316464045E-4]:1.589721815179E0)[&rate=5.105425316464045E-4]:5.072776764062E-2)[&rate=5.105425316464045E-4]:1.01845940146E-2,((147[&rate=5.105425316464045E-4]:6.571194453816E-1,40[&rate=5.105425316464045E-4]:5.997423962013E-1)[&rate=5.105425316464045E-4]:3.876120950987E-3,39[&rate=5.105425316464045E-4]:6.036185171522E-1)[&rate=5.105425316464045E-4]:1.879673311058E-2)[&rate=5.105425316464045E-4]:4.753190733584E-2,(((95[&rate=5.105425316464045E-4]:5.712354381501E-1,(100[&rate=5.105425316464045E-4]:2.918396030544E-1,94[&rate=5.105425316464045E-4]:2.918396030544E-1)[&rate=5.105425316464045E-4]:1.946963815437E-1)[&rate=5.105425316464045E-4]:9.276196906528E-2,98[&rate=5.105425316464045E-4]:6.530684454666E-1)[&rate=5.105425316464045E-4]:8.657320874809E-2,(99[&rate=5.105425316464045E-4]:4.927559580376E-1,96[&rate=5.105425316464045E-4]:4.572368323547E-1)[&rate=5.105425316464045E-4]:2.687436196744E-1)[&rate=5.105425316464045E-4]:5.872080393023E-2)[&rate=5.105425316464045E-4]:4.260618391729E-2,(146[&rate=5.105425316464045E-4]:6.789043118069E-1,16[&rate=5.105425316464045E-4]:2.644178658689E0)[&rate=5.105425316464045E-4]:1.53867608944E-1)[&rate=5.105425316464045E-4]:2.989529127182E-1)[&rate=5.105425316464045E-4]:4.182941371339E-1)[&rate=5.105425316464045E-4]:1.563667177686E-1)[&rate=5.105425316464045E-4]:3.002177860342E-2)[&rate=5.105425316464045E-4]:1.008633603853E-2,(33[&rate=5.105425316464045E-4]:6.795443002599E-2,((((((((73[&rate=5.105425316464045E-4]:3.6575775897E-1,(79[&rate=5.105425316464045E-4]:3.123234548087E-1,((78[&rate=5.105425316464045E-4]:7.883788055728E-2,72[&rate=5.105425316464045E-4]:5.692007233797E-2)[&rate=5.105425316464045E-4]:1.663805532508E-1,82[&rate=5.105425316464045E-4]:2.534376118901E-1)[&rate=5.105425316464045E-4]:6.710502100069E-2)[&rate=5.105425316464045E-4]:1.233841375043E-2)[&rate=5.105425316464045E-4]:4.599000915602E-2,(71[&rate=5.105425316464045E-4]:3.412477246771E-1,77[&rate=5.105425316464045E-4]:4.042614233073E-1)[&rate=5.105425316464045E-4]:2.006892764044E-3)[&rate=5.105425316464045E-4]:6.677456975263E-2,(80[&rate=5.105425316464045E-4]:1.506781129664E-1,81[&rate=5.105425316464045E-4]:1.506781129664E-1)[&rate=5.105425316464045E-4]:2.785291564191E-1)[&rate=5.105425316464045E-4]:3.052098874868E-1,(75[&rate=5.105425316464045E-4]:4.989276628409E-1,(74[&rate=5.105425316464045E-4]:3.962983063356E-1,(70[&rate=5.105425316464045E-4]:3.390370626238E-1,76[&rate=5.105425316464045E-4]:3.773932270073E-1)[&rate=5.105425316464045E-4]:1.89050793283E-2)[&rate=5.105425316464045E-4]:1.026293565053E-1)[&rate=5.105425316464045E-4]:2.848045625245E-1)[&rate=5.105425316464045E-4]:6.052925233295E-1,((52[&rate=5.105425316464045E-4]:5.905153672332E-1,((((12[&rate=5.105425316464045E-4]:4.111405497924E-1,5[&rate=5.105425316464045E-4]:3.72784385409E-1)[&rate=5.105425316464045E-4]:3.622534069784E-1,29[&rate=5.105425316464045E-4]:8.802432718394E-1)[&rate=5.105425316464045E-4]:1.816167438787E-1,103[&rate=5.105425316464045E-4]:8.289833033892E-1)[&rate=5.105425316464045E-4]:1.38675257104E0,(137[&rate=5.105425316464045E-4]:7.596952662698E-1,(134[&rate=5.105425316464045E-4]:3.166016326931E-1,133[&rate=5.105425316464045E-4]:3.467386189943E-1)[&rate=5.105425316464045E-4]:3.718607568645E-1)[&rate=5.105425316464045E-4]:6.06725539666E-1)[&rate=5.105425316464045E-4]:3.907322736532E-2)[&rate=5.105425316464045E-4]:4.474599999412E-2,53[&rate=5.105425316464045E-4]:6.270646459159E-1)[&rate=5.105425316464045E-4]:1.549704416687E-2)[&rate=5.105425316464045E-4]:2.639150474582E-1,125[&rate=5.105425316464045E-4]:6.960942238798E-1)[&rate=5.105425316464045E-4]:3.373196413879E-1,(68[&rate=5.105425316464045E-4]:4.587196721581E-1,((54[&rate=5.105425316464045E-4]:3.045966173502E-1,(59[&rate=5.105425316464045E-4]:3.364084931548E-1,((55[&rate=5.105425316464045E-4]:2.452922168361E-1,56[&rate=5.105425316464045E-4]:2.452922168361E-1)[&rate=5.105425316464045E-4]:3.117688620621E-2,(37[&rate=5.105425316464045E-4]:2.432870353126E-1,58[&rate=5.105425316464045E-4]:2.241613522525E-1)[&rate=5.105425316464045E-4]:7.96301551615E-2)[&rate=5.105425316464045E-4]:5.174266880088E-2)[&rate=5.105425316464045E-4]:6.439490315671E-3)[&rate=5.105425316464045E-4]:3.603638045617E-2,57[&rate=5.105425316464045E-4]:3.816166043637E-1)[&rate=5.105425316464045E-4]:1.290156361004E-1)[&rate=5.105425316464045E-4]:4.080275264429E-1)[&rate=5.105425316464045E-4]:4.865045922945E-1,((67[&rate=5.105425316464045E-4]:2.211555028728E-1,((124[&rate=5.105425316464045E-4]:2.452909089214E-1,123[&rate=5.105425316464045E-4]:2.480231493585E-1)[&rate=5.105425316464045E-4]:5.698002686039E-3,122[&rate=5.105425316464045E-4]:2.537211520445E-1)[&rate=5.105425316464045E-4]:4.687069011689E-1)[&rate=5.105425316464045E-4]:1.44031686152E-1,((((120[&rate=5.105425316464045E-4]:7.903544448193E-1,((138[&rate=5.105425316464045E-4]:1.886722565391E-1,136[&rate=5.105425316464045E-4]:5.716540722389E-2)[&rate=5.105425316464045E-4]:3.784932586757E-1,135[&rate=5.105425316464045E-4]:3.671655152147E-1)[&rate=5.105425316464045E-4]:1.711341350841E-1)[&rate=5.105425316464045E-4]:7.546105355691E-1,119[&rate=5.105425316464045E-4]:1.640855391347E0)[&rate=5.105425316464045E-4]:5.150992891442E-1,126[&rate=5.105425316464045E-4]:1.370252157848E0)[&rate=5.105425316464045E-4]:1.046181549244E-1,66[&rate=5.105425316464045E-4]:2.276961230871E-1)[&rate=5.105425316464045E-4]:1.374910659376E-1)[&rate=5.105425316464045E-4]:4.403439640984E-1)[&rate=5.105425316464045E-4]:1.418753316973E-1)[&rate=5.105425316464045E-4]:8.197281513639E-3);
tree STATE_14310000 [&joint=-20960.439989069848,lnP=-20960.439989069848] = [&R] (((33[&rate=5.820369858609601E-4]:2.144335274333E-2,((66[&rate=5.820369858609601E-4]:4.095992236559E-1,(67[&rate=5.820369858609601E-4]:1.51861002833E-1,((124[&rate=5.820369858609601E-4]:8.954613125507E-2,123[&rate=5.820369858609601E-4]:9.227837169219E-2)[&rate=5.820369858609601E-4]:2.297887431739E-2,122[&rate=5.820369858609601E-4]:1.152572460096E-1)[&rate=5.820369858609601E-4]:5.378763071641E-1)[&rate=5.820369858609601E-4]:2.577382208229E-1)[&rate=5.820369858609601E-4]:1.527377645456E-1,((126[&rate=5.820369858609601E-4]:8.831224319851E-1,(135[&rate=5.820369858609601E-4]:4.482796607208E-1,(138[&rate=5.820369858609601E-4]:1.514678381424E-1,136[&rate=5.820369858609601E-4]:1.996098882721E-2)[&rate=5.820369858609601E-4]:4.968118225785E-1)[&rate=5.820369858609601E-4]:8.726000884286E-1)[&rate=5.820369858609601E-4]:2.076924030066E-2,(120[&rate=5.820369858609601E-4]:6.075962689898E-1,119[&rate=5.820369858609601E-4]:7.034866799486E-1)[&rate=5.820369858609601E-4]:9.861075149809E-1)[&rate=5.820369858609601E-4]:9.056195056008E-1)[&rate=5.820369858609601E-4]:3.385584193362E-1)[&rate=5.820369858609601E-4]:4.959710295092E-2,(((38[&rate=5.820369858609601E-4]:8.312553110041E-1,((((((((((110[&rate=5.820369858609601E-4]:5.674821277129E-1,105[&rate=5.820369858609601E-4]:5.455643194938E-1)[&rate=5.820369858609601E-4]:2.857962430562E-1,(113[&rate=5.820369858609601E-4]:7.474105411277E-1,((117[&rate=5.820369858609601E-4]:6.386292140252E-1,112[&rate=5.820369858609601E-4]:6.358894879976E-1)[&rate=5.820369858609601E-4]:8.306962918889E-2,((14[&rate=5.820369858609601E-4]:4.774415407189E-1,(30[&rate=5.820369858609601E-4]:4.533905072977E-1,4[&rate=5.820369858609601E-4]:2.807877675717E-1)[&rate=5.820369858609601E-4]:1.39119526572E-1)[&rate=5.820369858609601E-4]:2.32981422359E-1,9[&rate=5.820369858609601E-4]:7.022037849959E-1)[&rate=5.820369858609601E-4]:8.536154108579E-3)[&rate=5.820369858609601E-4]:2.845142394122E-2)[&rate=5.820369858609601E-4]:1.113472816961E-1)[&rate=5.820369858609601E-4]:8.609700500661E-2,((((104[&rate=5.820369858609601E-4]:2.063980743965E-1,139[&rate=5.820369858609601E-4]:3.981788963143E-1)[&rate=5.820369858609601E-4]:1.440542584182E-1,(111[&rate=5.820369858609601E-4]:1.167322495895E-1,106[&rate=5.820369858609601E-4]:1.002938934251E-1)[&rate=5.820369858609601E-4]:2.501584393896E-1)[&rate=5.820369858609601E-4]:3.7233934582E-1,((148[&rate=5.820369858609601E-4]:3.35812868185E-1,143[&rate=5.820369858609601E-4]:3.330731421577E-1)[&rate=5.820369858609601E-4]:2.755637168191E-1,116[&rate=5.820369858609601E-4]:5.730204206205E-1)[&rate=5.820369858609601E-4]:8.949728541149E-2)[&rate=5.820369858609601E-4]:9.161672929207E-2,(((19[&rate=5.820369858609601E-4]:4.028543744457E-1,13[&rate=5.820369858609601E-4]:3.64498210062E-1)[&rate=5.820369858609601E-4]:2.823710678498E-1,115[&rate=5.820369858609601E-4]:5.6467749709E-1)[&rate=5.820369858609601E-4]:1.430212334522E-1,((109[&rate=5.820369858609601E-4]:3.777652328287E-1,114[&rate=5.820369858609601E-4]:2.983131780342E-1)[&rate=5.820369858609601E-4]:1.636300698403E-1,(108[&rate=5.820369858609601E-4]:1.772923892795E-1,107[&rate=5.820369858609601E-4]:1.800321153069E-1)[&rate=5.820369858609601E-4]:3.421851051704E-1)[&rate=5.820369858609601E-4]:2.457554826677E-1)[&rate=5.820369858609601E-4]:4.643570478186E-2)[&rate=5.820369858609601E-4]:1.085286116846E-1)[&rate=5.820369858609601E-4]:1.570237557759E-1,((((141[&rate=5.820369858609601E-4]:1.09117890637E-1,145[&rate=5.820369858609601E-4]:1.118576166646E-1)[&rate=5.820369858609601E-4]:4.496350389067E-2,144[&rate=5.820369858609601E-4]:1.513416685003E-1)[&rate=5.820369858609601E-4]:1.43764588726E-1,142[&rate=5.820369858609601E-4]:3.005857092812E-1)[&rate=5.820369858609601E-4]:9.72250231258E-1,((((11[&rate=5.820369858609601E-4]:5.856436198489E-1,140[&rate=5.820369858609601E-4]:5.664655376571E-1)[&rate=5.820369858609601E-4]:1.150093840349E-1,((20[&rate=5.820369858609601E-4]:2.721489663052E-1,25[&rate=5.820369858609601E-4]:2.913270484969E-1)[&rate=5.820369858609601E-4]:2.324901508577E-1,23[&rate=5.820369858609601E-4]:5.128582952449E-1)[&rate=5.820369858609601E-4]:2.72726215488E-1)[&rate=5.820369858609601E-4]:3.564603037161E-1,(24[&rate=5.820369858609601E-4]:9.613550538565E-1,((28[&rate=5.820369858609601E-4]:6.92099391341E-1,(21[&rate=5.820369858609601E-4]:6.339282115531E-1,17[&rate=5.820369858609601E-4]:6.037912252517E-1)[&rate=5.820369858609601E-4]:3.351364554148E-2)[&rate=5.820369858609601E-4]:1.10826561577E-1,1[&rate=5.820369858609601E-4]:1.662458305506E-2)[&rate=5.820369858609601E-4]:1.639085529933E-1)[&rate=5.820369858609601E-4]:1.916486647022E-1)[&rate=5.820369858609601E-4]:2.599085485475E-2,102[&rate=5.820369858609601E-4]:1.735073779714E-2)[&rate=5.820369858609601E-4]:8.90986027622E-3)[&rate=5.820369858609601E-4]:1.645382793428E-3)[&rate=5.820369858609601E-4]:1.27850872313E-1,(((18[&rate=5.820369858609601E-4]:4.357921886058E-1,3[&rate=5.820369858609601E-4]:3.207236954552E-1)[&rate=5.820369858609601E-4]:1.505736195023E-1,(6[&rate=5.820369858609601E-4]:3.230743244833E-1,(15[&rate=5.820369858609601E-4]:2.7523671834E-1,10[&rate=5.820369858609601E-4]:2.368805539566E-1)[&rate=5.820369858609601E-4]:1.026321266912E-1)[&rate=5.820369858609601E-4]:2.002777849946E-1)[&rate=5.820369858609601E-4]:1.43590255389E-1,(((83[&rate=5.820369858609601E-4]:4.407015507435E-2,(85[&rate=5.820369858609601E-4]:3.421087234428E-3,86[&rate=5.820369858609601E-4]:3.421087234428E-3)[&rate=5.820369858609601E-4]:4.064906783992E-2)[&rate=5.820369858609601E-4]:8.075267101071E-2,(89[&rate=5.820369858609601E-4]:9.572924288658E-2,88[&rate=5.820369858609601E-4]:8.203061274956E-2)[&rate=5.820369858609601E-4]:4.27922133355E-2)[&rate=5.820369858609601E-4]:2.121696527506E-2,(87[&rate=5.820369858609601E-4]:8.960125900031E-2,((93[&rate=5.820369858609601E-4]:1.592165250277E-2,84[&rate=5.820369858609601E-4]:2.223022365758E-3)[&rate=5.820369858609601E-4]:4.238728129064E-2,((91[&rate=5.820369858609601E-4]:1.014904288701E-2,90[&rate=5.820369858609601E-4]:1.014904288701E-2)[&rate=5.820369858609601E-4]:5.375962236087E-3,92[&rate=5.820369858609601E-4]:1.55250051231E-2)[&rate=5.820369858609601E-4]:4.278392867032E-2)[&rate=5.820369858609601E-4]:4.49909553439E-2)[&rate=5.820369858609601E-4]:5.643853235981E-2)[&rate=5.820369858609601E-4]:1.008573806383E0)[&rate=5.820369858609601E-4]:5.381295568061E-1)[&rate=5.820369858609601E-4]:4.687927016548E-1,101[&rate=5.820369858609601E-4]:6.190701027796E-1)[&rate=5.820369858609601E-4]:7.669222030046E-1,(95[&rate=5.820369858609601E-4]:4.760936400262E-1,(100[&rate=5.820369858609601E-4]:3.20900804811E-1,94[&rate=5.820369858609601E-4]:3.20900804811E-1)[&rate=5.820369858609601E-4]:7.049338166316E-2)[&rate=5.820369858609601E-4]:7.607876905933E-2)[&rate=5.820369858609601E-4]:1.729439026416E-1,(98[&rate=5.820369858609601E-4]:6.918235826448E-1,(99[&rate=5.820369858609601E-4]:5.042934013283E-1,96[&rate=5.820369858609601E-4]:4.687742756455E-1)[&rate=5.820369858609601E-4]:2.093881048138E-1)[&rate=5.820369858609601E-4]:2.236376733353E-2)[&rate=5.820369858609601E-4]:2.004256177253E-1,(((146[&rate=5.820369858609601E-4]:6.341349248381E-1,39[&rate=5.820369858609601E-4]:5.139163456031E-1)[&rate=5.820369858609601E-4]:5.35250909189E-2,((97[&rate=5.820369858609601E-4]:1.845732842634E-1,16[&rate=5.820369858609601E-4]:2.341104461747E0)[&rate=5.820369858609601E-4]:6.67161845635E-2,(2[&rate=5.820369858609601E-4]:7.141731067785E-1,(((22[&rate=5.820369858609601E-4]:2.759192621024E-1,27[&rate=5.820369858609601E-4]:2.923576182668E-1)[&rate=5.820369858609601E-4]:5.371093427799E-1,31[&rate=5.820369858609601E-4]:8.678231254304E-1)[&rate=5.820369858609601E-4]:2.027898077944E-2,((7[&rate=5.820369858609601E-4]:1.945941903602E-1,8[&rate=5.820369858609601E-4]:1.945941903602E-1)[&rate=5.820369858609601E-4]:4.372308969284E-1,26[&rate=5.820369858609601E-4]:7.386744023571E-1)[&rate=5.820369858609601E-4]:1.055920874143E-1)[&rate=5.820369858609601E-4]:5.346826084273E-2)[&rate=5.820369858609601E-4]:1.564880416244E0)[&rate=5.820369858609601E-4]:2.451137163289E-1)[&rate=5.820369858609601E-4]:1.170804050231E-1,40[&rate=5.820369858609601E-4]:6.845218415451E-1)[&rate=5.820369858609601E-4]:1.016758256122E-1)[&rate=5.820369858609601E-4]:1.239289605545E-2,147[&rate=5.820369858609601E-4]:8.559676123932E-1)[&rate=5.820369858609601E-4]:1.009707587204E-1)[&rate=5.820369858609601E-4]:4.826461040482E-1,(36[&rate=5.820369858609601E-4]:2.689934111052E-1,((35[&rate=5.820369858609601E-4]:1.171605371189E-1,127[&rate=5.820369858609601E-4]:2.68428382479E0)[&rate=5.820369858609601E-4]:6.746190803208E-2,((((69[&rate=5.820369858609601E-4]:5.886964561738E-1,(((131[&rate=5.820369858609601E-4]:1.671908392687E-1,130[&rate=5.820369858609601E-4]:1.644511132413E-1)[&rate=5.820369858609601E-4]:4.513346898773E-2,(132[&rate=5.820369858609601E-4]:1.489839017521E-1,129[&rate=5.820369858609601E-4]:1.462441757248E-1)[&rate=5.820369858609601E-4]:6.334040650428E-2)[&rate=5.820369858609601E-4]:1.838368872515E-1,118[&rate=5.820369858609601E-4]:5.304077708505E-1)[&rate=5.820369858609601E-4]:4.732978121363E-2)[&rate=5.820369858609601E-4]:7.734679703128E-1,128[&rate=5.820369858609601E-4]:1.21147949498E0)[&rate=5.820369858609601E-4]:1.719782527762E-1,((((51[&rate=5.820369858609601E-4]:4.507607799707E-1,(44[&rate=5.820369858609601E-4]:4.501755052511E-1,47[&rate=5.820369858609601E-4]:4.556399861253E-1)[&rate=5.820369858609601E-4]:2.244319821687E-2)[&rate=5.820369858609601E-4]:3.18772869169E-2,((50[&rate=5.820369858609601E-4]:3.685549215529E-1,49[&rate=5.820369858609601E-4]:3.685549215529E-1)[&rate=5.820369858609601E-4]:9.820639022853E-2,(43[&rate=5.820369858609601E-4]:4.119422275727E-1,(46[&rate=5.820369858609601E-4]:3.834751111925E-1,((42[&rate=5.820369858609601E-4]:2.650850455898E-1,48[&rate=5.820369858609601E-4]:3.0333641171E-1)[&rate=5.820369858609601E-4]:4.996337632525E-2,41[&rate=5.820369858609601E-4]:3.095839410408E-1)[&rate=5.820369858609601E-4]:1.924636140875E-2)[&rate=5.820369858609601E-4]:2.846711638021E-2)[&rate=5.820369858609601E-4]:8.760596945445E-2)[&rate=5.820369858609601E-4]:1.041227423196E-2)[&rate=5.820369858609601E-4]:2.219952607378E-2,45[&rate=5.820369858609601E-4]:5.239632760215E-1)[&rate=5.820369858609601E-4]:8.124126938711E-2,(((62[&rate=5.820369858609601E-4]:3.038314672063E-1,(60[&rate=5.820369858609601E-4]:4.517964936282E-2,64[&rate=5.820369858609601E-4]:1.958645808695E-1)[&rate=5.820369858609601E-4]:6.687099592577E-2)[&rate=5.820369858609601E-4]:6.184201324357E-2,65[&rate=5.820369858609601E-4]:1.738926585322E-1)[&rate=5.820369858609601E-4]:4.308829004958E-1,(63[&rate=5.820369858609601E-4]:1.85766293839E-2,61[&rate=5.820369858609601E-4]:5.967251979495E-2)[&rate=5.820369858609601E-4]:7.368838611508E-1)[&rate=5.820369858609601E-4]:7.217704041515E-1)[&rate=5.820369858609601E-4]:4.856990055855E-3)[&rate=5.820369858609601E-4]:3.185825241707E-1,121[&rate=5.820369858609601E-4]:2.299300545899E0)[&rate=5.820369858609601E-4]:1.134929651213E-2)[&rate=5.820369858609601E-4]:3.779562348842E-2)[&rate=5.820369858609601E-4]:4.891178998975E-1)[&rate=5.820369858609601E-4]:2.316659555611E-1,32[&rate=5.820369858609601E-4]:5.827041724884E-2)[&rate=5.820369858609601E-4]:7.290586390693E-3)[&rate=5.820369858609601E-4]:7.329323511217E-3,(34[&rate=5.820369858609601E-4]:3.263554113179E-2,(((53[&rate=5.820369858609601E-4]:7.648533653009E-1,((((137[&rate=5.820369858609601E-4]:3.055645322965E-1,134[&rate=5.820369858609601E-4]:2.343316555843E-1)[&rate=5.820369858609601E-4]:3.357645052882E-1,133[&rate=5.820369858609601E-4]:6.002331471736E-1)[&rate=5.820369858609601E-4]:8.846242179735E-1,((77[&rate=5.820369858609601E-4]:5.283263187726E-1,((82[&rate=5.820369858609601E-4]:4.010021257429E-1,(79[&rate=5.820369858609601E-4]:2.589939126075E-1,(78[&rate=5.820369858609601E-4]:6.422098640265E-2,72[&rate=5.820369858609601E-4]:4.230317818334E-2)[&rate=5.820369858609601E-4]:1.947729262049E-1)[&rate=5.820369858609601E-4]:1.337890350534E-1)[&rate=5.820369858609601E-4]:1.423434487421E-2,((80[&rate=5.820369858609601E-4]:1.596531725129E-2,81[&rate=5.820369858609601E-4]:1.596531725129E-2)[&rate=5.820369858609601E-4]:1.968877716047E-1,(73[&rate=5.820369858609601E-4]:1.734902610918E-1,71[&rate=5.820369858609601E-4]:1.04997110407E-1)[&rate=5.820369858609601E-4]:8.867789625725E-2)[&rate=5.820369858609601E-4]:1.859450255968E-1)[&rate=5.820369858609601E-4]:8.569258788145E-2)[&rate=5.820369858609601E-4]:2.013618726194E-1,(75[&rate=5.820369858609601E-4]:3.639765516721E-1,((70[&rate=5.820369858609601E-4]:2.180542297092E-1,74[&rate=5.820369858609601E-4]:2.564103940927E-1)[&rate=5.820369858609601E-4]:1.323703400931E-3,76[&rate=5.820369858609601E-4]:2.577340974936E-1)[&rate=5.820369858609601E-4]:1.062424541785E-1)[&rate=5.820369858609601E-4]:3.711910917747E-1)[&rate=5.820369858609601E-4]:7.140732833442E-1)[&rate=5.820369858609601E-4]:3.218375873731E-2,(52[&rate=5.820369858609601E-4]:5.908509230173E-1,(((12[&rate=5.820369858609601E-4]:2.053840777807E-1,5[&rate=5.820369858609601E-4]:1.670279133973E-1)[&rate=5.820369858609601E-4]:2.190514625761E-1,29[&rate=5.820369858609601E-4]:5.312848554253E-1)[&rate=5.820369858609601E-4]:2.093995717126E-2,103[&rate=5.820369858609601E-4]:3.193481002678E-1)[&rate=5.820369858609601E-4]:1.93579655731E0)[&rate=5.820369858609601E-4]:1.523074252102E-1)[&rate=5.820369858609601E-4]:2.98917383847E-2)[&rate=5.820369858609601E-4]:1.895931292352E-1,125[&rate=5.820369858609601E-4]:7.440639808748E-1)[&rate=5.820369858609601E-4]:1.889205406588E-1,(68[&rate=5.820369858609601E-4]:4.231744297244E-1,(57[&rate=5.820369858609601E-4]:2.907706583837E-1,(((54[&rate=5.820369858609601E-4]:7.132842161699E-2,37[&rate=5.820369858609601E-4]:1.478311538574E-1)[&rate=5.820369858609601E-4]:8.288550060969E-2,58[&rate=5.820369858609601E-4]:2.11590971407E-1)[&rate=5.820369858609601E-4]:4.046588781436E-2,(59[&rate=5.820369858609601E-4]:2.184243489824E-1,(56[&rate=5.820369858609601E-4]:1.839724451759E-1,55[&rate=5.820369858609601E-4]:1.839724451759E-1)[&rate=5.820369858609601E-4]:2.625518249486E-2)[&rate=5.820369858609601E-4]:1.450682717889E-2)[&rate=5.820369858609601E-4]:5.510724178535E-2)[&rate=5.820369858609601E-4]:1.843163396467E-1)[&rate=5.820369858609601E-4]:3.431434251426E-1)[&rate=5.820369858609601E-4]:6.770520226672E-1)[&rate=5.820369858609601E-4]:6.217259423805E-2);
tree STATE_14400000 [&joint=-20982.563970369927,lnP=-20982.563970369927] = [&R] (((((120[&rate=5.289515843316506E-4]:1.73014700666E0,119[&rate=5.289515843316506E-4]:1.826037417619E0)[&rate=5.289515843316506E-4]:9.489862917377E-2,(135[&rate=5.289515843316506E-4]:3.121384538422E-1,(138[&rate=5.289515843316506E-4]:1.960588087089E-1,136[&rate=5.289515843316506E-4]:6.455195939367E-2)[&rate=5.289515843316506E-4]:3.160796451334E-1)[&rate=5.289515843316506E-4]:1.260852387471E0)[&rate=5.289515843316506E-4]:1.046056994564E-1,126[&rate=5.289515843316506E-4]:1.239839223605E0)[&rate=5.289515843316506E-4]:5.230733838016E-1,((67[&rate=5.289515843316506E-4]:3.039412816299E-1,(122[&rate=5.289515843316506E-4]:4.75074860241E-1,(124[&rate=5.289515843316506E-4]:1.064986533764E-1,123[&rate=5.289515843316506E-4]:1.092308938136E-1)[&rate=5.289515843316506E-4]:3.658439664274E-1)[&rate=5.289515843316506E-4]:3.301389717296E-1)[&rate=5.289515843316506E-4]:1.899180602978E-1,66[&rate=5.289515843316506E-4]:4.938593419278E-1)[&rate=5.289515843316506E-4]:2.187907579435E-2)[&rate=5.289515843316506E-4]:4.921903286258E-1,(((32[&rate=5.289515843316506E-4]:2.76173562458E-2,33[&rate=5.289515843316506E-4]:3.309680830051E-2)[&rate=5.289515843316506E-4]:2.482436064415E-2,(((38[&rate=5.289515843316506E-4]:1.024575109262E0,((39[&rate=5.289515843316506E-4]:6.085309763319E-1,((((((6[&rate=5.289515843316506E-4]:5.396663777656E-1,18[&rate=5.289515843316506E-4]:6.026800763957E-1)[&rate=5.289515843316506E-4]:4.770261879039E-2,(15[&rate=5.289515843316506E-4]:4.446113104564E-1,10[&rate=5.289515843316506E-4]:4.062551460729E-1)[&rate=5.289515843316506E-4]:1.975522066474E-1)[&rate=5.289515843316506E-4]:2.345739703001E-1,(3[&rate=5.289515843316506E-4]:4.712608178117E-1,((89[&rate=5.289515843316506E-4]:8.618202810832E-2,88[&rate=5.289515843316506E-4]:7.248339797131E-2)[&rate=5.289515843316506E-4]:3.283374819673E-1,((87[&rate=5.289515843316506E-4]:2.113005964504E-1,((91[&rate=5.289515843316506E-4]:5.451441020136E-2,90[&rate=5.289515843316506E-4]:5.451441020136E-2)[&rate=5.289515843316506E-4]:1.215759931814E-1,92[&rate=5.289515843316506E-4]:1.760904033827E-1)[&rate=5.289515843316506E-4]:4.890882320475E-2)[&rate=5.289515843316506E-4]:5.194708701104E-2,((83[&rate=5.289515843316506E-4]:1.619331241216E-1,85[&rate=5.289515843316506E-4]:1.619331241216E-1)[&rate=5.289515843316506E-4]:3.198978488953E-2,(84[&rate=5.289515843316506E-4]:9.501555266463E-2,(93[&rate=5.289515843316506E-4]:9.547596052218E-2,86[&rate=5.289515843316506E-4]:8.177733038517E-2)[&rate=5.289515843316506E-4]:1.323822227947E-2)[&rate=5.289515843316506E-4]:9.890735634654E-2)[&rate=5.289515843316506E-4]:6.932477445031E-2)[&rate=5.289515843316506E-4]:1.375731964771E-1)[&rate=5.289515843316506E-4]:6.101659652703E-1)[&rate=5.289515843316506E-4]:2.986273545239E-1)[&rate=5.289515843316506E-4]:7.128363263322E-1,(((144[&rate=5.289515843316506E-4]:4.890481377112E-1,(145[&rate=5.289515843316506E-4]:4.355906237015E-1,141[&rate=5.289515843316506E-4]:4.328508976739E-1)[&rate=5.289515843316506E-4]:5.893696606465E-2)[&rate=5.289515843316506E-4]:2.648369399626E-1,142[&rate=5.289515843316506E-4]:7.593645297287E-1)[&rate=5.289515843316506E-4]:8.199710312956E-1,((((110[&rate=5.289515843316506E-4]:6.019696318375E-1,105[&rate=5.289515843316506E-4]:5.800518236184E-1)[&rate=5.289515843316506E-4]:2.13032740099E-1,(9[&rate=5.289515843316506E-4]:6.081836231664E-1,(113[&rate=5.289515843316506E-4]:5.440305263431E-1,(117[&rate=5.289515843316506E-4]:5.340142943047E-1,((30[&rate=5.289515843316506E-4]:1.849782401454E-1,4[&rate=5.289515843316506E-4]:1.237550041943E-2)[&rate=5.289515843316506E-4]:3.884109447844E-1,(112[&rate=5.289515843316506E-4]:3.461704774596E-1,14[&rate=5.289515843316506E-4]:3.461704774596E-1)[&rate=5.289515843316506E-4]:1.121502143194E-1)[&rate=5.289515843316506E-4]:7.295387649809E-2)[&rate=5.289515843316506E-4]:1.275595806597E-2)[&rate=5.289515843316506E-4]:7.237227490539E-2)[&rate=5.289515843316506E-4]:2.040790227428E-1)[&rate=5.289515843316506E-4]:2.12729472867E-1,(((115[&rate=5.289515843316506E-4]:5.524548874719E-1,(19[&rate=5.289515843316506E-4]:3.76600693678E-1,13[&rate=5.289515843316506E-4]:3.382445292943E-1)[&rate=5.289515843316506E-4]:2.964021389994E-1)[&rate=5.289515843316506E-4]:1.071130447203E-1,(((109[&rate=5.289515843316506E-4]:3.10591000222E-1,114[&rate=5.289515843316506E-4]:2.311389454275E-1)[&rate=5.289515843316506E-4]:2.194945478771E-1,108[&rate=5.289515843316506E-4]:5.0816773988E-1)[&rate=5.289515843316506E-4]:2.543128126404E-2,107[&rate=5.289515843316506E-4]:5.363387471714E-1)[&rate=5.289515843316506E-4]:1.835031576237E-1)[&rate=5.289515843316506E-4]:2.069700658743E-1,((148[&rate=5.289515843316506E-4]:4.981536621465E-1,143[&rate=5.289515843316506E-4]:4.954139361192E-1)[&rate=5.289515843316506E-4]:2.986740788086E-1,(((106[&rate=5.289515843316506E-4]:4.352441733439E-3,111[&rate=5.289515843316506E-4]:2.079079789781E-2)[&rate=5.289515843316506E-4]:2.28721155806E-1,(104[&rate=5.289515843316506E-4]:2.105357335534E-1,139[&rate=5.289515843316506E-4]:4.023165554711E-1)[&rate=5.289515843316506E-4]:2.253786398605E-2)[&rate=5.289515843316506E-4]:3.375899459398E-1,116[&rate=5.289515843316506E-4]:5.103895708765E-1)[&rate=5.289515843316506E-4]:2.480820056949E-1)[&rate=5.289515843316506E-4]:1.080664214951E-1)[&rate=5.289515843316506E-4]:8.448151796984E-2)[&rate=5.289515843316506E-4]:2.918173083301E-1,(((11[&rate=5.289515843316506E-4]:5.712631804789E-1,140[&rate=5.289515843316506E-4]:5.520850982872E-1)[&rate=5.289515843316506E-4]:2.45597808212E-1,((20[&rate=5.289515843316506E-4]:4.328471743349E-1,25[&rate=5.289515843316506E-4]:4.520252565266E-1)[&rate=5.289515843316506E-4]:2.81113176256E-1,23[&rate=5.289515843316506E-4]:7.22179528673E-1)[&rate=5.289515843316506E-4]:1.796129668672E-1)[&rate=5.289515843316506E-4]:3.231468162206E-1,((24[&rate=5.289515843316506E-4]:9.701824803031E-1,(1[&rate=5.289515843316506E-4]:1.204197814288E-1,(28[&rate=5.289515843316506E-4]:8.652384997714E-1,(21[&rate=5.289515843316506E-4]:6.970398972679E-1,17[&rate=5.289515843316506E-4]:6.669029109665E-1)[&rate=5.289515843316506E-4]:1.43541068257E-1)[&rate=5.289515843316506E-4]:4.148265152036E-2)[&rate=5.289515843316506E-4]:6.894078106611E-2)[&rate=5.289515843316506E-4]:2.383648603789E-1,102[&rate=5.289515843316506E-4]:4.690350506569E-2)[&rate=5.289515843316506E-4]:2.735087518841E-2)[&rate=5.289515843316506E-4]:1.768016221946E-1)[&rate=5.289515843316506E-4]:8.170421610975E-2)[&rate=5.289515843316506E-4]:1.527040061367E-1)[&rate=5.289515843316506E-4]:9.145763713823E-1,101[&rate=5.289515843316506E-4]:1.394561144023E0)[&rate=5.289515843316506E-4]:1.596390321288E-1,146[&rate=5.289515843316506E-4]:7.012545963925E-1)[&rate=5.289515843316506E-4]:2.74949591744E-2)[&rate=5.289515843316506E-4]:3.258280009106E-2,(16[&rate=5.289515843316506E-4]:2.712008781676E0,(((147[&rate=5.289515843316506E-4]:6.66638896517E-1,((96[&rate=5.289515843316506E-4]:4.87653857096E-1,99[&rate=5.289515843316506E-4]:5.231729827789E-1)[&rate=5.289515843316506E-4]:1.420106986234E-1,((95[&rate=5.289515843316506E-4]:4.663060897227E-1,(100[&rate=5.289515843316506E-4]:3.334222491025E-1,94[&rate=5.289515843316506E-4]:3.334222491025E-1)[&rate=5.289515843316506E-4]:4.818438706817E-2)[&rate=5.289515843316506E-4]:1.739889378673E-1,(97[&rate=5.289515843316506E-4]:3.506414628198E-1,98[&rate=5.289515843316506E-4]:5.500950147323E-1)[&rate=5.289515843316506E-4]:7.927105110901E-2)[&rate=5.289515843316506E-4]:1.395969206372E-2)[&rate=5.289515843316506E-4]:9.435138997796E-2)[&rate=5.289515843316506E-4]:3.456085797137E-3,(2[&rate=5.289515843316506E-4]:6.392292102468E-1,(((26[&rate=5.289515843316506E-4]:6.392429929839E-1,(7[&rate=5.289515843316506E-4]:1.95988810221E-1,8[&rate=5.289515843316506E-4]:1.95988810221E-1)[&rate=5.289515843316506E-4]:3.364048676944E-1)[&rate=5.289515843316506E-4]:2.430272960747E-2,31[&rate=5.289515843316506E-4]:7.073813390298E-1)[&rate=5.289515843316506E-4]:4.717039874902E-3,(22[&rate=5.289515843316506E-4]:4.120774206414E-1,27[&rate=5.289515843316506E-4]:4.285157768057E-1)[&rate=5.289515843316506E-4]:2.452264377153E-1)[&rate=5.289515843316506E-4]:1.545280916162E-1)[&rate=5.289515843316506E-4]:1.930214525716E0)[&rate=5.289515843316506E-4]:8.810903466156E-3,40[&rate=5.289515843316506E-4]:6.215288366E-1)[&rate=5.289515843316506E-4]:4.987018958901E-3)[&rate=5.289515843316506E-4]:1.459792086414E-2)[&rate=5.289515843316506E-4]:4.51767343768E-1)[&rate=5.289515843316506E-4]:2.853553743781E-1,((((((50[&rate=5.289515843316506E-4]:3.071003199965E-1,49[&rate=5.289515843316506E-4]:3.071003199965E-1)[&rate=5.289515843316506E-4]:3.36943307943E-1,(((46[&rate=5.289515843316506E-4]:4.75174302908E-1,43[&rate=5.289515843316506E-4]:4.75174302908E-1)[&rate=5.289515843316506E-4]:1.057757974381E-1,((42[&rate=5.289515843316506E-4]:4.254825719349E-1,41[&rate=5.289515843316506E-4]:4.200180910607E-1)[&rate=5.289515843316506E-4]:2.634938945887E-2,48[&rate=5.289515843316506E-4]:4.90083327514E-1)[&rate=5.289515843316506E-4]:7.993781108359E-2)[&rate=5.289515843316506E-4]:6.911448414933E-2,(47[&rate=5.289515843316506E-4]:5.334121606693E-1,51[&rate=5.289515843316506E-4]:5.060897562978E-1)[&rate=5.289515843316506E-4]:1.166524238261E-1)[&rate=5.289515843316506E-4]:2.676592868979E-2)[&rate=5.289515843316506E-4]:2.509949827729E-2,45[&rate=5.289515843316506E-4]:6.937332901511E-1)[&rate=5.289515843316506E-4]:3.813019633603E-2,44[&rate=5.289515843316506E-4]:7.345957269243E-1)[&rate=5.289515843316506E-4]:3.784664854381E-1,((((118[&rate=5.289515843316506E-4]:7.750707979648E-1,69[&rate=5.289515843316506E-4]:7.860297020744E-1)[&rate=5.289515843316506E-4]:2.686360056006E-2,((129[&rate=5.289515843316506E-4]:1.574797377671E-1,132[&rate=5.289515843316506E-4]:1.602194637945E-1)[&rate=5.289515843316506E-4]:1.104944754539E-1,(130[&rate=5.289515843316506E-4]:1.264205842411E-1,131[&rate=5.289515843316506E-4]:1.291603102684E-1)[&rate=5.289515843316506E-4]:1.4155362898E-1)[&rate=5.289515843316506E-4]:3.969738839339E-1)[&rate=5.289515843316506E-4]:7.97817842732E-1,128[&rate=5.289515843316506E-4]:1.46002621386E0)[&rate=5.289515843316506E-4]:3.293957144153E-1,((65[&rate=5.289515843316506E-4]:3.194332890022E-1,((60[&rate=5.289515843316506E-4]:2.006729922091E-2,64[&rate=5.289515843316506E-4]:1.707522307276E-1)[&rate=5.289515843316506E-4]:2.894520801517E-1,62[&rate=5.289515843316506E-4]:5.013002012903E-1)[&rate=5.289515843316506E-4]:9.913909629646E-3)[&rate=5.289515843316506E-4]:2.75597562304E-1,(63[&rate=5.289515843316506E-4]:3.353664983265E-1,61[&rate=5.289515843316506E-4]:3.764623887376E-1)[&rate=5.289515843316506E-4]:4.103492844864E-1)[&rate=5.289515843316506E-4]:1.142336282448E0)[&rate=5.289515843316506E-4]:9.430425594179E-2)[&rate=5.289515843316506E-4]:1.364455974709E-1,((35[&rate=5.289515843316506E-4]:2.781183777492E-3,127[&rate=5.289515843316506E-4]:2.569904471449E0)[&rate=5.289515843316506E-4]:1.715012405732E-1,(36[&rate=5.289515843316506E-4]:2.674910895111E-2,121[&rate=5.289515843316506E-4]:2.106201163746E0)[&rate=5.289515843316506E-4]:1.941086578653E-1)[&rate=5.289515843316506E-4]:3.171222340491E-1)[&rate=5.289515843316506E-4]:2.161603787248E-1)[&rate=5.289515843316506E-4]:2.14732520974E-1,34[&rate=5.289515843316506E-4]:5.928385946855E-2)[&rate=5.289515843316506E-4]:1.507566564049E-2)[&rate=5.289515843316506E-4]:8.356966140742E-3,(((((52[&rate=5.289515843316506E-4]:5.497063290001E-1,(((12[&rate=5.289515843316506E-4]:7.516957436117E-2,5[&rate=5.289515843316506E-4]:3.681340997771E-2)[&rate=5.289515843316506E-4]:3.524130403991E-1,29[&rate=5.289515843316506E-4]:5.344319298288E-1)[&rate=5.289515843316506E-4]:2.343660717933E-1,103[&rate=5.289515843316506E-4]:5.359212892934E-1)[&rate=5.289515843316506E-4]:1.678078774268E0)[&rate=5.289515843316506E-4]:6.423377645778E-1,((((78[&rate=5.289515843316506E-4]:3.876175020962E-2,72[&rate=5.289515843316506E-4]:1.684394199031E-2)[&rate=5.289515843316506E-4]:2.690303271755E-1,(82[&rate=5.289515843316506E-4]:9.268334362898E-2,79[&rate=5.289515843316506E-4]:8.446416554691E-2)[&rate=5.289515843316506E-4]:2.233279118382E-1)[&rate=5.289515843316506E-4]:2.393630370286E-1,(((80[&rate=5.289515843316506E-4]:6.081933225172E-2,81[&rate=5.289515843316506E-4]:6.081933225172E-2)[&rate=5.289515843316506E-4]:1.507588707573E-1,71[&rate=5.289515843316506E-4]:1.924001208172E-1)[&rate=5.289515843316506E-4]:1.275924090287E-1,(77[&rate=5.289515843316506E-4]:3.494700300297E-1,73[&rate=5.289515843316506E-4]:3.549494820844E-1)[&rate=5.289515843316506E-4]:3.353619844636E-2)[&rate=5.289515843316506E-4]:1.997653242937E-1)[&rate=5.289515843316506E-4]:2.476331237046E-1,((74[&rate=5.289515843316506E-4]:5.807678783911E-1,(76[&rate=5.289515843316506E-4]:5.770034664617E-1,70[&rate=5.289515843316506E-4]:5.386473020782E-1)[&rate=5.289515843316506E-4]:3.764411929366E-3)[&rate=5.289515843316506E-4]:1.42292173858E-1,75[&rate=5.289515843316506E-4]:7.230600522491E-1)[&rate=5.289515843316506E-4]:1.128240762801E-1)[&rate=5.289515843316506E-4]:1.094426302349E0)[&rate=5.289515843316506E-4]:8.505970434817E-2,(((137[&rate=5.289515843316506E-4]:6.472904995002E-1,134[&rate=5.289515843316506E-4]:5.76057622788E-1)[&rate=5.289515843316506E-4]:1.200290685258E-1,133[&rate=5.289515843316506E-4]:7.26223677615E-1)[&rate=5.289515843316506E-4]:9.794775265351E-1,53[&rate=5.289515843316506E-4]:9.236217071819E-1)[&rate=5.289515843316506E-4]:3.452853694328E-1)[&rate=5.289515843316506E-4]:1.057147084704E-1,125[&rate=5.289515843316506E-4]:1.164239271424E0)[&rate=5.289515843316506E-4]:2.334654411423E-1,(68[&rate=5.289515843316506E-4]:7.718615534954E-1,(57[&rate=5.289515843316506E-4]:6.22085847065E-1,(59[&rate=5.289515843316506E-4]:4.923703286892E-1,((56[&rate=5.289515843316506E-4]:2.987177696147E-1,55[&rate=5.289515843316506E-4]:2.987177696147E-1)[&rate=5.289515843316506E-4]:1.405251831779E-1,((37[&rate=5.289515843316506E-4]:1.23901162395E-1,54[&rate=5.289515843316506E-4]:4.73984301546E-2)[&rate=5.289515843316506E-4]:2.382364232212E-1,58[&rate=5.289515843316506E-4]:3.430119025561E-1)[&rate=5.289515843316506E-4]:1.235534546082E-1)[&rate=5.289515843316506E-4]:4.493065458505E-2)[&rate=5.289515843316506E-4]:1.269832779386E-1)[&rate=5.289515843316506E-4]:2.016882747365E-1)[&rate=5.289515843316506E-4]:4.59176492404E-1)[&rate=5.289515843316506E-4]:2.624127817527E-1)[&rate=5.289515843316506E-4]:6.219855646802E-2);
tree STATE_14490000 [&joint=-20980.282747515834,lnP=-20980.282747515834] = [&R] (((34[&rate=5.805811280338347E-4]:2.263735507567E-2,32[&rate=5.805811280338347E-4]:7.195468565859E-4)[&rate=5.805811280338347E-4]:2.124587349975E-2,((((67[&rate=5.805811280338347E-4]:3.751322362466E-1,(122[&rate=5.805811280338347E-4]:3.342003864663E-1,(123[&rate=5.805811280338347E-4]:2.660557389423E-1,124[&rate=5.805811280338347E-4]:2.633234985052E-1)[&rate=5.805811280338347E-4]:6.814464752396E-2)[&rate=5.805811280338347E-4]:5.42204400121E-1)[&rate=5.805811280338347E-4]:9.847321048619E-2,(66[&rate=5.805811280338347E-4]:4.43620377811E-1,(126[&rate=5.805811280338347E-4]:1.182676697825E0,(((135[&rate=5.805811280338347E-4]:1.801056860723E-1,(138[&rate=5.805811280338347E-4]:2.011877271156E-1,136[&rate=5.805811280338347E-4]:6.968087780044E-2)[&rate=5.805811280338347E-4]:1.789179589567E-1)[&rate=5.805811280338347E-4]:1.227817448201E0,120[&rate=5.805811280338347E-4]:1.659977928794E0)[&rate=5.805811280338347E-4]:7.798753940674E-2,119[&rate=5.805811280338347E-4]:1.83385587916E0)[&rate=5.805811280338347E-4]:1.345233413088E-1)[&rate=5.805811280338347E-4]:5.08117869671E-1)[&rate=5.805811280338347E-4]:2.998506892185E-2)[&rate=5.805811280338347E-4]:1.847598102635E-1,((38[&rate=5.805811280338347E-4]:5.648316996366E-1,(((40[&rate=5.805811280338347E-4]:5.261014004575E-1,146[&rate=5.805811280338347E-4]:6.463199796924E-1)[&rate=5.805811280338347E-4]:2.08345343977E-2,((96[&rate=5.805811280338347E-4]:5.50410343677E-1,99[&rate=5.805811280338347E-4]:5.859294693599E-1)[&rate=5.805811280338347E-4]:7.36977409523E-2,((100[&rate=5.805811280338347E-4]:1.182003252699E-1,95[&rate=5.805811280338347E-4]:2.02899778822E-1)[&rate=5.805811280338347E-4]:3.681305477413E-1,98[&rate=5.805811280338347E-4]:5.601013648146E-1)[&rate=5.805811280338347E-4]:7.766792200036E-2)[&rate=5.805811280338347E-4]:3.75819485866E-2)[&rate=5.805811280338347E-4]:3.967740981348E-3,((((((((89[&rate=5.805811280338347E-4]:7.727454614691E-2,88[&rate=5.805811280338347E-4]:6.35759160099E-2)[&rate=5.805811280338347E-4]:5.664447378235E-2,83[&rate=5.805811280338347E-4]:1.202203897922E-1)[&rate=5.805811280338347E-4]:2.218320409724E-1,((((91[&rate=5.805811280338347E-4]:1.068504836352E-2,90[&rate=5.805811280338347E-4]:1.068504836352E-2)[&rate=5.805811280338347E-4]:4.337761158961E-2,92[&rate=5.805811280338347E-4]:5.406265995314E-2)[&rate=5.805811280338347E-4]:1.080550160396E-1,((85[&rate=5.805811280338347E-4]:8.010088772659E-2,(86[&rate=5.805811280338347E-4]:6.004532178932E-2,93[&rate=5.805811280338347E-4]:7.374395192633E-2)[&rate=5.805811280338347E-4]:2.005556593727E-2)[&rate=5.805811280338347E-4]:1.201614856436E-2,84[&rate=5.805811280338347E-4]:9.211703629095E-2)[&rate=5.805811280338347E-4]:5.630200956474E-2)[&rate=5.805811280338347E-4]:1.68432622378E-3,87[&rate=5.805811280338347E-4]:1.501033720795E-1)[&rate=5.805811280338347E-4]:1.919490586852E-1)[&rate=5.805811280338347E-4]:1.278529837708E0,((18[&rate=5.805811280338347E-4]:5.471002998502E-1,3[&rate=5.805811280338347E-4]:4.320318066996E-1)[&rate=5.805811280338347E-4]:2.760165993138E-1,((15[&rate=5.805811280338347E-4]:4.227345176486E-1,10[&rate=5.805811280338347E-4]:3.843783532651E-1)[&rate=5.805811280338347E-4]:3.080644747716E-1,6[&rate=5.805811280338347E-4]:6.760044718724E-1)[&rate=5.805811280338347E-4]:8.409872866157E-2)[&rate=5.805811280338347E-4]:3.728078350623E-1)[&rate=5.805811280338347E-4]:3.679962299642E-1,(((((145[&rate=5.805811280338347E-4]:1.285475509335E-1,141[&rate=5.805811280338347E-4]:1.258078249059E-1)[&rate=5.805811280338347E-4]:5.676384374112E-2,144[&rate=5.805811280338347E-4]:1.798319426197E-1)[&rate=5.805811280338347E-4]:9.094212102479E-2,142[&rate=5.805811280338347E-4]:2.762535156994E-1)[&rate=5.805811280338347E-4]:1.088790251815E0,((((((109[&rate=5.805811280338347E-4]:3.439606182835E-1,114[&rate=5.805811280338347E-4]:2.64508563489E-1)[&rate=5.805811280338347E-4]:1.793735413311E-1,107[&rate=5.805811280338347E-4]:5.041560774229E-1)[&rate=5.805811280338347E-4]:5.711348084912E-2,108[&rate=5.805811280338347E-4]:5.585298322446E-1)[&rate=5.805811280338347E-4]:7.814742908324E-2,((19[&rate=5.805811280338347E-4]:4.569890755966E-1,13[&rate=5.805811280338347E-4]:4.186329112129E-1)[&rate=5.805811280338347E-4]:1.649972100695E-1,115[&rate=5.805811280338347E-4]:5.014383404605E-1)[&rate=5.805811280338347E-4]:7.770467429193E-2)[&rate=5.805811280338347E-4]:6.813872172206E-2,(((148[&rate=5.805811280338347E-4]:2.509828185487E-1,143[&rate=5.805811280338347E-4]:2.482430925214E-1)[&rate=5.805811280338347E-4]:1.886345911983E-1,((104[&rate=5.805811280338347E-4]:1.960042175315E-1,(139[&rate=5.805811280338347E-4]:2.228327735438E-1,111[&rate=5.805811280338347E-4]:4.749030779045E-2)[&rate=5.805811280338347E-4]:1.649522659054E-1)[&rate=5.805811280338347E-4]:4.910578613329E-2,106[&rate=5.805811280338347E-4]:2.451100036648E-1)[&rate=5.805811280338347E-4]:2.164252143013E-1)[&rate=5.805811280338347E-4]:1.554254682077E-1,116[&rate=5.805811280338347E-4]:5.56686713571E-1)[&rate=5.805811280338347E-4]:9.059502290348E-2)[&rate=5.805811280338347E-4]:1.363698455155E-1,((((110[&rate=5.805811280338347E-4]:6.531428788119E-1,105[&rate=5.805811280338347E-4]:6.312250705928E-1)[&rate=5.805811280338347E-4]:3.178483168308E-2,113[&rate=5.805811280338347E-4]:6.904071625497E-1)[&rate=5.805811280338347E-4]:4.702521507998E-2,117[&rate=5.805811280338347E-4]:7.401721036573E-1)[&rate=5.805811280338347E-4]:2.201251450172E-2,((14[&rate=5.805811280338347E-4]:5.20563996929E-1,(112[&rate=5.805811280338347E-4]:4.67911224517E-1,(30[&rate=5.805811280338347E-4]:2.69779906764E-1,4[&rate=5.805811280338347E-4]:9.717716703801E-2)[&rate=5.805811280338347E-4]:3.131998109038E-1)[&rate=5.805811280338347E-4]:5.265277241202E-2)[&rate=5.805811280338347E-4]:9.571508487884E-2,9[&rate=5.805811280338347E-4]:6.080599037258E-1)[&rate=5.805811280338347E-4]:1.431658103236E-1)[&rate=5.805811280338347E-4]:1.063984706804E-1)[&rate=5.805811280338347E-4]:3.265976649764E-1)[&rate=5.805811280338347E-4]:8.291212017449E-2,((((140[&rate=5.805811280338347E-4]:4.96213034909E-1,11[&rate=5.805811280338347E-4]:5.153911171007E-1)[&rate=5.805811280338347E-4]:1.603099475952E-1,((25[&rate=5.805811280338347E-4]:5.038590352063E-1,20[&rate=5.805811280338347E-4]:4.846809530146E-1)[&rate=5.805811280338347E-4]:2.272115859201E-1,23[&rate=5.805811280338347E-4]:7.201117170167E-1)[&rate=5.805811280338347E-4]:4.052085452839E-2)[&rate=5.805811280338347E-4]:4.511508354563E-1,102[&rate=5.805811280338347E-4]:6.109847549474E-2)[&rate=5.805811280338347E-4]:3.111268050029E-2,(24[&rate=5.805811280338347E-4]:9.0966061845E-1,(((17[&rate=5.805811280338347E-4]:4.14211476995E-1,21[&rate=5.805811280338347E-4]:4.443484632964E-1)[&rate=5.805811280338347E-4]:9.939556466106E-2,28[&rate=5.805811280338347E-4]:5.684015622039E-1)[&rate=5.805811280338347E-4]:2.885075477628E-1,1[&rate=5.805811280338347E-4]:7.060774010376E-2)[&rate=5.805811280338347E-4]:5.823096053797E-2)[&rate=5.805811280338347E-4]:3.441943731614E-1)[&rate=5.805811280338347E-4]:1.091693892281E-1)[&rate=5.805811280338347E-4]:2.502116518441E-1)[&rate=5.805811280338347E-4]:1.934474456144E-1,101[&rate=5.805811280338347E-4]:6.395601906267E-1)[&rate=5.805811280338347E-4]:8.564528809716E-1,147[&rate=5.805811280338347E-4]:5.802259617849E-1)[&rate=5.805811280338347E-4]:7.417227119054E-3,(((16[&rate=5.805811280338347E-4]:2.485645315496E0,97[&rate=5.805811280338347E-4]:3.291141380124E-1)[&rate=5.805811280338347E-4]:9.629844661076E-2,(2[&rate=5.805811280338347E-4]:8.003626566535E-1,((31[&rate=5.805811280338347E-4]:6.203144605633E-1,26[&rate=5.805811280338347E-4]:5.764788441249E-1)[&rate=5.805811280338347E-4]:1.908144225003E-1,((7[&rate=5.805811280338347E-4]:6.973413146065E-2,8[&rate=5.805811280338347E-4]:6.973413146065E-2)[&rate=5.805811280338347E-4]:4.947342224391E-1,(22[&rate=5.805811280338347E-4]:2.522564635759E-1,27[&rate=5.805811280338347E-4]:2.686948197403E-1)[&rate=5.805811280338347E-4]:4.081023012827E-1)[&rate=5.805811280338347E-4]:9.597559765688E-2)[&rate=5.805811280338347E-4]:2.16631033864E-1)[&rate=5.805811280338347E-4]:1.652813982165E0)[&rate=5.805811280338347E-4]:4.514956719337E-3,(94[&rate=5.805811280338347E-4]:3.341427978759E-1,39[&rate=5.805811280338347E-4]:2.794979891329E-1)[&rate=5.805811280338347E-4]:2.214678035758E-1)[&rate=5.805811280338347E-4]:2.930034701489E-2)[&rate=5.805811280338347E-4]:2.063753611295E-2)[&rate=5.805811280338347E-4]:8.223403472912E-2)[&rate=5.805811280338347E-4]:3.771958339913E-1,(((((128[&rate=5.805811280338347E-4]:1.388256073014E0,((69[&rate=5.805811280338347E-4]:6.820903057914E-1,118[&rate=5.805811280338347E-4]:6.711314016818E-1)[&rate=5.805811280338347E-4]:5.427966701931E-2,((131[&rate=5.805811280338347E-4]:9.241288691172E-2,130[&rate=5.805811280338347E-4]:8.967316088437E-2)[&rate=5.805811280338347E-4]:5.795236260883E-2,(132[&rate=5.805811280338347E-4]:5.9181402314E-2,129[&rate=5.805811280338347E-4]:5.644167628664E-2)[&rate=5.805811280338347E-4]:9.118384720655E-2)[&rate=5.805811280338347E-4]:4.40799243838E-1)[&rate=5.805811280338347E-4]:8.025710317107E-1)[&rate=5.805811280338347E-4]:3.25384360604E-1,(((60[&rate=5.805811280338347E-4]:1.389030524079E-1,64[&rate=5.805811280338347E-4]:2.895879839146E-1)[&rate=5.805811280338347E-4]:1.619931115776E-1,(65[&rate=5.805811280338347E-4]:1.93941722803E-1,62[&rate=5.805811280338347E-4]:3.857225447207E-1)[&rate=5.805811280338347E-4]:1.069544411825E-1)[&rate=5.805811280338347E-4]:1.116181641777E-1,(63[&rate=5.805811280338347E-4]:3.833628111458E-2,61[&rate=5.805811280338347E-4]:7.943217152562E-2)[&rate=5.805811280338347E-4]:5.248629785553E-1)[&rate=5.805811280338347E-4]:1.249071310935E0)[&rate=5.805811280338347E-4]:3.152502208029E-2,(((51[&rate=5.805811280338347E-4]:3.486132628092E-1,47[&rate=5.805811280338347E-4]:3.759356671807E-1)[&rate=5.805811280338347E-4]:2.386847701801E-1,((((48[&rate=5.805811280338347E-4]:3.551728328676E-1,42[&rate=5.805811280338347E-4]:3.169214667474E-1)[&rate=5.805811280338347E-4]:3.911778765391E-2,41[&rate=5.805811280338347E-4]:3.50574773527E-1)[&rate=5.805811280338347E-4]:7.471426459853E-2,(43[&rate=5.805811280338347E-4]:4.186290816438E-1,46[&rate=5.805811280338347E-4]:4.186290816438E-1)[&rate=5.805811280338347E-4]:6.130476522474E-2)[&rate=5.805811280338347E-4]:1.278202487149E-1,((50[&rate=5.805811280338347E-4]:3.220333102078E-1,49[&rate=5.805811280338347E-4]:3.220333102078E-1)[&rate=5.805811280338347E-4]:2.003865646086E-1,44[&rate=5.805811280338347E-4]:5.497422791879E-1)[&rate=5.805811280338347E-4]:5.254733552128E-2)[&rate=5.805811280338347E-4]:6.866341777342E-3)[&rate=5.805811280338347E-4]:8.763542596321E-2,45[&rate=5.805811280338347E-4]:6.940591420126E-1)[&rate=5.805811280338347E-4]:2.777101013948E-1)[&rate=5.805811280338347E-4]:3.431699463307E-2,(35[&rate=5.805811280338347E-4]:2.165773889489E-1,(127[&rate=5.805811280338347E-4]:2.250525467152E0,121[&rate=5.805811280338347E-4]:1.809429576741E0)[&rate=5.805811280338347E-4]:5.33175209468E-1)[&rate=5.805811280338347E-4]:3.413793809526E-2)[&rate=5.805811280338347E-4]:3.011429630938E-2,36[&rate=5.805811280338347E-4]:3.274049658193E-1)[&rate=5.805811280338347E-4]:5.883246375897E-2)[&rate=5.805811280338347E-4]:3.187031698838E-1)[&rate=5.805811280338347E-4]:1.059074738944E-1,((((((133[&rate=5.805811280338347E-4]:1.165797615842E-1,137[&rate=5.805811280338347E-4]:1.576756519952E-1)[&rate=5.805811280338347E-4]:5.057303097026E-1,134[&rate=5.805811280338347E-4]:5.921730849857E-1)[&rate=5.805811280338347E-4]:7.893476865112E-1,(52[&rate=5.805811280338347E-4]:4.115317526857E-1,(((12[&rate=5.805811280338347E-4]:4.330502046116E-1,5[&rate=5.805811280338347E-4]:3.946940402281E-1)[&rate=5.805811280338347E-4]:1.210127278378E-1,29[&rate=5.805811280338347E-4]:6.609122475179E-1)[&rate=5.805811280338347E-4]:3.849446804823E-1,103[&rate=5.805811280338347E-4]:8.129802156714E-1)[&rate=5.805811280338347E-4]:1.262845271575E0)[&rate=5.805811280338347E-4]:2.262432294555E-1)[&rate=5.805811280338347E-4]:8.514987437139E-2,(((((80[&rate=5.805811280338347E-4]:4.839703836908E-2,81[&rate=5.805811280338347E-4]:4.839703836908E-2)[&rate=5.805811280338347E-4]:3.510312472888E-1,((71[&rate=5.805811280338347E-4]:1.255492232126E-1,77[&rate=5.805811280338347E-4]:1.885629218427E-1)[&rate=5.805811280338347E-4]:1.841791845368E-1,73[&rate=5.805811280338347E-4]:3.782215584343E-1)[&rate=5.805811280338347E-4]:7.052179571673E-2)[&rate=5.805811280338347E-4]:7.68716830152E-3,(82[&rate=5.805811280338347E-4]:3.915098970698E-1,(79[&rate=5.805811280338347E-4]:1.285094178228E-1,(78[&rate=5.805811280338347E-4]:9.146236471465E-2,72[&rate=5.805811280338347E-4]:6.954455649534E-2)[&rate=5.805811280338347E-4]:3.704705310811E-2)[&rate=5.805811280338347E-4]:2.54781301165E-1)[&rate=5.805811280338347E-4]:3.204391305394E-2)[&rate=5.805811280338347E-4]:1.700647559714E-1,(75[&rate=5.805811280338347E-4]:5.111637738888E-1,(76[&rate=5.805811280338347E-4]:4.52230268854E-1,(74[&rate=5.805811280338347E-4]:4.140556525333E-1,70[&rate=5.805811280338347E-4]:3.756994881498E-1)[&rate=5.805811280338347E-4]:3.817461632072E-2)[&rate=5.805811280338347E-4]:5.893350503486E-2)[&rate=5.805811280338347E-4]:1.153315045351E-1)[&rate=5.805811280338347E-4]:6.957568299371E-1,53[&rate=5.805811280338347E-4]:5.75789049749E-1)[&rate=5.805811280338347E-4]:1.389390854522E-1)[&rate=5.805811280338347E-4]:5.333042932693E-1,125[&rate=5.805811280338347E-4]:1.037649914809E0)[&rate=5.805811280338347E-4]:1.88322758524E-1,(68[&rate=5.805811280338347E-4]:4.590126494547E-1,(57[&rate=5.805811280338347E-4]:3.689558861246E-1,((54[&rate=5.805811280338347E-4]:2.507751115976E-1,37[&rate=5.805811280338347E-4]:3.27277843838E-1)[&rate=5.805811280338347E-4]:5.872967560389E-2,(58[&rate=5.805811280338347E-4]:3.559328572656E-1,(59[&rate=5.805811280338347E-4]:3.21508517104E-1,(55[&rate=5.805811280338347E-4]:2.664296194345E-1,56[&rate=5.805811280338347E-4]:2.664296194345E-1)[&rate=5.805811280338347E-4]:4.688217635784E-2)[&rate=5.805811280338347E-4]:1.529865710152E-2)[&rate=5.805811280338347E-4]:1.09489791162E-2)[&rate=5.805811280338347E-4]:1.84674923658E-2)[&rate=5.805811280338347E-4]:1.419693316362E-1)[&rate=5.805811280338347E-4]:6.002933572119E-1)[&rate=5.805811280338347E-4]:2.526873619963E-1)[&rate=5.805811280338347E-4]:1.426241963149E-1)[&rate=5.805811280338347E-4]:7.765630184501E-2,33[&rate=5.805811280338347E-4]:1.051011742561E-1);
tree STATE_14580000 [&joint=-20953.18864958845,lnP=-20953.18864958845] = [&R] ((((126[&rate=5.990760720053023E-4]:1.278978358975E0,(((135[&rate=5.990760720053023E-4]:4.482653535313E-1,(138[&rate=5.990760720053023E-4]:2.810898869182E-1,136[&rate=5.990760720053023E-4]:1.49583037603E-1)[&rate=5.990760720053023E-4]:3.671754666132E-1)[&rate=5.990760720053023E-4]:2.447495271761E-1,120[&rate=5.990760720053023E-4]:9.450696752279E-1)[&rate=5.990760720053023E-4]:8.338227875173E-1,119[&rate=5.990760720053023E-4]:1.874782873704E0)[&rate=5.990760720053023E-4]:1.898980079151E-1)[&rate=5.990760720053023E-4]:3.572314832769E-1,66[&rate=5.990760720053023E-4]:3.890356525674E-1)[&rate=5.990760720053023E-4]:1.424947993863E-1,(67[&rate=5.990760720053023E-4]:3.687546339804E-1,(122[&rate=5.990760720053023E-4]:1.915790176117E-1,(124[&rate=5.990760720053023E-4]:1.166707059394E-1,123[&rate=5.990760720053023E-4]:1.194029463765E-1)[&rate=5.990760720053023E-4]:7.217607123525E-2)[&rate=5.990760720053023E-4]:6.784481667093E-1)[&rate=5.990760720053023E-4]:1.627758179733E-1)[&rate=5.990760720053023E-4]:4.989302073477E-1,((34[&rate=5.990760720053023E-4]:7.03012763841E-2,((((53[&rate=5.990760720053023E-4]:8.529976274069E-1,(((((12[&rate=5.990760720053023E-4]:2.377093662045E-1,5[&rate=5.990760720053023E-4]:1.993532018211E-1)[&rate=5.990760720053023E-4]:1.29706827169E-1,29[&rate=5.990760720053023E-4]:4.742655084421E-1)[&rate=5.990760720053023E-4]:3.031151943001E-1,103[&rate=5.990760720053023E-4]:5.445039904134E-1)[&rate=5.990760720053023E-4]:1.818009717631E0,52[&rate=5.990760720053023E-4]:6.982199734834E-1)[&rate=5.990760720053023E-4]:9.89176932562E-2,((133[&rate=5.990760720053023E-4]:4.05454604093E-1,(137[&rate=5.990760720053023E-4]:4.42916078098E-1,134[&rate=5.990760720053023E-4]:3.716832013858E-1)[&rate=5.990760720053023E-4]:3.634416406057E-3)[&rate=5.990760720053023E-4]:9.384739986981E-1,((((((72[&rate=5.990760720053023E-4]:3.686961750176E-2,78[&rate=5.990760720053023E-4]:5.878742572108E-2)[&rate=5.990760720053023E-4]:2.400283664363E-1,82[&rate=5.990760720053023E-4]:3.070349702395E-1)[&rate=5.990760720053023E-4]:3.613822428272E-2,79[&rate=5.990760720053023E-4]:3.349540164401E-1)[&rate=5.990760720053023E-4]:1.224701870057E-1,77[&rate=5.990760720053023E-4]:4.930406418019E-1)[&rate=5.990760720053023E-4]:4.869615839406E-2,((73[&rate=5.990760720053023E-4]:4.208257757131E-1,71[&rate=5.990760720053023E-4]:3.523326250283E-1)[&rate=5.990760720053023E-4]:9.141643244836E-2,(80[&rate=5.990760720053023E-4]:8.86573651632E-2,81[&rate=5.990760720053023E-4]:8.86573651632E-2)[&rate=5.990760720053023E-4]:3.742697745052E-1)[&rate=5.990760720053023E-4]:3.497404408922E-2)[&rate=5.990760720053023E-4]:2.543745963126E-1,(75[&rate=5.990760720053023E-4]:5.065923242112E-1,((74[&rate=5.990760720053023E-4]:3.783480214157E-1,70[&rate=5.990760720053023E-4]:3.399918570322E-1)[&rate=5.990760720053023E-4]:4.366771910461E-2,76[&rate=5.990760720053023E-4]:4.220157405203E-1)[&rate=5.990760720053023E-4]:8.457658369091E-2)[&rate=5.990760720053023E-4]:2.949985243521E-1)[&rate=5.990760720053023E-4]:5.067213158717E-1)[&rate=5.990760720053023E-4]:2.270918396052E-1)[&rate=5.990760720053023E-4]:6.405668197869E-2)[&rate=5.990760720053023E-4]:1.591241662681E-1,125[&rate=5.990760720053023E-4]:8.017392800137E-1)[&rate=5.990760720053023E-4]:2.92301264877E-1,(68[&rate=5.990760720053023E-4]:5.019157281301E-1,(57[&rate=5.990760720053023E-4]:3.265125379774E-1,(((59[&rate=5.990760720053023E-4]:1.998056100675E-1,37[&rate=5.990760720053023E-4]:2.380569761877E-1)[&rate=5.990760720053023E-4]:8.45461583642E-2,((55[&rate=5.990760720053023E-4]:2.083495832851E-1,56[&rate=5.990760720053023E-4]:2.083495832851E-1)[&rate=5.990760720053023E-4]:5.960127571327E-2,58[&rate=5.990760720053023E-4]:2.952732633701E-1)[&rate=5.990760720053023E-4]:8.204188121717E-3)[&rate=5.990760720053023E-4]:1.977995959583E-2,54[&rate=5.990760720053023E-4]:2.658803619073E-1)[&rate=5.990760720053023E-4]:1.964856951272E-2)[&rate=5.990760720053023E-4]:2.273157584588E-1)[&rate=5.990760720053023E-4]:4.254581500938E-1)[&rate=5.990760720053023E-4]:5.157965209855E-1,((38[&rate=5.990760720053023E-4]:9.674561006143E-1,(((146[&rate=5.990760720053023E-4]:4.939768005737E-1,((2[&rate=5.990760720053023E-4]:7.743168381094E-1,((22[&rate=5.990760720053023E-4]:4.700165272638E-1,27[&rate=5.990760720053023E-4]:4.864548834282E-1)[&rate=5.990760720053023E-4]:2.505327943443E-1,(((7[&rate=5.990760720053023E-4]:2.17950557331E-1,8[&rate=5.990760720053023E-4]:2.17950557331E-1)[&rate=5.990760720053023E-4]:1.819777295756E-1,26[&rate=5.990760720053023E-4]:5.067776019751E-1)[&rate=5.990760720053023E-4]:1.941569400865E-1,31[&rate=5.990760720053023E-4]:7.447701585001E-1)[&rate=5.990760720053023E-4]:3.05736836561E-2)[&rate=5.990760720053023E-4]:2.263702562273E-1)[&rate=5.990760720053023E-4]:1.49849823983E0,16[&rate=5.990760720053023E-4]:2.401582201227E0)[&rate=5.990760720053023E-4]:5.766894622882E-2)[&rate=5.990760720053023E-4]:1.003944292284E-3,39[&rate=5.990760720053023E-4]:3.747621656311E-1)[&rate=5.990760720053023E-4]:2.395818822497E-1,((((99[&rate=5.990760720053023E-4]:4.458009406262E-1,96[&rate=5.990760720053023E-4]:4.102818149433E-1)[&rate=5.990760720053023E-4]:1.038128366005E-1,(((100[&rate=5.990760720053023E-4]:2.576271245548E-1,94[&rate=5.990760720053023E-4]:2.576271245548E-1)[&rate=5.990760720053023E-4]:9.787125494682E-2,95[&rate=5.990760720053023E-4]:4.401978330537E-1)[&rate=5.990760720053023E-4]:3.987175441032E-2,98[&rate=5.990760720053023E-4]:4.691406257152E-1)[&rate=5.990760720053023E-4]:5.861522801422E-2)[&rate=5.990760720053023E-4]:5.055812998016E-2,(((((((15[&rate=5.990760720053023E-4]:4.451613509538E-1,10[&rate=5.990760720053023E-4]:4.068051865703E-1)[&rate=5.990760720053023E-4]:9.8307204139E-2,(18[&rate=5.990760720053023E-4]:5.274174619666E-1,6[&rate=5.990760720053023E-4]:4.644037633365E-1)[&rate=5.990760720053023E-4]:2.427027120852E-2)[&rate=5.990760720053023E-4]:1.885480508772E-1,((87[&rate=5.990760720053023E-4]:1.339437319647E-1,((89[&rate=5.990760720053023E-4]:2.798093572521E-2,88[&rate=5.990760720053023E-4]:1.428230558819E-2)[&rate=5.990760720053023E-4]:4.198373148641E-2,83[&rate=5.990760720053023E-4]:5.62660370746E-2)[&rate=5.990760720053023E-4]:7.767769489014E-2)[&rate=5.990760720053023E-4]:1.299878642239E-1,(((91[&rate=5.990760720053023E-4]:4.263046900837E-3,90[&rate=5.990760720053023E-4]:4.263046900837E-3)[&rate=5.990760720053023E-4]:2.992495471404E-2,92[&rate=5.990760720053023E-4]:3.418800161488E-2)[&rate=5.990760720053023E-4]:1.031969006875E-1,(85[&rate=5.990760720053023E-4]:9.091810975552E-2,(86[&rate=5.990760720053023E-4]:4.569821682406E-2,(93[&rate=5.990760720053023E-4]:3.042371122228E-2,84[&rate=5.990760720053023E-4]:1.672508108527E-2)[&rate=5.990760720053023E-4]:2.897313573879E-2)[&rate=5.990760720053023E-4]:4.521989293146E-2)[&rate=5.990760720053023E-4]:3.276816240983E-2)[&rate=5.990760720053023E-4]:1.402453240233E-1)[&rate=5.990760720053023E-4]:9.009617221102E-1)[&rate=5.990760720053023E-4]:1.58683395836E-1,3[&rate=5.990760720053023E-4]:7.838506867378E-1)[&rate=5.990760720053023E-4]:7.25922941038E-1,(((((28[&rate=5.990760720053023E-4]:5.765647324108E-1,(17[&rate=5.990760720053023E-4]:3.493257782323E-1,21[&rate=5.990760720053023E-4]:3.794627645337E-1)[&rate=5.990760720053023E-4]:1.724444336306E-1)[&rate=5.990760720053023E-4]:2.793131077189E-1,1[&rate=5.990760720053023E-4]:6.957647026668E-2)[&rate=5.990760720053023E-4]:4.096871632491E-2,24[&rate=5.990760720053023E-4]:8.913671043998E-1)[&rate=5.990760720053023E-4]:4.000276294137E-1,(((140[&rate=5.990760720053023E-4]:2.836342854372E-1,11[&rate=5.990760720053023E-4]:3.028123676289E-1)[&rate=5.990760720053023E-4]:2.898798551806E-1,((25[&rate=5.990760720053023E-4]:3.201079310526E-1,20[&rate=5.990760720053023E-4]:3.009298488609E-1)[&rate=5.990760720053023E-4]:1.025876936754E-1,23[&rate=5.990760720053023E-4]:4.117367206184E-1)[&rate=5.990760720053023E-4]:2.658870090403E-1)[&rate=5.990760720053023E-4]:5.852245373344E-1,102[&rate=5.990760720053023E-4]:1.121633354864E-1)[&rate=5.990760720053023E-4]:1.758756271075E-2)[&rate=5.990760720053023E-4]:2.67303583517E-1,(((((115[&rate=5.990760720053023E-4]:5.317795569189E-1,((114[&rate=5.990760720053023E-4]:1.772396050506E-1,109[&rate=5.990760720053023E-4]:2.566916598451E-1)[&rate=5.990760720053023E-4]:1.126903892956E-1,(108[&rate=5.990760720053023E-4]:1.718903928347E-1,107[&rate=5.990760720053023E-4]:1.74630118862E-1)[&rate=5.990760720053023E-4]:1.755738480869E-1)[&rate=5.990760720053023E-4]:2.418495625727E-1)[&rate=5.990760720053023E-4]:6.608608672224E-2,(19[&rate=5.990760720053023E-4]:3.537786162939E-1,13[&rate=5.990760720053023E-4]:3.154224519102E-1)[&rate=5.990760720053023E-4]:3.646349725528E-1)[&rate=5.990760720053023E-4]:2.904221548857E-1,((116[&rate=5.990760720053023E-4]:6.571492066789E-1,(148[&rate=5.990760720053023E-4]:2.647848279963E-1,143[&rate=5.990760720053023E-4]:2.62045101969E-1)[&rate=5.990760720053023E-4]:4.307205430662E-1)[&rate=5.990760720053023E-4]:8.267271506277E-2,(111[&rate=5.990760720053023E-4]:2.917929029743E-1,(139[&rate=5.990760720053023E-4]:4.602503627165E-1,(106[&rate=5.990760720053023E-4]:1.959458474962E-1,104[&rate=5.990760720053023E-4]:1.959458474962E-1)[&rate=5.990760720053023E-4]:7.252369330252E-2)[&rate=5.990760720053023E-4]:6.885006011229E-3)[&rate=5.990760720053023E-4]:5.247413475345E-1)[&rate=5.990760720053023E-4]:1.484658767852E-1)[&rate=5.990760720053023E-4]:3.352537863641E-2,(((14[&rate=5.990760720053023E-4]:3.05520090417E-1,(30[&rate=5.990760720053023E-4]:2.531087894243E-1,4[&rate=5.990760720053023E-4]:8.050604969831E-2)[&rate=5.990760720053023E-4]:1.674797941435E-1)[&rate=5.990760720053023E-4]:3.461324612305E-1,(112[&rate=5.990760720053023E-4]:6.165755129811E-1,9[&rate=5.990760720053023E-4]:6.08356334899E-1)[&rate=5.990760720053023E-4]:3.507703866649E-2)[&rate=5.990760720053023E-4]:1.229558451254E-1,(110[&rate=5.990760720053023E-4]:5.653284495642E-1,((105[&rate=5.990760720053023E-4]:3.834692873371E-1,113[&rate=5.990760720053023E-4]:4.108665476109E-1)[&rate=5.990760720053023E-4]:2.475283813705E-2,117[&rate=5.990760720053023E-4]:4.383591117755E-1)[&rate=5.990760720053023E-4]:1.35188515871E-1)[&rate=5.990760720053023E-4]:2.038004951541E-1)[&rate=5.990760720053023E-4]:2.293965612121E-1)[&rate=5.990760720053023E-4]:4.153856782104E-1,((144[&rate=5.990760720053023E-4]:4.563437321766E-1,(141[&rate=5.990760720053023E-4]:6.020380092798E-2,145[&rate=5.990760720053023E-4]:6.294352695556E-2)[&rate=5.990760720053023E-4]:3.98879657276E-1)[&rate=5.990760720053023E-4]:7.669637319916E-2,142[&rate=5.990760720053023E-4]:5.385195574307E-1)[&rate=5.990760720053023E-4]:1.053473818491E0)[&rate=5.990760720053023E-4]:5.163644825825E-2)[&rate=5.990760720053023E-4]:1.154588720889E-1)[&rate=5.990760720053023E-4]:1.167402102402E-1,101[&rate=5.990760720053023E-4]:6.237741119884E-1)[&rate=5.990760720053023E-4]:7.211205496741E-1,147[&rate=5.990760720053023E-4]:4.291075518491E-1)[&rate=5.990760720053023E-4]:7.816818049461E-2)[&rate=5.990760720053023E-4]:1.596508801667E-1,(40[&rate=5.990760720053023E-4]:6.01437986139E-1,97[&rate=5.990760720053023E-4]:5.303997347728E-1)[&rate=5.990760720053023E-4]:8.111577190982E-3)[&rate=5.990760720053023E-4]:4.79448455074E-3)[&rate=5.990760720053023E-4]:4.214180636627E-1)[&rate=5.990760720053023E-4]:2.839936278991E-1,((35[&rate=5.990760720053023E-4]:2.95534278056E-2,(36[&rate=5.990760720053023E-4]:3.918372619616E-2,(121[&rate=5.990760720053023E-4]:1.823936134215E0,127[&rate=5.990760720053023E-4]:2.265032024626E0)[&rate=5.990760720053023E-4]:2.946996467758E-1)[&rate=5.990760720053023E-4]:3.694504407519E-2)[&rate=5.990760720053023E-4]:3.283783135152E-1,(((((64[&rate=5.990760720053023E-4]:2.924070861623E-1,(60[&rate=5.990760720053023E-4]:1.044127016269E-1,62[&rate=5.990760720053023E-4]:2.961935235447E-1)[&rate=5.990760720053023E-4]:3.730945302865E-2)[&rate=5.990760720053023E-4]:3.348384688204E-2,65[&rate=5.990760720053023E-4]:1.752060015376E-1)[&rate=5.990760720053023E-4]:3.190775203755E-1,(63[&rate=5.990760720053023E-4]:1.409648341052E-1,61[&rate=5.990760720053023E-4]:1.820607245162E-1)[&rate=5.990760720053023E-4]:5.040036193146E-1)[&rate=5.990760720053023E-4]:6.275967441322E-1,(128[&rate=5.990760720053023E-4]:1.173308538698E0,((((130[&rate=5.990760720053023E-4]:2.870249118483E-1,(132[&rate=5.990760720053023E-4]:2.745674483513E-1,129[&rate=5.990760720053023E-4]:2.718277223239E-1)[&rate=5.990760720053023E-4]:1.519718952442E-2)[&rate=5.990760720053023E-4]:1.301724136573E-2,131[&rate=5.990760720053023E-4]:3.027818792414E-1)[&rate=5.990760720053023E-4]:3.807307714347E-1,118[&rate=5.990760720053023E-4]:8.177592260187E-1)[&rate=5.990760720053023E-4]:1.129904722253E-2,69[&rate=5.990760720053023E-4]:8.400171773509E-1)[&rate=5.990760720053023E-4]:4.839762928542E-1)[&rate=5.990760720053023E-4]:6.265218676367E-4)[&rate=5.990760720053023E-4]:5.180477697471E-1,(((50[&rate=5.990760720053023E-4]:5.166523530093E-1,49[&rate=5.990760720053023E-4]:5.166523530093E-1)[&rate=5.990760720053023E-4]:2.106209697336E-1,((47[&rate=5.990760720053023E-4]:4.403434525883E-1,(44[&rate=5.990760720053023E-4]:4.27845757683E-1,51[&rate=5.990760720053023E-4]:4.059878341858E-1)[&rate=5.990760720053023E-4]:7.0332140311E-3)[&rate=5.990760720053023E-4]:2.809747502288E-1,((((41[&rate=5.990760720053023E-4]:4.255884836865E-1,42[&rate=5.990760720053023E-4]:4.310529645607E-1)[&rate=5.990760720053023E-4]:1.162305313204E-2,48[&rate=5.990760720053023E-4]:4.80927383813E-1)[&rate=5.990760720053023E-4]:3.590667659449E-3,43[&rate=5.990760720053023E-4]:4.954470132209E-1)[&rate=5.990760720053023E-4]:3.260415680605E-2,46[&rate=5.990760720053023E-4]:5.28051170027E-1)[&rate=5.990760720053023E-4]:1.932670327901E-1)[&rate=5.990760720053023E-4]:3.874200517152E-2)[&rate=5.990760720053023E-4]:5.641740034194E-2,45[&rate=5.990760720053023E-4]:8.082808870192E-1)[&rate=5.990760720053023E-4]:1.103057310022E-1)[&rate=5.990760720053023E-4]:1.947160342958E-1)[&rate=5.990760720053023E-4]:2.911525406772E-1)[&rate=5.990760720053023E-4]:2.463654794392E-1)[&rate=5.990760720053023E-4]:3.786521357698E-2)[&rate=5.990760720053023E-4]:4.770348739599E-2,(33[&rate=5.990760720053023E-4]:9.185855865783E-2,32[&rate=5.990760720053023E-4]:8.637910660312E-2)[&rate=5.990760720053023E-4]:9.707848957886E-3)[&rate=5.990760720053023E-4]:4.944219689124E-2);
tree STATE_14670000 [&joint=-20984.361453681184,lnP=-20984.361453681184] = [&R] ((((67[&rate=5.262493561336701E-4]:8.669939766057E-2,(122[&rate=5.262493561336701E-4]:3.405945683374E-1,(124[&rate=5.262493561336701E-4]:1.277951834105E-2,123[&rate=5.262493561336701E-4]:1.551175877818E-2)[&rate=5.262493561336701E-4]:3.250828095592E-1)[&rate=5.262493561336701E-4]:2.473773796639E-1)[&rate=5.262493561336701E-4]:2.87399754477E-1,((119[&rate=5.262493561336701E-4]:1.750428857649E0,((120[&rate=5.262493561336701E-4]:9.369555016326E-1,(135[&rate=5.262493561336701E-4]:6.439039116482E-1,(138[&rate=5.262493561336701E-4]:2.015015126274E-1,136[&rate=5.262493561336701E-4]:6.999466331217E-2)[&rate=5.262493561336701E-4]:6.424023990209E-1)[&rate=5.262493561336701E-4]:4.099679546384E-2)[&rate=5.262493561336701E-4]:6.066243704369E-1,126[&rate=5.262493561336701E-4]:8.537677603845E-1)[&rate=5.262493561336701E-4]:1.109585746208E-1)[&rate=5.262493561336701E-4]:3.810755958294E-1,66[&rate=5.262493561336701E-4]:9.862774114971E-2)[&rate=5.262493561336701E-4]:2.754714109878E-1)[&rate=5.262493561336701E-4]:5.010550689463E-1,(((38[&rate=5.262493561336701E-4]:8.627853909216E-1,((((98[&rate=5.262493561336701E-4]:6.285674391378E-1,((100[&rate=5.262493561336701E-4]:2.318774195461E-1,94[&rate=5.262493561336701E-4]:2.318774195461E-1)[&rate=5.262493561336701E-4]:1.10584658297E-1,95[&rate=5.262493561336701E-4]:4.271615313951E-1)[&rate=5.262493561336701E-4]:2.123348694914E-1)[&rate=5.262493561336701E-4]:1.503671727956E-1,(99[&rate=5.262493561336701E-4]:6.448304762229E-1,96[&rate=5.262493561336701E-4]:6.0931135054E-1)[&rate=5.262493561336701E-4]:1.559620592078E-1)[&rate=5.262493561336701E-4]:5.764636547195E-2,((((((((91[&rate=5.262493561336701E-4]:7.21593233902E-3,90[&rate=5.262493561336701E-4]:7.21593233902E-3)[&rate=5.262493561336701E-4]:1.341703822857E-2,92[&rate=5.262493561336701E-4]:2.063297056759E-2)[&rate=5.262493561336701E-4]:3.027100351828E-2,87[&rate=5.262493561336701E-4]:3.720534394885E-2)[&rate=5.262493561336701E-4]:2.541651389893E-2,(((84[&rate=5.262493561336701E-4]:4.967165199189E-3,93[&rate=5.262493561336701E-4]:1.86657953362E-2)[&rate=5.262493561336701E-4]:2.543356634783E-2,86[&rate=5.262493561336701E-4]:3.040073154702E-2)[&rate=5.262493561336701E-4]:2.321058553363E-3,85[&rate=5.262493561336701E-4]:3.272179010039E-2)[&rate=5.262493561336701E-4]:2.990006774739E-2)[&rate=5.262493561336701E-4]:7.419291667107E-2,((89[&rate=5.262493561336701E-4]:3.463995887733E-2,88[&rate=5.262493561336701E-4]:2.094132874032E-2)[&rate=5.262493561336701E-4]:4.058664941743E-2,83[&rate=5.262493561336701E-4]:6.152797815775E-2)[&rate=5.262493561336701E-4]:7.528679636111E-2)[&rate=5.262493561336701E-4]:8.633369735131E-1,(3[&rate=5.262493561336701E-4]:3.778461718162E-1,(6[&rate=5.262493561336701E-4]:2.486775200814E-1,(18[&rate=5.262493561336701E-4]:3.037299284326E-1,(15[&rate=5.262493561336701E-4]:2.052697792832E-1,10[&rate=5.262493561336701E-4]:1.669136148998E-1)[&rate=5.262493561336701E-4]:9.024097106702E-2)[&rate=5.262493561336701E-4]:7.96129027897E-3)[&rate=5.262493561336701E-4]:1.812234462553E-1)[&rate=5.262493561336701E-4]:8.257954881855E-2)[&rate=5.262493561336701E-4]:7.446332166343E-1,((102[&rate=5.262493561336701E-4]:3.751325596108E-2,((140[&rate=5.262493561336701E-4]:6.426663053467E-1,11[&rate=5.262493561336701E-4]:6.618443875384E-1)[&rate=5.262493561336701E-4]:3.611100616849E-2,((25[&rate=5.262493561336701E-4]:3.391496911365E-1,20[&rate=5.262493561336701E-4]:3.199716089448E-1)[&rate=5.262493561336701E-4]:4.208209983541E-1,23[&rate=5.262493561336701E-4]:7.490117853809E-1)[&rate=5.262493561336701E-4]:3.387511517516E-2)[&rate=5.262493561336701E-4]:4.053112869117E-1)[&rate=5.262493561336701E-4]:4.529153420784E-2,((((145[&rate=5.262493561336701E-4]:2.008792617106E-1,141[&rate=5.262493561336701E-4]:1.98139535683E-1)[&rate=5.262493561336701E-4]:3.997971084764E-2,144[&rate=5.262493561336701E-4]:2.353795205033E-1)[&rate=5.262493561336701E-4]:2.892998957365E-3,142[&rate=5.262493561336701E-4]:2.437519715156E-1)[&rate=5.262493561336701E-4]:9.032502592859E-1,((24[&rate=5.262493561336701E-4]:9.552314081476E-1,(1[&rate=5.262493561336701E-4]:7.587130919183E-2,((21[&rate=5.262493561336701E-4]:5.361615133635E-1,17[&rate=5.262493561336701E-4]:5.060245270621E-1)[&rate=5.262493561336701E-4]:1.77405858225E-1,28[&rate=5.262493561336701E-4]:7.382249058349E-1)[&rate=5.262493561336701E-4]:1.239477732199E-1)[&rate=5.262493561336701E-4]:9.853818114759E-2)[&rate=5.262493561336701E-4]:9.028814985295E-2,((((19[&rate=5.262493561336701E-4]:3.04281107975E-1,13[&rate=5.262493561336701E-4]:2.659249435913E-1)[&rate=5.262493561336701E-4]:4.188356057663E-1,(115[&rate=5.262493561336701E-4]:5.803330388627E-1,((109[&rate=5.262493561336701E-4]:2.566980201169E-1,114[&rate=5.262493561336701E-4]:1.772459653224E-1)[&rate=5.262493561336701E-4]:2.425361381405E-1,(108[&rate=5.262493561336701E-4]:1.482390380399E-1,107[&rate=5.262493561336701E-4]:1.509787640672E-1)[&rate=5.262493561336701E-4]:3.290773119984E-1)[&rate=5.262493561336701E-4]:1.605509353998E-1)[&rate=5.262493561336701E-4]:2.223572967303E-2)[&rate=5.262493561336701E-4]:4.726575683063E-2,((148[&rate=5.262493561336701E-4]:9.853006181283E-2,143[&rate=5.262493561336701E-4]:9.579033578547E-2)[&rate=5.262493561336701E-4]:4.060353296512E-1,(116[&rate=5.262493561336701E-4]:4.350715097893E-1,((139[&rate=5.262493561336701E-4]:4.969969182261E-1,111[&rate=5.262493561336701E-4]:3.216544524727E-1)[&rate=5.262493561336701E-4]:1.632641318243E-1,(104[&rate=5.262493561336701E-4]:1.483798289291E-1,106[&rate=5.262493561336701E-4]:1.483798289291E-1)[&rate=5.262493561336701E-4]:3.201003992036E-1)[&rate=5.262493561336701E-4]:2.686525425948E-2)[&rate=5.262493561336701E-4]:3.113771729104E-2)[&rate=5.262493561336701E-4]:1.83625298286E-1)[&rate=5.262493561336701E-4]:2.021843173973E-1,(((9[&rate=5.262493561336701E-4]:4.527751502802E-1,117[&rate=5.262493561336701E-4]:4.637340543898E-1)[&rate=5.262493561336701E-4]:1.475343592264E-1,(112[&rate=5.262493561336701E-4]:5.286732146479E-1,(14[&rate=5.262493561336701E-4]:4.351665649297E-1,(30[&rate=5.262493561336701E-4]:4.452940901896E-1,4[&rate=5.262493561336701E-4]:2.726913504636E-1)[&rate=5.262493561336701E-4]:1.049409678909E-1)[&rate=5.262493561336701E-4]:9.350664971819E-2)[&rate=5.262493561336701E-4]:7.985547294071E-2)[&rate=5.262493561336701E-4]:1.213965111855E-1,(105[&rate=5.262493561336701E-4]:6.109590600445E-1,(113[&rate=5.262493561336701E-4]:5.414650575418E-1,110[&rate=5.262493561336701E-4]:5.359856054871E-1)[&rate=5.262493561336701E-4]:9.689126277646E-2)[&rate=5.262493561336701E-4]:9.156887845587E-2)[&rate=5.262493561336701E-4]:2.042854248114E-1)[&rate=5.262493561336701E-4]:2.363770153824E-2)[&rate=5.262493561336701E-4]:1.655116595142E-2)[&rate=5.262493561336701E-4]:1.823779018333E-1)[&rate=5.262493561336701E-4]:1.249938731275E-1)[&rate=5.262493561336701E-4]:3.89881901639E-1,101[&rate=5.262493561336701E-4]:5.922011128805E-1)[&rate=5.262493561336701E-4]:1.089128722972E0)[&rate=5.262493561336701E-4]:3.474754901081E-2,(((16[&rate=5.262493561336701E-4]:2.593088720036E0,(97[&rate=5.262493561336701E-4]:3.575944146509E-1,(2[&rate=5.262493561336701E-4]:8.341073244418E-1,((31[&rate=5.262493561336701E-4]:7.834624605909E-1,((7[&rate=5.262493561336701E-4]:1.254429700018E-1,8[&rate=5.262493561336701E-4]:1.254429700018E-1)[&rate=5.262493561336701E-4]:3.450547052283E-1,26[&rate=5.262493561336701E-4]:5.773469902986E-1)[&rate=5.262493561336701E-4]:1.622798538539E-1)[&rate=5.262493561336701E-4]:2.990052100815E-2,(22[&rate=5.262493561336701E-4]:4.306075531535E-1,27[&rate=5.262493561336701E-4]:4.470459093178E-1)[&rate=5.262493561336701E-4]:3.279609078976E-1)[&rate=5.262493561336701E-4]:2.481416031167E-1)[&rate=5.262493561336701E-4]:1.551251144405E0)[&rate=5.262493561336701E-4]:7.896312790196E-2)[&rate=5.262493561336701E-4]:6.5954838236E-2,147[&rate=5.262493561336701E-4]:6.309276813354E-1)[&rate=5.262493561336701E-4]:5.114050978513E-2,((40[&rate=5.262493561336701E-4]:5.127515780707E-1,146[&rate=5.262493561336701E-4]:6.329701573056E-1)[&rate=5.262493561336701E-4]:1.371383636693E-2,39[&rate=5.262493561336701E-4]:5.264654144377E-1)[&rate=5.262493561336701E-4]:9.822572750253E-2)[&rate=5.262493561336701E-4]:1.182220839297E-1)[&rate=5.262493561336701E-4]:1.881781759807E-1)[&rate=5.262493561336701E-4]:1.838574964194E-1,((((128[&rate=5.262493561336701E-4]:1.369146643525E0,((((132[&rate=5.262493561336701E-4]:1.628880528058E-1,129[&rate=5.262493561336701E-4]:1.601483267785E-1)[&rate=5.262493561336701E-4]:1.666747614343E-2,(130[&rate=5.262493561336701E-4]:6.562469397427E-2,131[&rate=5.262493561336701E-4]:6.836442000163E-2)[&rate=5.262493561336701E-4]:1.111911089476E-1)[&rate=5.262493561336701E-4]:3.59684334804E-1,69[&rate=5.262493561336701E-4]:6.844453432055E-1)[&rate=5.262493561336701E-4]:3.049144902146E-2,118[&rate=5.262493561336701E-4]:7.039778881173E-1)[&rate=5.262493561336701E-4]:8.048947828051E-1)[&rate=5.262493561336701E-4]:1.364702210995E-1,(45[&rate=5.262493561336701E-4]:6.20983836323E-1,((44[&rate=5.262493561336701E-4]:5.40454175411E-1,(47[&rate=5.262493561336701E-4]:5.277505462252E-1,51[&rate=5.262493561336701E-4]:5.004281418537E-1)[&rate=5.262493561336701E-4]:1.816811006012E-2)[&rate=5.262493561336701E-4]:2.125862092847E-2,((50[&rate=5.262493561336701E-4]:3.466384652276E-1,49[&rate=5.262493561336701E-4]:3.466384652276E-1)[&rate=5.262493561336701E-4]:1.797989570876E-1,((46[&rate=5.262493561336701E-4]:4.521552611753E-1,43[&rate=5.262493561336701E-4]:4.521552611753E-1)[&rate=5.262493561336701E-4]:4.365195289426E-2,(41[&rate=5.262493561336701E-4]:3.191478520654E-1,(42[&rate=5.262493561336701E-4]:2.412762237896E-1,48[&rate=5.262493561336701E-4]:2.795275899098E-1)[&rate=5.262493561336701E-4]:8.333610915011E-2)[&rate=5.262493561336701E-4]:1.220145532611E-1)[&rate=5.262493561336701E-4]:6.341709349143E-2)[&rate=5.262493561336701E-4]:7.952969652789E-3)[&rate=5.262493561336701E-4]:6.200328042067E-2)[&rate=5.262493561336701E-4]:1.112368160102E-1)[&rate=5.262493561336701E-4]:9.242102832955E-2,((((64[&rate=5.262493561336701E-4]:2.113113138166E-1,60[&rate=5.262493561336701E-4]:6.062638230987E-2)[&rate=5.262493561336701E-4]:4.237896742985E-1,62[&rate=5.262493561336701E-4]:6.761968785261E-1)[&rate=5.262493561336701E-4]:2.269056301262E-2,65[&rate=5.262493561336701E-4]:5.071066196209E-1)[&rate=5.262493561336701E-4]:6.115539259522E-1,(63[&rate=5.262493561336701E-4]:2.521738139733E-1,61[&rate=5.262493561336701E-4]:2.932697043843E-1)[&rate=5.262493561336701E-4]:1.017171663107E0)[&rate=5.262493561336701E-4]:4.273225528605E-1)[&rate=5.262493561336701E-4]:8.336630544058E-2,(121[&rate=5.262493561336701E-4]:2.226320573388E0,((127[&rate=5.262493561336701E-4]:2.555481247082E0,36[&rate=5.262493561336701E-4]:3.493330187637E-2)[&rate=5.262493561336701E-4]:3.245738244709E-2,35[&rate=5.262493561336701E-4]:2.08153418577E-2)[&rate=5.262493561336701E-4]:7.947783427026E-2)[&rate=5.262493561336701E-4]:5.234389897901E-2)[&rate=5.262493561336701E-4]:2.916403657185E-1)[&rate=5.262493561336701E-4]:3.729539674875E-1,(((((((71[&rate=5.262493561336701E-4]:6.18208751556E-1,(79[&rate=5.262493561336701E-4]:2.841788419683E-1,(82[&rate=5.262493561336701E-4]:2.258039681712E-1,(72[&rate=5.262493561336701E-4]:1.96526719891E-2,78[&rate=5.262493561336701E-4]:4.157048020841E-2)[&rate=5.262493561336701E-4]:1.760143098807E-1)[&rate=5.262493561336701E-4]:6.659405187915E-2)[&rate=5.262493561336701E-4]:3.614271698618E-1)[&rate=5.262493561336701E-4]:3.568633019585E-2,(73[&rate=5.262493561336701E-4]:4.041830659349E-1,(80[&rate=5.262493561336701E-4]:9.050891314419E-2,81[&rate=5.262493561336701E-4]:9.050891314419E-2)[&rate=5.262493561336701E-4]:2.643590842975E-1)[&rate=5.262493561336701E-4]:3.182051665019E-1)[&rate=5.262493561336701E-4]:5.666511055482E-2,77[&rate=5.262493561336701E-4]:7.735738909368E-1)[&rate=5.262493561336701E-4]:3.288081098354E-1,((70[&rate=5.262493561336701E-4]:6.595186249956E-1,(76[&rate=5.262493561336701E-4]:4.51303279529E-1,74[&rate=5.262493561336701E-4]:4.51303279529E-1)[&rate=5.262493561336701E-4]:2.465715098501E-1)[&rate=5.262493561336701E-4]:8.764140882411E-2,75[&rate=5.262493561336701E-4]:7.855161982032E-1)[&rate=5.262493561336701E-4]:3.223452546238E-1)[&rate=5.262493561336701E-4]:3.646272521421E-1,(53[&rate=5.262493561336701E-4]:7.184236165242E-1,(((137[&rate=5.262493561336701E-4]:3.174776543989E-1,134[&rate=5.262493561336701E-4]:2.462447776867E-1)[&rate=5.262493561336701E-4]:5.883133614573E-1,133[&rate=5.262493561336701E-4]:8.646951254452E-1)[&rate=5.262493561336701E-4]:5.22048310186E-1,((((12[&rate=5.262493561336701E-4]:1.546590484458E-1,5[&rate=5.262493561336701E-4]:1.163028840623E-1)[&rate=5.262493561336701E-4]:3.368230635415E-1,29[&rate=5.262493561336701E-4]:5.983314270558E-1)[&rate=5.262493561336701E-4]:3.735728527806E-1,103[&rate=5.262493561336701E-4]:7.390275675076E-1)[&rate=5.262493561336701E-4]:1.385020828284E0,52[&rate=5.262493561336701E-4]:4.597546612308E-1)[&rate=5.262493561336701E-4]:1.531059987435E-1)[&rate=5.262493561336701E-4]:1.137596778613E-1)[&rate=5.262493561336701E-4]:7.602029832752E-3)[&rate=5.262493561336701E-4]:4.943727940357E-2,125[&rate=5.262493561336701E-4]:5.650804120993E-1)[&rate=5.262493561336701E-4]:8.38461208152E-1,(68[&rate=5.262493561336701E-4]:5.367137408195E-1,((((58[&rate=5.262493561336701E-4]:2.662978282293E-1,57[&rate=5.262493561336701E-4]:2.499043856064E-1)[&rate=5.262493561336701E-4]:6.545125112909E-2,(55[&rate=5.262493561336701E-4]:2.07420642972E-1,56[&rate=5.262493561336701E-4]:2.07420642972E-1)[&rate=5.262493561336701E-4]:9.70060320147E-2)[&rate=5.262493561336701E-4]:2.857606947417E-2,(37[&rate=5.262493561336701E-4]:2.277629572205E-1,54[&rate=5.262493561336701E-4]:1.512602249801E-1)[&rate=5.262493561336701E-4]:1.516878746722E-1)[&rate=5.262493561336701E-4]:5.04571895246E-2,59[&rate=5.262493561336701E-4]:3.916566552971E-1)[&rate=5.262493561336701E-4]:1.942374133914E-1)[&rate=5.262493561336701E-4]:7.00161212765E-1)[&rate=5.262493561336701E-4]:1.280770925006E-1)[&rate=5.262493561336701E-4]:5.79228127709E-2)[&rate=5.262493561336701E-4]:1.397769795283E-1,((32[&rate=5.262493561336701E-4]:3.094942318881E-2,34[&rate=5.262493561336701E-4]:5.28672314079E-2)[&rate=5.262493561336701E-4]:3.088484469872E-2,33[&rate=5.262493561336701E-4]:6.731371994225E-2)[&rate=5.262493561336701E-4]:6.816542587545E-2);
tree STATE_14760000 [&joint=-20977.344109356236,lnP=-20977.344109356236] = [&R] (((32[&rate=5.623276283105751E-4]:4.03873047512E-2,(((((126[&rate=5.623276283105751E-4]:1.047324425661E0,((135[&rate=5.623276283105751E-4]:4.766971739142E-1,(138[&rate=5.623276283105751E-4]:2.585551205276E-1,136[&rate=5.623276283105751E-4]:1.270482712124E-1)[&rate=5.623276283105751E-4]:4.181420533867E-1)[&rate=5.623276283105751E-4]:7.087403836784E-1,(119[&rate=5.623276283105751E-4]:1.089704545411E0,120[&rate=5.623276283105751E-4]:9.938141344518E-1)[&rate=5.623276283105751E-4]:4.436782176613E-1)[&rate=5.623276283105751E-4]:2.99644185233E-1)[&rate=5.623276283105751E-4]:3.96626759177E-1,66[&rate=5.623276283105751E-4]:1.967769951533E-1)[&rate=5.623276283105751E-4]:2.029331301619E-1,(67[&rate=5.623276283105751E-4]:2.22206249642E-1,((124[&rate=5.623276283105751E-4]:2.200548063865E-1,123[&rate=5.623276283105751E-4]:2.227870468236E-1)[&rate=5.623276283105751E-4]:1.341974136466E-1,122[&rate=5.623276283105751E-4]:3.569844604703E-1)[&rate=5.623276283105751E-4]:3.664943395124E-1)[&rate=5.623276283105751E-4]:1.775038756732E-1)[&rate=5.623276283105751E-4]:3.14409049082E-1,((((53[&rate=5.623276283105751E-4]:6.74710171345E-1,(((77[&rate=5.623276283105751E-4]:4.533983998981E-1,(71[&rate=5.623276283105751E-4]:2.241463699394E-1,73[&rate=5.623276283105751E-4]:2.926395206242E-1)[&rate=5.623276283105751E-4]:1.662383313286E-1)[&rate=5.623276283105751E-4]:2.107471280597E-2,((82[&rate=5.623276283105751E-4]:2.606205112196E-1,((72[&rate=5.623276283105751E-4]:2.697186425887E-2,78[&rate=5.623276283105751E-4]:4.888967247819E-2)[&rate=5.623276283105751E-4]:1.714616777002E-1,79[&rate=5.623276283105751E-4]:2.203513501784E-1)[&rate=5.623276283105751E-4]:3.204998295911E-2)[&rate=5.623276283105751E-4]:1.83713554556E-1,(80[&rate=5.623276283105751E-4]:3.799278131854E-2,81[&rate=5.623276283105751E-4]:3.799278131854E-2)[&rate=5.623276283105751E-4]:3.899029282927E-1)[&rate=5.623276283105751E-4]:2.741786654441E-3)[&rate=5.623276283105751E-4]:7.40538469038E-2,(((76[&rate=5.623276283105751E-4]:3.446711281903E-1,74[&rate=5.623276283105751E-4]:3.446711281903E-1)[&rate=5.623276283105751E-4]:2.824371657313E-2,70[&rate=5.623276283105751E-4]:3.3455868038E-1)[&rate=5.623276283105751E-4]:4.728090229174E-2,75[&rate=5.623276283105751E-4]:4.201957470552E-1)[&rate=5.623276283105751E-4]:1.338106646074E-1)[&rate=5.623276283105751E-4]:8.671668182946E-1)[&rate=5.623276283105751E-4]:4.173589607845E-2,(((137[&rate=5.623276283105751E-4]:5.184044341439E-1,133[&rate=5.623276283105751E-4]:4.773085437329E-1)[&rate=5.623276283105751E-4]:1.2697105002E-1,134[&rate=5.623276283105751E-4]:5.741426074517E-1)[&rate=5.623276283105751E-4]:7.196222824136E-1,((((12[&rate=5.623276283105751E-4]:3.492197345178E-1,5[&rate=5.623276283105751E-4]:3.108635701343E-1)[&rate=5.623276283105751E-4]:1.092798492532E-1,29[&rate=5.623276283105751E-4]:5.653488988395E-1)[&rate=5.623276283105751E-4]:3.576765775669E-1,103[&rate=5.623276283105751E-4]:6.901487640775E-1)[&rate=5.623276283105751E-4]:1.51132390617E0,52[&rate=5.623276283105751E-4]:5.371789356861E-1)[&rate=5.623276283105751E-4]:1.284016482355E-2)[&rate=5.623276283105751E-4]:1.746236882252E-1)[&rate=5.623276283105751E-4]:6.753632651959E-1,125[&rate=5.623276283105751E-4]:1.181426818958E0)[&rate=5.623276283105751E-4]:1.781686259143E-1,(68[&rate=5.623276283105751E-4]:5.002468312149E-1,((((37[&rate=5.623276283105751E-4]:2.55815684018E-1,54[&rate=5.623276283105751E-4]:1.793129517776E-1)[&rate=5.623276283105751E-4]:8.342899089347E-2,(58[&rate=5.623276283105751E-4]:2.951304970761E-1,59[&rate=5.623276283105751E-4]:2.76004814016E-1)[&rate=5.623276283105751E-4]:2.498849477526E-2)[&rate=5.623276283105751E-4]:7.070568847622E-2,(56[&rate=5.623276283105751E-4]:2.705033812744E-1,55[&rate=5.623276283105751E-4]:2.705033812744E-1)[&rate=5.623276283105751E-4]:9.299889468146E-2)[&rate=5.623276283105751E-4]:4.977713741666E-2,57[&rate=5.623276283105751E-4]:4.242083751213E-1)[&rate=5.623276283105751E-4]:1.279510243997E-1)[&rate=5.623276283105751E-4]:6.926819469908E-1)[&rate=5.623276283105751E-4]:6.891103396372E-2)[&rate=5.623276283105751E-4]:4.793517986527E-2,((38[&rate=5.623276283105751E-4]:6.114282736318E-1,(((98[&rate=5.623276283105751E-4]:6.63640101974E-1,(((99[&rate=5.623276283105751E-4]:4.597528829595E-1,96[&rate=5.623276283105751E-4]:4.242337572766E-1)[&rate=5.623276283105751E-4]:2.057897906607E-1,((100[&rate=5.623276283105751E-4]:8.413862465206E-2,94[&rate=5.623276283105751E-4]:8.413862465206E-2)[&rate=5.623276283105751E-4]:2.199431260182E-1,95[&rate=5.623276283105751E-4]:3.887812042223E-1)[&rate=5.623276283105751E-4]:2.658325076494E-1)[&rate=5.623276283105751E-4]:1.169859647562E-2,97[&rate=5.623276283105751E-4]:4.55929794686E-1)[&rate=5.623276283105751E-4]:8.256755375427E-3)[&rate=5.623276283105751E-4]:3.643368363788E-2,(((40[&rate=5.623276283105751E-4]:4.498863010465E-1,((((26[&rate=5.623276283105751E-4]:4.160354927364E-1,(7[&rate=5.623276283105751E-4]:8.685260976196E-2,8[&rate=5.623276283105751E-4]:8.685260976196E-2)[&rate=5.623276283105751E-4]:2.223335679059E-1)[&rate=5.623276283105751E-4]:7.742452132665E-2,(31[&rate=5.623276283105751E-4]:4.954940687888E-1,(22[&rate=5.623276283105751E-4]:3.980225907948E-1,27[&rate=5.623276283105751E-4]:4.144609469591E-1)[&rate=5.623276283105751E-4]:4.267695744601E-2)[&rate=5.623276283105751E-4]:4.180156171261E-2)[&rate=5.623276283105751E-4]:2.348862232452E-1,2[&rate=5.623276283105751E-4]:5.447845934725E-1)[&rate=5.623276283105751E-4]:1.773555988769E0,(((((6[&rate=5.623276283105751E-4]:5.7176057528E-1,18[&rate=5.623276283105751E-4]:6.347742739101E-1)[&rate=5.623276283105751E-4]:2.720233892739E-2,(15[&rate=5.623276283105751E-4]:3.261369672188E-1,10[&rate=5.623276283105751E-4]:2.877808028353E-1)[&rate=5.623276283105751E-4]:3.276204675364E-1)[&rate=5.623276283105751E-4]:2.213349350363E-1,(((89[&rate=5.623276283105751E-4]:1.085091077991E-1,88[&rate=5.623276283105751E-4]:9.481047766204E-2)[&rate=5.623276283105751E-4]:1.964318392365E-1,((87[&rate=5.623276283105751E-4]:1.225629868966E-1,((84[&rate=5.623276283105751E-4]:8.62829323769E-2,93[&rate=5.623276283105751E-4]:9.998156251391E-2)[&rate=5.623276283105751E-4]:1.632186582157E-2,((91[&rate=5.623276283105751E-4]:3.42409090061E-2,90[&rate=5.623276283105751E-4]:3.42409090061E-2)[&rate=5.623276283105751E-4]:5.693360064913E-2,92[&rate=5.623276283105751E-4]:9.117450965523E-2)[&rate=5.623276283105751E-4]:2.512891868025E-2)[&rate=5.623276283105751E-4]:1.995818869809E-2)[&rate=5.623276283105751E-4]:1.475703505552E-1,((85[&rate=5.623276283105751E-4]:1.227360635773E-1,83[&rate=5.623276283105751E-4]:1.227360635773E-1)[&rate=5.623276283105751E-4]:4.50471999951E-3,86[&rate=5.623276283105751E-4]:1.272407835768E-1)[&rate=5.623276283105751E-4]:1.42892553875E-1)[&rate=5.623276283105751E-4]:2.110897944678E-2)[&rate=5.623276283105751E-4]:9.026545568207E-1,3[&rate=5.623276283105751E-4]:6.541708463222E-1)[&rate=5.623276283105751E-4]:1.14072208401E-1)[&rate=5.623276283105751E-4]:7.063250311953E-1,(((((117[&rate=5.623276283105751E-4]:4.416482723738E-1,9[&rate=5.623276283105751E-4]:4.306893682642E-1)[&rate=5.623276283105751E-4]:2.398377705821E-1,(14[&rate=5.623276283105751E-4]:3.973055960797E-1,(112[&rate=5.623276283105751E-4]:3.754371423628E-1,(30[&rate=5.623276283105751E-4]:2.033493923045E-1,4[&rate=5.623276283105751E-4]:3.074665257845E-2)[&rate=5.623276283105751E-4]:2.871562432092E-1)[&rate=5.623276283105751E-4]:2.186845371689E-2)[&rate=5.623276283105751E-4]:2.814407208487E-1)[&rate=5.623276283105751E-4]:8.385011632468E-2,((110[&rate=5.623276283105751E-4]:6.322676966695E-1,105[&rate=5.623276283105751E-4]:6.103498884504E-1)[&rate=5.623276283105751E-4]:6.895728405719E-2,113[&rate=5.623276283105751E-4]:7.067044327814E-1)[&rate=5.623276283105751E-4]:5.589200047166E-2)[&rate=5.623276283105751E-4]:2.702679535855E-1,((116[&rate=5.623276283105751E-4]:7.079832175071E-1,((19[&rate=5.623276283105751E-4]:4.001782104829E-1,13[&rate=5.623276283105751E-4]:3.618220460992E-1)[&rate=5.623276283105751E-4]:3.312750170343E-1,(115[&rate=5.623276283105751E-4]:5.028495144186E-1,(108[&rate=5.623276283105751E-4]:4.216238208416E-1,((109[&rate=5.623276283105751E-4]:2.391839200598E-1,107[&rate=5.623276283105751E-4]:2.200058378681E-1)[&rate=5.623276283105751E-4]:9.153769849389E-2,114[&rate=5.623276283105751E-4]:2.512695637592E-1)[&rate=5.623276283105751E-4]:1.12820010507E-1)[&rate=5.623276283105751E-4]:1.387599401524E-1)[&rate=5.623276283105751E-4]:1.08055767893E-1)[&rate=5.623276283105751E-4]:9.707793519548E-2)[&rate=5.623276283105751E-4]:2.313932382867E-2,(((111[&rate=5.623276283105751E-4]:2.859187227881E-1,(104[&rate=5.623276283105751E-4]:2.649452217361E-1,106[&rate=5.623276283105751E-4]:2.649452217361E-1)[&rate=5.623276283105751E-4]:4.535144887648E-3)[&rate=5.623276283105751E-4]:2.194355191484E-2,139[&rate=5.623276283105751E-4]:4.832047404563E-1)[&rate=5.623276283105751E-4]:3.231037817345E-1,(148[&rate=5.623276283105751E-4]:2.292785124922E-1,143[&rate=5.623276283105751E-4]:2.265387864648E-1)[&rate=5.623276283105751E-4]:3.633313795619E-1)[&rate=5.623276283105751E-4]:1.768688136654E-1)[&rate=5.623276283105751E-4]:2.195500646809E-1)[&rate=5.623276283105751E-4]:2.805659293276E-1,((((1[&rate=5.623276283105751E-4]:9.331541357337E-2,((21[&rate=5.623276283105751E-4]:4.234714835061E-1,17[&rate=5.623276283105751E-4]:3.933344972047E-1)[&rate=5.623276283105751E-4]:1.023897233149E-1,28[&rate=5.623276283105751E-4]:5.505187410674E-1)[&rate=5.623276283105751E-4]:3.290980423689E-1)[&rate=5.623276283105751E-4]:3.957303519191E-2,24[&rate=5.623276283105751E-4]:9.137103665735E-1)[&rate=5.623276283105751E-4]:3.691484396911E-1,(102[&rate=5.623276283105751E-4]:1.166451399003E-1,((144[&rate=5.623276283105751E-4]:1.605344361763E-1,(141[&rate=5.623276283105751E-4]:3.417088603222E-2,145[&rate=5.623276283105751E-4]:3.691061205981E-2)[&rate=5.623276283105751E-4]:1.291032761714E-1)[&rate=5.623276283105751E-4]:3.068535681374E-1,142[&rate=5.623276283105751E-4]:4.728674563686E-1)[&rate=5.623276283105751E-4]:8.903530259975E-1)[&rate=5.623276283105751E-4]:4.569830747875E-3)[&rate=5.623276283105751E-4]:5.466075968766E-2,((140[&rate=5.623276283105751E-4]:6.456243798095E-1,11[&rate=5.623276283105751E-4]:6.648024620012E-1)[&rate=5.623276283105751E-4]:1.188046355829E-1,((25[&rate=5.623276283105751E-4]:5.928282102429E-1,20[&rate=5.623276283105751E-4]:5.736501280511E-1)[&rate=5.623276283105751E-4]:1.842018623028E-1,23[&rate=5.623276283105751E-4]:7.66071168436E-1)[&rate=5.623276283105751E-4]:1.024674359973E-1)[&rate=5.623276283105751E-4]:4.580220574092E-1)[&rate=5.623276283105751E-4]:6.35819830907E-2)[&rate=5.623276283105751E-4]:2.378500985193E-1)[&rate=5.623276283105751E-4]:2.295116551616E-1,101[&rate=5.623276283105751E-4]:7.013400150525E-1)[&rate=5.623276283105751E-4]:6.334389233537E-1)[&rate=5.623276283105751E-4]:8.827152163397E-2)[&rate=5.623276283105751E-4]:2.247725884276E-2,39[&rate=5.623276283105751E-4]:4.723635598892E-1)[&rate=5.623276283105751E-4]:4.338495077182E-2,16[&rate=5.623276283105751E-4]:2.601241436778E0)[&rate=5.623276283105751E-4]:5.590997440451E-2)[&rate=5.623276283105751E-4]:2.33465023978E-2,(146[&rate=5.623276283105751E-4]:6.375690358186E-1,147[&rate=5.623276283105751E-4]:5.747275057641E-1)[&rate=5.623276283105751E-4]:7.765453087962E-2)[&rate=5.623276283105751E-4]:8.472929709748E-2)[&rate=5.623276283105751E-4]:5.182014959666E-1,((((65[&rate=5.623276283105751E-4]:3.594777605631E-1,(62[&rate=5.623276283105751E-4]:3.262958269312E-1,(64[&rate=5.623276283105751E-4]:2.509664763828E-1,60[&rate=5.623276283105751E-4]:1.002815448761E-1)[&rate=5.623276283105751E-4]:3.423346013743E-2)[&rate=5.623276283105751E-4]:2.249627555496E-1)[&rate=5.623276283105751E-4]:3.131834730838E-1,(63[&rate=5.623276283105751E-4]:2.544110091661E-1,61[&rate=5.623276283105751E-4]:2.955068995772E-1)[&rate=5.623276283105751E-4]:5.689351559874E-1)[&rate=5.623276283105751E-4]:7.008791468009E-1,(((45[&rate=5.623276283105751E-4]:5.51037007487E-1,(44[&rate=5.623276283105751E-4]:8.938036323883E-3,47[&rate=5.623276283105751E-4]:1.440251719814E-2)[&rate=5.623276283105751E-4]:5.448312116002E-1)[&rate=5.623276283105751E-4]:5.411871794615E-2,(((46[&rate=5.623276283105751E-4]:5.083087154649E-1,((48[&rate=5.623276283105751E-4]:1.495794768168E-1,41[&rate=5.623276283105751E-4]:1.058636298223E-1)[&rate=5.623276283105751E-4]:2.750724747603E-1,42[&rate=5.623276283105751E-4]:3.864005854568E-1)[&rate=5.623276283105751E-4]:7.272780213933E-2)[&rate=5.623276283105751E-4]:3.918921067699E-3,43[&rate=5.623276283105751E-4]:5.122276365326E-1)[&rate=5.623276283105751E-4]:8.298739518224E-2,((50[&rate=5.623276283105751E-4]:5.384934101053E-1,49[&rate=5.623276283105751E-4]:5.384934101053E-1)[&rate=5.623276283105751E-4]:1.621523360115E-2,51[&rate=5.623276283105751E-4]:5.601731245807E-1)[&rate=5.623276283105751E-4]:7.719502762599E-3)[&rate=5.623276283105751E-4]:1.813741502971E-2)[&rate=5.623276283105751E-4]:2.86530927286E-2,(128[&rate=5.623276283105751E-4]:1.145292523363E0,((69[&rate=5.623276283105751E-4]:8.76329432874E-1,(132[&rate=5.623276283105751E-4]:3.038383051529E-1,(129[&rate=5.623276283105751E-4]:2.794986089047E-1,(130[&rate=5.623276283105751E-4]:1.271150765105E-1,131[&rate=5.623276283105751E-4]:1.298548025378E-1)[&rate=5.623276283105751E-4]:1.523835323942E-1)[&rate=5.623276283105751E-4]:2.159997022086E-2)[&rate=5.623276283105751E-4]:4.272856482689E-1)[&rate=5.623276283105751E-4]:7.584797130894E-3,118[&rate=5.623276283105751E-4]:8.729553258953E-1)[&rate=5.623276283105751E-4]:4.120632248652E-1)[&rate=5.623276283105751E-4]:2.619125070899E-1)[&rate=5.623276283105751E-4]:1.839014451514E-2)[&rate=5.623276283105751E-4]:2.862147434762E-1,((36[&rate=5.623276283105751E-4]:3.981478923548E-2,(121[&rate=5.623276283105751E-4]:1.890994214606E0,127[&rate=5.623276283105751E-4]:2.332090105017E0)[&rate=5.623276283105751E-4]:2.282726294235E-1)[&rate=5.623276283105751E-4]:5.35827265072E-2,35[&rate=5.623276283105751E-4]:4.682217327692E-2)[&rate=5.623276283105751E-4]:1.362206218798E-1)[&rate=5.623276283105751E-4]:3.442215279261E-1)[&rate=5.623276283105751E-4]:2.347900311796E-1)[&rate=5.623276283105751E-4]:1.632644573379E-1)[&rate=5.623276283105751E-4]:2.667985824586E-2,33[&rate=5.623276283105751E-4]:7.254661505177E-2)[&rate=5.623276283105751E-4]:2.953423015388E-2,34[&rate=5.623276283105751E-4]:1.1851920137E-1);
tree STATE_14850000 [&joint=-20955.276924351278,lnP=-20955.276924351278] = [&R] ((32[&rate=5.965815456801197E-4]:1.130664483282E-2,33[&rate=5.965815456801197E-4]:1.678609688754E-2)[&rate=5.965815456801197E-4]:2.154478112301E-2,((((38[&rate=5.965815456801197E-4]:8.059630971555E-1,((((39[&rate=5.965815456801197E-4]:4.353010133463E-1,40[&rate=5.965815456801197E-4]:4.353010133463E-1)[&rate=5.965815456801197E-4]:1.269476359861E-2,(((((((87[&rate=5.965815456801197E-4]:1.65229806227E-1,(88[&rate=5.965815456801197E-4]:1.271883952545E-1,89[&rate=5.965815456801197E-4]:1.408870253915E-1)[&rate=5.965815456801197E-4]:3.804141097248E-2)[&rate=5.965815456801197E-4]:2.369414370901E-1,(((91[&rate=5.965815456801197E-4]:4.643525816049E-2,90[&rate=5.965815456801197E-4]:4.643525816049E-2)[&rate=5.965815456801197E-4]:4.64150731169E-2,92[&rate=5.965815456801197E-4]:9.285033127739E-2)[&rate=5.965815456801197E-4]:1.373361287214E-1,(83[&rate=5.965815456801197E-4]:1.819958804379E-1,((85[&rate=5.965815456801197E-4]:4.615190624878E-2,(84[&rate=5.965815456801197E-4]:3.351710407699E-2,86[&rate=5.965815456801197E-4]:3.351710407699E-2)[&rate=5.965815456801197E-4]:1.263480217178E-2)[&rate=5.965815456801197E-4]:4.718397948877E-2,93[&rate=5.965815456801197E-4]:1.070345158746E-1)[&rate=5.965815456801197E-4]:8.865999470034E-2)[&rate=5.965815456801197E-4]:3.449194942393E-2)[&rate=5.965815456801197E-4]:1.856834134553E-1)[&rate=5.965815456801197E-4]:5.383311905123E-1,3[&rate=5.965815456801197E-4]:4.007764064322E-1)[&rate=5.965815456801197E-4]:1.607378268825E-1,((6[&rate=5.965815456801197E-4]:3.622885191714E-1,18[&rate=5.965815456801197E-4]:4.253022178015E-1)[&rate=5.965815456801197E-4]:7.512015654839E-2,(15[&rate=5.965815456801197E-4]:3.093568214327E-1,10[&rate=5.965815456801197E-4]:2.710006570492E-1)[&rate=5.965815456801197E-4]:1.828463748349E-1)[&rate=5.965815456801197E-4]:1.761603521154E-1)[&rate=5.965815456801197E-4]:6.873914585395E-1,(((((105[&rate=5.965815456801197E-4]:6.718394905449E-1,(110[&rate=5.965815456801197E-4]:6.601272192061E-1,113[&rate=5.965815456801197E-4]:6.656066712608E-1)[&rate=5.965815456801197E-4]:3.363007955795E-2)[&rate=5.965815456801197E-4]:1.230708078777E-1,((((30[&rate=5.965815456801197E-4]:2.878611875921E-1,4[&rate=5.965815456801197E-4]:1.152584478661E-1)[&rate=5.965815456801197E-4]:3.464694672351E-1,14[&rate=5.965815456801197E-4]:5.192621616763E-1)[&rate=5.965815456801197E-4]:1.815595871092E-1,9[&rate=5.965815456801197E-4]:6.926025707035E-1)[&rate=5.965815456801197E-4]:5.265319183578E-2,(117[&rate=5.965815456801197E-4]:3.844796417446E-1,112[&rate=5.965815456801197E-4]:3.817399157171E-1)[&rate=5.965815456801197E-4]:3.717350249043E-1)[&rate=5.965815456801197E-4]:6.883261807506E-2)[&rate=5.965815456801197E-4]:2.844761617346E-1,(((((104[&rate=5.965815456801197E-4]:1.000684846274E-1,106[&rate=5.965815456801197E-4]:1.000684846274E-1)[&rate=5.965815456801197E-4]:2.560199995249E-1,(139[&rate=5.965815456801197E-4]:2.757645467841E-1,111[&rate=5.965815456801197E-4]:1.004220810307E-1)[&rate=5.965815456801197E-4]:2.721047592859E-1)[&rate=5.965815456801197E-4]:2.545052446528E-1,116[&rate=5.965815456801197E-4]:5.503197562024E-1)[&rate=5.965815456801197E-4]:4.472951858937E-2,(148[&rate=5.965815456801197E-4]:3.736737462135E-1,143[&rate=5.965815456801197E-4]:3.709340201862E-1)[&rate=5.965815456801197E-4]:2.597316929619E-1)[&rate=5.965815456801197E-4]:1.389404446696E-1,((107[&rate=5.965815456801197E-4]:4.78899621583E-1,(108[&rate=5.965815456801197E-4]:4.425709326127E-1,(109[&rate=5.965815456801197E-4]:3.558072695538E-1,114[&rate=5.965815456801197E-4]:2.763552147593E-1)[&rate=5.965815456801197E-4]:1.08681471278E-1)[&rate=5.965815456801197E-4]:3.358896294296E-2)[&rate=5.965815456801197E-4]:2.153101622168E-1,((19[&rate=5.965815456801197E-4]:5.183581941069E-1,13[&rate=5.965815456801197E-4]:4.800020297233E-1)[&rate=5.965815456801197E-4]:1.714756745146E-1,115[&rate=5.965815456801197E-4]:5.69285923416E-1)[&rate=5.965815456801197E-4]:6.464988778102E-2)[&rate=5.965815456801197E-4]:1.000539082644E-1)[&rate=5.965815456801197E-4]:2.906022201478E-1)[&rate=5.965815456801197E-4]:2.663558946295E-2,((102[&rate=5.965815456801197E-4]:5.348339793152E-3,(((25[&rate=5.965815456801197E-4]:4.703802001281E-1,20[&rate=5.965815456801197E-4]:4.512021179364E-1)[&rate=5.965815456801197E-4]:7.193273056136E-2,23[&rate=5.965815456801197E-4]:5.313540265798E-1)[&rate=5.965815456801197E-4]:2.410392042509E-1,(11[&rate=5.965815456801197E-4]:6.420630841547E-1,140[&rate=5.965815456801197E-4]:6.22885001963E-1)[&rate=5.965815456801197E-4]:4.539863982677E-2)[&rate=5.965815456801197E-4]:3.836400404691E-1)[&rate=5.965815456801197E-4]:3.645550276593E-2,(24[&rate=5.965815456801197E-4]:9.491821864461E-1,(1[&rate=5.965815456801197E-4]:1.108705965281E-1,((21[&rate=5.965815456801197E-4]:5.730832002224E-1,17[&rate=5.965815456801197E-4]:5.429462139211E-1)[&rate=5.965815456801197E-4]:1.425262808952E-1,28[&rate=5.965815456801197E-4]:7.402670153641E-1)[&rate=5.965815456801197E-4]:1.56904951027E-1)[&rate=5.965815456801197E-4]:5.748967210974E-2)[&rate=5.965815456801197E-4]:2.542654917293E-1)[&rate=5.965815456801197E-4]:1.76428645953E-2)[&rate=5.965815456801197E-4]:6.036388587755E-3,(((141[&rate=5.965815456801197E-4]:6.225616607766E-2,144[&rate=5.965815456801197E-4]:5.95164400503E-2)[&rate=5.965815456801197E-4]:1.790571699222E-1,145[&rate=5.965815456801197E-4]:2.440530620275E-1)[&rate=5.965815456801197E-4]:3.56602646519E-1,142[&rate=5.965815456801197E-4]:6.006557085465E-1)[&rate=5.965815456801197E-4]:7.114027296614E-1)[&rate=5.965815456801197E-4]:1.861623221395E-1)[&rate=5.965815456801197E-4]:4.910762255677E-1,101[&rate=5.965815456801197E-4]:7.372421913944E-1)[&rate=5.965815456801197E-4]:5.875407790966E-1,((2[&rate=5.965815456801197E-4]:6.668868434325E-1,((22[&rate=5.965815456801197E-4]:2.518516595401E-1,27[&rate=5.965815456801197E-4]:2.682900157045E-1)[&rate=5.965815456801197E-4]:4.827954072417E-1,((26[&rate=5.965815456801197E-4]:7.104834251425E-1,(7[&rate=5.965815456801197E-4]:7.573833788541E-2,8[&rate=5.965815456801197E-4]:7.573833788541E-2)[&rate=5.965815456801197E-4]:5.278957721886E-1)[&rate=5.965815456801197E-4]:3.04552907664E-2,31[&rate=5.965815456801197E-4]:7.847743323473E-1)[&rate=5.965815456801197E-4]:4.667254982496E-3)[&rate=5.965815456801197E-4]:1.048425163767E-1)[&rate=5.965815456801197E-4]:1.601800955611E0,16[&rate=5.965815456801197E-4]:2.397454922331E0)[&rate=5.965815456801197E-4]:3.965681528348E-2)[&rate=5.965815456801197E-4]:9.63769654477E-2)[&rate=5.965815456801197E-4]:1.135231236408E-1,((99[&rate=5.965815456801197E-4]:5.177612926428E-1,96[&rate=5.965815456801197E-4]:4.8224216696E-1)[&rate=5.965815456801197E-4]:6.318289619171E-2,(((100[&rate=5.965815456801197E-4]:1.88956973664E-1,94[&rate=5.965815456801197E-4]:1.88956973664E-1)[&rate=5.965815456801197E-4]:8.932636286709E-2,95[&rate=5.965815456801197E-4]:3.629827900831E-1)[&rate=5.965815456801197E-4]:1.763249558003E-1,98[&rate=5.965815456801197E-4]:5.283787841346E-1)[&rate=5.965815456801197E-4]:3.070748120265E-2)[&rate=5.965815456801197E-4]:1.308479357947E-1)[&rate=5.965815456801197E-4]:3.182103608726E-2,((146[&rate=5.965815456801197E-4]:5.735774261468E-1,97[&rate=5.965815456801197E-4]:3.823205955457E-1)[&rate=5.965815456801197E-4]:2.530486912648E-2,147[&rate=5.965815456801197E-4]:5.360407652187E-1)[&rate=5.965815456801197E-4]:1.146762206345E-1)[&rate=5.965815456801197E-4]:2.809291714116E-1)[&rate=5.965815456801197E-4]:2.62633025096E-1,((36[&rate=5.965815456801197E-4]:1.800399858076E-1,35[&rate=5.965815456801197E-4]:1.334646433418E-1)[&rate=5.965815456801197E-4]:2.490328112274E-1,((127[&rate=5.965815456801197E-4]:2.383164229102E0,121[&rate=5.965815456801197E-4]:1.942068338691E0)[&rate=5.965815456801197E-4]:4.786348020605E-1,(((((131[&rate=5.965815456801197E-4]:2.481877143495E-1,((132[&rate=5.965815456801197E-4]:1.180718658272E-1,129[&rate=5.965815456801197E-4]:1.153321397998E-1)[&rate=5.965815456801197E-4]:5.365718317551E-2,130[&rate=5.965815456801197E-4]:1.689893229754E-1)[&rate=5.965815456801197E-4]:7.645866534677E-2)[&rate=5.965815456801197E-4]:1.964375472881E-1,69[&rate=5.965815456801197E-4]:5.898307410898E-1)[&rate=5.965815456801197E-4]:7.465568652953E-3,118[&rate=5.965815456801197E-4]:5.863374056331E-1)[&rate=5.965815456801197E-4]:8.161476393022E-1,(128[&rate=5.965815456801197E-4]:1.204878727896E0,(((65[&rate=5.965815456801197E-4]:1.17625712778E-1,64[&rate=5.965815456801197E-4]:2.683106442847E-1)[&rate=5.965815456801197E-4]:1.795442401564E-2,(60[&rate=5.965815456801197E-4]:8.250024240372E-2,62[&rate=5.965815456801197E-4]:2.742810643215E-1)[&rate=5.965815456801197E-4]:5.30798943899E-2)[&rate=5.965815456801197E-4]:2.623835213548E-1,(63[&rate=5.965815456801197E-4]:8.272251906777E-2,61[&rate=5.965815456801197E-4]:1.238184094788E-1)[&rate=5.965815456801197E-4]:4.659260705873E-1)[&rate=5.965815456801197E-4]:7.548602752271E-1)[&rate=5.965815456801197E-4]:5.788028964208E-2)[&rate=5.965815456801197E-4]:4.607245045594E-1,((44[&rate=5.965815456801197E-4]:5.183617834484E-1,((((48[&rate=5.965815456801197E-4]:2.365891794637E-1,41[&rate=5.965815456801197E-4]:1.928733324692E-1)[&rate=5.965815456801197E-4]:8.30652278107E-2,42[&rate=5.965815456801197E-4]:2.814030411542E-1)[&rate=5.965815456801197E-4]:1.128972700992E-1,(43[&rate=5.965815456801197E-4]:3.698619367594E-1,46[&rate=5.965815456801197E-4]:3.698619367594E-1)[&rate=5.965815456801197E-4]:7.361870236272E-2)[&rate=5.965815456801197E-4]:4.615387465174E-2,((50[&rate=5.965815456801197E-4]:2.756833428964E-1,49[&rate=5.965815456801197E-4]:2.756833428964E-1)[&rate=5.965815456801197E-4]:1.502965446763E-1,(47[&rate=5.965815456801197E-4]:4.011033524855E-1,51[&rate=5.965815456801197E-4]:3.73780948114E-1)[&rate=5.965815456801197E-4]:5.766342033292E-2)[&rate=5.965815456801197E-4]:3.086774095546E-2)[&rate=5.965815456801197E-4]:3.41917505488E-2)[&rate=5.965815456801197E-4]:4.682106573377E-2,45[&rate=5.965815456801197E-4]:5.624506087451E-1)[&rate=5.965815456801197E-4]:3.876367010611E-1)[&rate=5.965815456801197E-4]:9.995934468181E-2)[&rate=5.965815456801197E-4]:8.782171107765E-2)[&rate=5.965815456801197E-4]:8.373322116667E-2)[&rate=5.965815456801197E-4]:3.936385019622E-1,(((68[&rate=5.965815456801197E-4]:6.47749024234E-1,(57[&rate=5.965815456801197E-4]:3.975530515908E-1,((58[&rate=5.965815456801197E-4]:3.248517673237E-1,(59[&rate=5.965815456801197E-4]:2.785519792579E-1,54[&rate=5.965815456801197E-4]:2.403006131377E-1)[&rate=5.965815456801197E-4]:2.717410500575E-2)[&rate=5.965815456801197E-4]:7.731125506124E-2,((56[&rate=5.965815456801197E-4]:2.737421716903E-1,55[&rate=5.965815456801197E-4]:2.737421716903E-1)[&rate=5.965815456801197E-4]:9.319082809274E-2,37[&rate=5.965815456801197E-4]:4.133810872149E-1)[&rate=5.965815456801197E-4]:7.907618230192E-3)[&rate=5.965815456801197E-4]:1.178347182877E-2)[&rate=5.965815456801197E-4]:3.021085409493E-1)[&rate=5.965815456801197E-4]:4.906717846495E-1,(((((77[&rate=5.965815456801197E-4]:3.462514573689E-1,73[&rate=5.965815456801197E-4]:3.517309094236E-1)[&rate=5.965815456801197E-4]:2.156897560521E-1,(((79[&rate=5.965815456801197E-4]:2.769466521323E-1,71[&rate=5.965815456801197E-4]:2.495493918583E-1)[&rate=5.965815456801197E-4]:7.750413701107E-2,(82[&rate=5.965815456801197E-4]:2.461999344325E-1,(78[&rate=5.965815456801197E-4]:7.607903116359E-2,72[&rate=5.965815456801197E-4]:5.416122294428E-2)[&rate=5.965815456801197E-4]:1.619017251868E-1)[&rate=5.965815456801197E-4]:1.16470032793E-1)[&rate=5.965815456801197E-4]:1.192364550457E-1,(80[&rate=5.965815456801197E-4]:1.021819406326E-1,81[&rate=5.965815456801197E-4]:1.021819406326E-1)[&rate=5.965815456801197E-4]:3.632861254743E-1)[&rate=5.965815456801197E-4]:5.263753087568E-2)[&rate=5.965815456801197E-4]:1.017048857612E-1,(75[&rate=5.965815456801197E-4]:4.640967615982E-1,(76[&rate=5.965815456801197E-4]:4.109693069238E-1,(70[&rate=5.965815456801197E-4]:2.590025983269E-1,74[&rate=5.965815456801197E-4]:2.973587627104E-1)[&rate=5.965815456801197E-4]:1.136105442134E-1)[&rate=5.965815456801197E-4]:5.312745467439E-2)[&rate=5.965815456801197E-4]:2.050287896387E-1)[&rate=5.965815456801197E-4]:7.246000492397E-1,(53[&rate=5.965815456801197E-4]:6.210472704666E-1,(((((12[&rate=5.965815456801197E-4]:1.757453146501E-1,5[&rate=5.965815456801197E-4]:1.373891502666E-1)[&rate=5.965815456801197E-4]:3.829905442531E-1,29[&rate=5.965815456801197E-4]:6.655851739717E-1)[&rate=5.965815456801197E-4]:1.06690364392E-1,103[&rate=5.965815456801197E-4]:5.393988260349E-1)[&rate=5.965815456801197E-4]:1.621328552642E0,((137[&rate=5.965815456801197E-4]:3.29573520033E-1,134[&rate=5.965815456801197E-4]:2.583406433208E-1)[&rate=5.965815456801197E-4]:3.415783471824E-1,133[&rate=5.965815456801197E-4]:6.300559768043E-1)[&rate=5.965815456801197E-4]:6.402604429686E-1)[&rate=5.965815456801197E-4]:9.995341974186E-2,52[&rate=5.965815456801197E-4]:5.963870638579E-1)[&rate=5.965815456801197E-4]:3.28569279201E-2)[&rate=5.965815456801197E-4]:2.621527139785E-2)[&rate=5.965815456801197E-4]:7.626810074748E-1,125[&rate=5.965815456801197E-4]:1.199561035678E0)[&rate=5.965815456801197E-4]:1.055264398722E-1)[&rate=5.965815456801197E-4]:2.032120233884E-1,((66[&rate=5.965815456801197E-4]:2.591584697642E-1,((126[&rate=5.965815456801197E-4]:9.495072407454E-1,((138[&rate=5.965815456801197E-4]:4.41048567856E-1,136[&rate=5.965815456801197E-4]:3.095417185408E-1)[&rate=5.965815456801197E-4]:5.030820195083E-1,135[&rate=5.965815456801197E-4]:7.441305873642E-1)[&rate=5.965815456801197E-4]:6.431339705455E-1)[&rate=5.965815456801197E-4]:8.012322084961E-2,(120[&rate=5.965815456801197E-4]:8.560980856415E-1,119[&rate=5.965815456801197E-4]:9.519884966004E-1)[&rate=5.965815456801197E-4]:8.633444876384E-1)[&rate=5.965815456801197E-4]:4.767021978542E-1)[&rate=5.965815456801197E-4]:1.48656874165E-1,(67[&rate=5.965815456801197E-4]:2.039812559947E-1,((123[&rate=5.965815456801197E-4]:1.807656194334E-1,122[&rate=5.965815456801197E-4]:1.807656194334E-1)[&rate=5.965815456801197E-4]:8.908720866998E-4,124[&rate=5.965815456801197E-4]:1.789242510829E-1)[&rate=5.965815456801197E-4]:5.235973148153E-1)[&rate=5.965815456801197E-4]:2.038340879345E-1)[&rate=5.965815456801197E-4]:3.860968505704E-1)[&rate=5.965815456801197E-4]:6.595698319854E-2)[&rate=5.965815456801197E-4]:1.927098956692E-2,34[&rate=5.965815456801197E-4]:1.612646863497E-2)[&rate=5.965815456801197E-4]:3.864276553995E-2);
tree STATE_14940000 [&joint=-20951.569166462672,lnP=-20951.569166462672] = [&R] ((33[&rate=5.441518450319972E-4]:8.862180293947E-3,(34[&rate=5.441518450319972E-4]:8.657732529915E-3,((((124[&rate=5.441518450319972E-4]:3.949585030897E-1,(122[&rate=5.441518450319972E-4]:2.303576332673E-1,123[&rate=5.441518450319972E-4]:2.303576332673E-1)[&rate=5.441518450319972E-4]:1.673331102595E-1)[&rate=5.441518450319972E-4]:3.598657972101E-1,67[&rate=5.441518450319972E-4]:2.562839903962E-1)[&rate=5.441518450319972E-4]:7.200868211826E-2,(66[&rate=5.441518450319972E-4]:1.760988078824E-1,((126[&rate=5.441518450319972E-4]:1.103185942781E0,((138[&rate=5.441518450319972E-4]:1.846219154641E-1,136[&rate=5.441518450319972E-4]:5.311506614886E-2)[&rate=5.441518450319972E-4]:6.294767125893E-1,135[&rate=5.441518450319972E-4]:6.140986280533E-1)[&rate=5.441518450319972E-4]:9.268446318924E-1)[&rate=5.441518450319972E-4]:4.343580682616E-2,(120[&rate=5.441518450319972E-4]:8.912062459205E-1,119[&rate=5.441518450319972E-4]:9.870966568794E-1)[&rate=5.441518450319972E-4]:9.452276153719E-1)[&rate=5.441518450319972E-4]:2.766512479598E-1)[&rate=5.441518450319972E-4]:1.521938646321E-1)[&rate=5.441518450319972E-4]:2.972460802343E-1,(((68[&rate=5.441518450319972E-4]:7.821881668598E-1,(((((59[&rate=5.441518450319972E-4]:2.946414114944E-1,37[&rate=5.441518450319972E-4]:3.328927776146E-1)[&rate=5.441518450319972E-4]:2.827465823284E-2,54[&rate=5.441518450319972E-4]:2.84664703607E-1)[&rate=5.441518450319972E-4]:2.851637494036E-2,(56[&rate=5.441518450319972E-4]:2.122107033773E-1,55[&rate=5.441518450319972E-4]:2.122107033773E-1)[&rate=5.441518450319972E-4]:1.310250199788E-1)[&rate=5.441518450319972E-4]:6.918556657117E-2,58[&rate=5.441518450319972E-4]:4.397436942989E-1)[&rate=5.441518450319972E-4]:4.988635698391E-2,57[&rate=5.441518450319972E-4]:4.732366086598E-1)[&rate=5.441518450319972E-4]:3.60864126506E-1)[&rate=5.441518450319972E-4]:2.012755741464E-1,(((53[&rate=5.441518450319972E-4]:6.864356886678E-1,(((73[&rate=5.441518450319972E-4]:4.151841523777E-1,77[&rate=5.441518450319972E-4]:4.09704700323E-1)[&rate=5.441518450319972E-4]:2.300339303384E-1,((80[&rate=5.441518450319972E-4]:1.430437988722E-1,81[&rate=5.441518450319972E-4]:1.430437988722E-1)[&rate=5.441518450319972E-4]:4.189721052492E-1,(71[&rate=5.441518450319972E-4]:3.004993318807E-1,(82[&rate=5.441518450319972E-4]:2.581795975097E-1,(79[&rate=5.441518450319972E-4]:1.489660130153E-1,(78[&rate=5.441518450319972E-4]:5.878935222552E-2,72[&rate=5.441518450319972E-4]:3.68715440062E-2)[&rate=5.441518450319972E-4]:9.017666078974E-2)[&rate=5.441518450319972E-4]:1.009944064124E-1)[&rate=5.441518450319972E-4]:7.793617272708E-2)[&rate=5.441518450319972E-4]:2.423384900491E-1)[&rate=5.441518450319972E-4]:3.388711010157E-2)[&rate=5.441518450319972E-4]:2.547051813992E-1,(75[&rate=5.441518450319972E-4]:6.976528325937E-1,(76[&rate=5.441518450319972E-4]:6.096294063549E-1,(70[&rate=5.441518450319972E-4]:4.960188962808E-1,74[&rate=5.441518450319972E-4]:5.343750606642E-1)[&rate=5.441518450319972E-4]:7.525434569068E-2)[&rate=5.441518450319972E-4]:8.802342623881E-2)[&rate=5.441518450319972E-4]:2.022704315216E-1)[&rate=5.441518450319972E-4]:5.329754831646E-1)[&rate=5.441518450319972E-4]:1.298085231295E-1,(52[&rate=5.441518450319972E-4]:7.760001503724E-1,((134[&rate=5.441518450319972E-4]:6.023345971757E-1,(137[&rate=5.441518450319972E-4]:3.487880185944E-1,133[&rate=5.441518450319972E-4]:3.076921281833E-1)[&rate=5.441518450319972E-4]:3.247794552935E-1)[&rate=5.441518450319972E-4]:8.432288735424E-1,(((12[&rate=5.441518450319972E-4]:2.928443714903E-1,5[&rate=5.441518450319972E-4]:2.544882071069E-1)[&rate=5.441518450319972E-4]:3.929922218127E-1,29[&rate=5.441518450319972E-4]:7.926859083716E-1)[&rate=5.441518450319972E-4]:6.569482174841E-1,103[&rate=5.441518450319972E-4]:1.216757413527E0)[&rate=5.441518450319972E-4]:1.149354002396E0)[&rate=5.441518450319972E-4]:7.418246900994E-2)[&rate=5.441518450319972E-4]:4.844078273639E-2)[&rate=5.441518450319972E-4]:4.4011992128E-1,125[&rate=5.441518450319972E-4]:1.045981619416E0)[&rate=5.441518450319972E-4]:1.041487882568E-1)[&rate=5.441518450319972E-4]:1.765543700672E-1,((38[&rate=5.441518450319972E-4]:6.059568072941E-1,((((((((((18[&rate=5.441518450319972E-4]:6.085385916073E-1,6[&rate=5.441518450319972E-4]:5.455248929771E-1)[&rate=5.441518450319972E-4]:4.754233536797E-2,(15[&rate=5.441518450319972E-4]:3.727303559141E-1,10[&rate=5.441518450319972E-4]:3.343741915306E-1)[&rate=5.441518450319972E-4]:2.751313929789E-1)[&rate=5.441518450319972E-4]:1.340047482527E-1,(3[&rate=5.441518450319972E-4]:6.137200199282E-1,((88[&rate=5.441518450319972E-4]:9.199867229753E-2,89[&rate=5.441518450319972E-4]:1.056973024345E-1)[&rate=5.441518450319972E-4]:2.138620827937E-1,((((91[&rate=5.441518450319972E-4]:4.309495133017E-2,90[&rate=5.441518450319972E-4]:4.309495133017E-2)[&rate=5.441518450319972E-4]:2.140608519449E-2,92[&rate=5.441518450319972E-4]:6.450103652467E-2)[&rate=5.441518450319972E-4]:1.378988250508E-1,87[&rate=5.441518450319972E-4]:1.887012314384E-1)[&rate=5.441518450319972E-4]:1.955688877944E-2,(84[&rate=5.441518450319972E-4]:1.065155058694E-1,((86[&rate=5.441518450319972E-4]:3.815030171113E-2,85[&rate=5.441518450319972E-4]:3.815030171113E-2)[&rate=5.441518450319972E-4]:4.350396319677E-2,(93[&rate=5.441518450319972E-4]:8.806365709328E-2,83[&rate=5.441518450319972E-4]:7.436502695627E-2)[&rate=5.441518450319972E-4]:7.289237951629E-3)[&rate=5.441518450319972E-4]:2.48612409615E-2)[&rate=5.441518450319972E-4]:1.017426143485E-1)[&rate=5.441518450319972E-4]:9.760263487336E-2)[&rate=5.441518450319972E-4]:8.475852922341E-1)[&rate=5.441518450319972E-4]:6.12971621492E-2)[&rate=5.441518450319972E-4]:6.170205997964E-1,((((145[&rate=5.441518450319972E-4]:2.450128349798E-1,144[&rate=5.441518450319972E-4]:2.395333829249E-1)[&rate=5.441518450319972E-4]:9.107630905469E-2,141[&rate=5.441518450319972E-4]:3.333494180069E-1)[&rate=5.441518450319972E-4]:2.676434014404E-1,142[&rate=5.441518450319972E-4]:6.037325454749E-1)[&rate=5.441518450319972E-4]:8.819772786539E-1,(((((113[&rate=5.441518450319972E-4]:6.55529413743E-1,9[&rate=5.441518450319972E-4]:6.473102356609E-1)[&rate=5.441518450319972E-4]:4.889568007628E-2,((14[&rate=5.441518450319972E-4]:5.480112256225E-1,112[&rate=5.441518450319972E-4]:5.480112256225E-1)[&rate=5.441518450319972E-4]:8.161484096286E-3,(30[&rate=5.441518450319972E-4]:2.516078864587E-1,4[&rate=5.441518450319972E-4]:7.900514673273E-2)[&rate=5.441518450319972E-4]:4.196333164109E-1)[&rate=5.441518450319972E-4]:1.482523841005E-1)[&rate=5.441518450319972E-4]:3.434948680821E-1,((105[&rate=5.441518450319972E-4]:5.977937967004E-1,110[&rate=5.441518450319972E-4]:6.197116049195E-1)[&rate=5.441518450319972E-4]:4.797117129685E-3,117[&rate=5.441518450319972E-4]:6.327279001315E-1)[&rate=5.441518450319972E-4]:4.179317877974E-1)[&rate=5.441518450319972E-4]:1.866707616798E-1,((116[&rate=5.441518450319972E-4]:7.360505984624E-1,(((104[&rate=5.441518450319972E-4]:9.521349946123E-2,106[&rate=5.441518450319972E-4]:9.521349946123E-2)[&rate=5.441518450319972E-4]:2.877102143242E-1,(139[&rate=5.441518450319972E-4]:3.437262803407E-1,111[&rate=5.441518450319972E-4]:1.683838145873E-1)[&rate=5.441518450319972E-4]:2.309782553625E-1)[&rate=5.441518450319972E-4]:4.02589552207E-1,(148[&rate=5.441518450319972E-4]:3.279926829594E-1,143[&rate=5.441518450319972E-4]:3.25252956932E-1)[&rate=5.441518450319972E-4]:4.35602774814E-1)[&rate=5.441518450319972E-4]:1.081130507271E-2)[&rate=5.441518450319972E-4]:2.245442856014E-1,((115[&rate=5.441518450319972E-4]:5.688670253782E-1,(19[&rate=5.441518450319972E-4]:6.154340630924E-1,13[&rate=5.441518450319972E-4]:5.770778987088E-1)[&rate=5.441518450319972E-4]:7.398090749128E-2)[&rate=5.441518450319972E-4]:1.949133447356E-1,(108[&rate=5.441518450319972E-4]:6.021329838168E-1,((109[&rate=5.441518450319972E-4]:3.720425689974E-1,114[&rate=5.441518450319972E-4]:2.925905142029E-1)[&rate=5.441518450319972E-4]:5.542288851222E-2,107[&rate=5.441518450319972E-4]:4.082873753179E-1)[&rate=5.441518450319972E-4]:1.965853345262E-1)[&rate=5.441518450319972E-4]:2.191816328724E-1)[&rate=5.441518450319972E-4]:1.968145139501E-1)[&rate=5.441518450319972E-4]:1.918040586954E-1)[&rate=5.441518450319972E-4]:7.279867840377E-2,(((((28[&rate=5.441518450319972E-4]:4.771780374175E-1,21[&rate=5.441518450319972E-4]:4.52520503171E-1)[&rate=5.441518450319972E-4]:2.461296785163E-1,17[&rate=5.441518450319972E-4]:6.685131953859E-1)[&rate=5.441518450319972E-4]:9.339676505491E-2,24[&rate=5.441518450319972E-4]:8.11225028934E-1)[&rate=5.441518450319972E-4]:7.419666652145E-2,1[&rate=5.441518450319972E-4]:1.045997776472E-1)[&rate=5.441518450319972E-4]:4.276941648397E-1,(102[&rate=5.441518450319972E-4]:1.155119357929E-1,((23[&rate=5.441518450319972E-4]:6.134913629654E-1,(20[&rate=5.441518450319972E-4]:4.467046091741E-1,25[&rate=5.441518450319972E-4]:4.658826913658E-1)[&rate=5.441518450319972E-4]:1.585675757092E-1)[&rate=5.441518450319972E-4]:1.580635108045E-1,(11[&rate=5.441518450319972E-4]:6.394131524283E-1,140[&rate=5.441518450319972E-4]:6.202350702366E-1)[&rate=5.441518450319972E-4]:4.721021449236E-2)[&rate=5.441518450319972E-4]:4.946419935297E-1)[&rate=5.441518450319972E-4]:3.596008888585E-2)[&rate=5.441518450319972E-4]:8.194477456656E-2)[&rate=5.441518450319972E-4]:5.71768241766E-3)[&rate=5.441518450319972E-4]:5.564302623817E-2)[&rate=5.441518450319972E-4]:8.273792823413E-1,101[&rate=5.441518450319972E-4]:1.116677338188E0)[&rate=5.441518450319972E-4]:3.960125590195E-1,(99[&rate=5.441518450319972E-4]:4.424930767945E-1,96[&rate=5.441518450319972E-4]:4.069739511117E-1)[&rate=5.441518450319972E-4]:2.473058854623E-1)[&rate=5.441518450319972E-4]:5.260110776095E-3,(((100[&rate=5.441518450319972E-4]:1.246335745611E-1,94[&rate=5.441518450319972E-4]:1.246335745611E-1)[&rate=5.441518450319972E-4]:8.86673017418E-2,95[&rate=5.441518450319972E-4]:2.980003298549E-1)[&rate=5.441518450319972E-4]:3.532688859405E-1,98[&rate=5.441518450319972E-4]:6.403402540467E-1)[&rate=5.441518450319972E-4]:3.2860895489E-2)[&rate=5.441518450319972E-4]:6.018407651545E-2,(40[&rate=5.441518450319972E-4]:6.017288415812E-1,((97[&rate=5.441518450319972E-4]:4.247765714477E-1,147[&rate=5.441518450319972E-4]:5.531918719943E-1)[&rate=5.441518450319972E-4]:1.692877356451E-2,(2[&rate=5.441518450319972E-4]:9.126975272335E-1,(((26[&rate=5.441518450319972E-4]:5.766324274863E-1,(7[&rate=5.441518450319972E-4]:2.147627244701E-1,8[&rate=5.441518450319972E-4]:2.147627244701E-1)[&rate=5.441518450319972E-4]:2.550203879476E-1)[&rate=5.441518450319972E-4]:1.673905477386E-1,(22[&rate=5.441518450319972E-4]:5.822040959147E-1,27[&rate=5.441518450319972E-4]:5.98642452079E-1)[&rate=5.441518450319972E-4]:1.508599752005E-1)[&rate=5.441518450319972E-4]:5.545970324287E-2,31[&rate=5.441518450319972E-4]:8.433182949061E-1)[&rate=5.441518450319972E-4]:2.967764926015E-1)[&rate=5.441518450319972E-4]:1.556771871974E0)[&rate=5.441518450319972E-4]:8.898524520278E-2)[&rate=5.441518450319972E-4]:3.241083923577E-3)[&rate=5.441518450319972E-4]:4.685226229157E-4,146[&rate=5.441518450319972E-4]:7.256570273626E-1)[&rate=5.441518450319972E-4]:9.559109398236E-3,(39[&rate=5.441518450319972E-4]:5.663168149177E-1,16[&rate=5.441518450319972E-4]:2.651809741035E0)[&rate=5.441518450319972E-4]:4.868074260828E-2)[&rate=5.441518450319972E-4]:5.926526069722E-2)[&rate=5.441518450319972E-4]:5.270038082682E-1,((((121[&rate=5.441518450319972E-4]:2.019431505833E0,127[&rate=5.441518450319972E-4]:2.460527396244E0)[&rate=5.441518450319972E-4]:1.150221946327E-1,35[&rate=5.441518450319972E-4]:8.42630320584E-3)[&rate=5.441518450319972E-4]:1.734587650258E-2,36[&rate=5.441518450319972E-4]:7.234752217418E-2)[&rate=5.441518450319972E-4]:1.560635028691E-1,(((45[&rate=5.441518450319972E-4]:6.800656563278E-1,((47[&rate=5.441518450319972E-4]:6.40140760431E-1,((50[&rate=5.441518450319972E-4]:4.265282773865E-1,49[&rate=5.441518450319972E-4]:4.265282773865E-1)[&rate=5.441518450319972E-4]:1.752927875203E-1,51[&rate=5.441518450319972E-4]:6.07285545781E-1)[&rate=5.441518450319972E-4]:5.532810278563E-3)[&rate=5.441518450319972E-4]:4.822547319054E-3,((41[&rate=5.441518450319972E-4]:3.421955970484E-1,(48[&rate=5.441518450319972E-4]:2.384073871836E-1,42[&rate=5.441518450319972E-4]:2.001560210634E-1)[&rate=5.441518450319972E-4]:1.475040568592E-1)[&rate=5.441518450319972E-4]:2.33341056795E-1,(46[&rate=5.441518450319972E-4]:6.12701392954E-1,43[&rate=5.441518450319972E-4]:6.12701392954E-1)[&rate=5.441518450319972E-4]:1.748006963228E-2)[&rate=5.441518450319972E-4]:1.478184516378E-2)[&rate=5.441518450319972E-4]:4.329906988914E-2)[&rate=5.441518450319972E-4]:5.79690873693E-3,44[&rate=5.441518450319972E-4]:6.885948055019E-1)[&rate=5.441518450319972E-4]:2.044899088456E-1,(((65[&rate=5.441518450319972E-4]:8.816551287774E-2,((60[&rate=5.441518450319972E-4]:5.361181600529E-2,64[&rate=5.441518450319972E-4]:2.04296747512E-1)[&rate=5.441518450319972E-4]:7.911284392781E-3,62[&rate=5.441518450319972E-4]:2.533039223158E-1)[&rate=5.441518450319972E-4]:2.664241247967E-2)[&rate=5.441518450319972E-4]:3.230185529132E-1,(63[&rate=5.441518450319972E-4]:5.659142671914E-2,61[&rate=5.441518450319972E-4]:9.768731713018E-2)[&rate=5.441518450319972E-4]:5.052775705785E-1)[&rate=5.441518450319972E-4]:1.045493410734E0,(128[&rate=5.441518450319972E-4]:1.364262234137E0,((69[&rate=5.441518450319972E-4]:7.376403522563E-1,(((129[&rate=5.441518450319972E-4]:1.018410046896E-1,130[&rate=5.441518450319972E-4]:1.018410046896E-1)[&rate=5.441518450319972E-4]:7.987864346991E-3,132[&rate=5.441518450319972E-4]:1.125685950639E-1)[&rate=5.441518450319972E-4]:6.203962788542E-2,131[&rate=5.441518450319972E-4]:1.746082229493E-1)[&rate=5.441518450319972E-4]:4.178266498547E-1)[&rate=5.441518450319972E-4]:5.034764247192E-3,118[&rate=5.441518450319972E-4]:7.317162123938E-1)[&rate=5.441518450319972E-4]:7.722720491406E-1)[&rate=5.441518450319972E-4]:1.444700369081E-1)[&rate=5.441518450319972E-4]:1.550164151564E-1)[&rate=5.441518450319972E-4]:4.685411966354E-2)[&rate=5.441518450319972E-4]:3.487594864693E-1)[&rate=5.441518450319972E-4]:8.17023042543E-2)[&rate=5.441518450319972E-4]:1.324127944764E-2)[&rate=5.441518450319972E-4]:2.461326784112E-1)[&rate=5.441518450319972E-4]:1.66428039284E-2)[&rate=5.441518450319972E-4]:1.212047483332E-2,32[&rate=5.441518450319972E-4]:1.550320307255E-2);
tree STATE_15030000 [&joint=-20965.64283620804,lnP=-20965.64283620804] = [&R] ((32[&rate=5.865163110622052E-4]:1.674398233355E-3,((((68[&rate=5.865163110622052E-4]:8.25089259812E-1,(59[&rate=5.865163110622052E-4]:3.951291351183E-1,(55[&rate=5.865163110622052E-4]:3.353210806479E-1,(54[&rate=5.865163110622052E-4]:3.01929076148E-1,((56[&rate=5.865163110622052E-4]:2.837537789118E-1,(58[&rate=5.865163110622052E-4]:2.984020186628E-1,57[&rate=5.865163110622052E-4]:2.820085760398E-1)[&rate=5.865163110622052E-4]:1.267416462079E-2)[&rate=5.865163110622052E-4]:8.299002901495E-3,37[&rate=5.865163110622052E-4]:3.385008692452E-1)[&rate=5.865163110622052E-4]:3.993093914334E-2)[&rate=5.865163110622052E-4]:3.33735969122E-3)[&rate=5.865163110622052E-4]:5.161133315878E-2)[&rate=5.865163110622052E-4]:4.791404525627E-1)[&rate=5.865163110622052E-4]:2.798106517474E-1,(125[&rate=5.865163110622052E-4]:9.500902076201E-1,((53[&rate=5.865163110622052E-4]:6.592009367699E-1,((((80[&rate=5.865163110622052E-4]:9.140346325311E-2,81[&rate=5.865163110622052E-4]:9.140346325311E-2)[&rate=5.865163110622052E-4]:3.226940446948E-1,(79[&rate=5.865163110622052E-4]:3.56229893906E-1,(78[&rate=5.865163110622052E-4]:2.831330226672E-1,(82[&rate=5.865163110622052E-4]:2.853869065173E-1,72[&rate=5.865163110622052E-4]:2.552499202159E-1)[&rate=5.865163110622052E-4]:5.965294232039E-3)[&rate=5.865163110622052E-4]:7.309687123881E-2)[&rate=5.865163110622052E-4]:6.608679212421E-2)[&rate=5.865163110622052E-4]:8.742315631789E-2,((73[&rate=5.865163110622052E-4]:2.546277929584E-1,77[&rate=5.865163110622052E-4]:2.491483409037E-1)[&rate=5.865163110622052E-4]:5.781680669229E-2,71[&rate=5.865163110622052E-4]:2.439514489658E-1)[&rate=5.865163110622052E-4]:2.383911331083E-1)[&rate=5.865163110622052E-4]:2.187475540262E-1,((75[&rate=5.865163110622052E-4]:2.805750784543E-1,(70[&rate=5.865163110622052E-4]:2.227612607727E-1,76[&rate=5.865163110622052E-4]:2.611174251561E-1)[&rate=5.865163110622052E-4]:1.945765329814E-2)[&rate=5.865163110622052E-4]:3.108945021406E-3,74[&rate=5.865163110622052E-4]:2.836840234757E-1)[&rate=5.865163110622052E-4]:4.858992633095E-1)[&rate=5.865163110622052E-4]:6.360807085969E-1)[&rate=5.865163110622052E-4]:1.037082177207E-1,(((((12[&rate=5.865163110622052E-4]:1.400725213011E-1,5[&rate=5.865163110622052E-4]:1.017163569177E-1)[&rate=5.865163110622052E-4]:4.056499582164E-1,29[&rate=5.865163110622052E-4]:6.52571794586E-1)[&rate=5.865163110622052E-4]:2.057872081255E-1,103[&rate=5.865163110622052E-4]:6.254822903828E-1)[&rate=5.865163110622052E-4]:1.651711248132E0,52[&rate=5.865163110622052E-4]:6.128998039542E-1)[&rate=5.865163110622052E-4]:1.363537657197E-1,((134[&rate=5.865163110622052E-4]:3.328477642686E-1,133[&rate=5.865163110622052E-4]:3.629847505697E-1)[&rate=5.865163110622052E-4]:5.086269780338E-2,137[&rate=5.865163110622052E-4]:4.549433387842E-1)[&rate=5.865163110622052E-4]:1.109288896958E0)[&rate=5.865163110622052E-4]:2.185230612809E-2)[&rate=5.865163110622052E-4]:3.975635667906E-1)[&rate=5.865163110622052E-4]:3.214763706061E-1)[&rate=5.865163110622052E-4]:1.510475087073E-1,(((38[&rate=5.865163110622052E-4]:8.875946752842E-1,((146[&rate=5.865163110622052E-4]:7.000619689618E-1,((((39[&rate=5.865163110622052E-4]:3.562236411061E-1,16[&rate=5.865163110622052E-4]:2.441716567223E0)[&rate=5.865163110622052E-4]:6.060970138134E-3,147[&rate=5.865163110622052E-4]:4.196616604245E-1)[&rate=5.865163110622052E-4]:7.435363604588E-2,40[&rate=5.865163110622052E-4]:4.366382472901E-1)[&rate=5.865163110622052E-4]:8.848098555173E-2,(97[&rate=5.865163110622052E-4]:3.494989493785E-1,(((22[&rate=5.865163110622052E-4]:4.258572640775E-1,27[&rate=5.865163110622052E-4]:4.422956202419E-1)[&rate=5.865163110622052E-4]:3.387392178487E-1,((26[&rate=5.865163110622052E-4]:2.624748798216E-1,(7[&rate=5.865163110622052E-4]:6.387950222503E-2,8[&rate=5.865163110622052E-4]:6.387950222503E-2)[&rate=5.865163110622052E-4]:9.174606252808E-2)[&rate=5.865163110622052E-4]:2.978562194105E-1,31[&rate=5.865163110622052E-4]:6.041667156706E-1)[&rate=5.865163110622052E-4]:2.152242868037E-1)[&rate=5.865163110622052E-4]:2.090439041783E-1,2[&rate=5.865163110622052E-4]:8.010376463785E-1)[&rate=5.865163110622052E-4]:1.576225357196E0)[&rate=5.865163110622052E-4]:1.045820320971E-1)[&rate=5.865163110622052E-4]:5.472415688503E-2)[&rate=5.865163110622052E-4]:3.392297152822E-2,(((((((3[&rate=5.865163110622052E-4]:2.815548664029E-1,18[&rate=5.865163110622052E-4]:3.966233595535E-1)[&rate=5.865163110622052E-4]:2.777679302832E-1,((15[&rate=5.865163110622052E-4]:4.052010873946E-1,10[&rate=5.865163110622052E-4]:3.668449230111E-1)[&rate=5.865163110622052E-4]:9.632768058457E-2,6[&rate=5.865163110622052E-4]:4.467342474313E-1)[&rate=5.865163110622052E-4]:1.646433437752E-1)[&rate=5.865163110622052E-4]:1.366764704289E-1,((((84[&rate=5.865163110622052E-4]:1.919274563208E-1,(((83[&rate=5.865163110622052E-4]:1.532323724208E-1,85[&rate=5.865163110622052E-4]:1.532323724208E-1)[&rate=5.865163110622052E-4]:1.668687470786E-2,93[&rate=5.865163110622052E-4]:1.836178772657E-1)[&rate=5.865163110622052E-4]:4.858380613149E-3,86[&rate=5.865163110622052E-4]:1.747776277418E-1)[&rate=5.865163110622052E-4]:1.7149828579E-2)[&rate=5.865163110622052E-4]:9.320732529535E-2,((91[&rate=5.865163110622052E-4]:3.830151754531E-2,90[&rate=5.865163110622052E-4]:3.830151754531E-2)[&rate=5.865163110622052E-4]:5.286775483405E-2,92[&rate=5.865163110622052E-4]:9.116927237936E-2)[&rate=5.865163110622052E-4]:2.076641393739E-1)[&rate=5.865163110622052E-4]:1.872818092512E-3,87[&rate=5.865163110622052E-4]:2.870075997087E-1)[&rate=5.865163110622052E-4]:4.635853130303E-1,(88[&rate=5.865163110622052E-4]:1.860041701942E-1,89[&rate=5.865163110622052E-4]:1.997028003312E-1)[&rate=5.865163110622052E-4]:5.645887425448E-1)[&rate=5.865163110622052E-4]:4.85132381773E-1)[&rate=5.865163110622052E-4]:6.785446312321E-1,(((((113[&rate=5.865163110622052E-4]:3.441599203638E-1,(117[&rate=5.865163110622052E-4]:2.744131613018E-1,105[&rate=5.865163110622052E-4]:2.442761750005E-1)[&rate=5.865163110622052E-4]:7.248648508956E-2)[&rate=5.865163110622052E-4]:2.118061832928E-1,110[&rate=5.865163110622052E-4]:5.504866516019E-1)[&rate=5.865163110622052E-4]:2.556901822288E-1,(112[&rate=5.865163110622052E-4]:6.84553611498E-1,(9[&rate=5.865163110622052E-4]:6.347636407732E-1,(14[&rate=5.865163110622052E-4]:4.51841893449E-1,(30[&rate=5.865163110622052E-4]:2.419739873203E-1,4[&rate=5.865163110622052E-4]:6.937124759433E-2)[&rate=5.865163110622052E-4]:3.249363992795E-1)[&rate=5.865163110622052E-4]:1.911409254063E-1)[&rate=5.865163110622052E-4]:4.157079264271E-2)[&rate=5.865163110622052E-4]:1.271026743874E-1)[&rate=5.865163110622052E-4]:2.038967963271E-1,(((116[&rate=5.865163110622052E-4]:4.349990941353E-1,(148[&rate=5.865163110622052E-4]:1.970958257005E-1,143[&rate=5.865163110622052E-4]:1.943560996731E-1)[&rate=5.865163110622052E-4]:2.762594328185E-1)[&rate=5.865163110622052E-4]:1.87250868084E-1,(((139[&rate=5.865163110622052E-4]:3.571348884353E-1,106[&rate=5.865163110622052E-4]:1.653540665176E-1)[&rate=5.865163110622052E-4]:6.39046627063E-2,111[&rate=5.865163110622052E-4]:2.456970853883E-1)[&rate=5.865163110622052E-4]:5.201348376709E-2,104[&rate=5.865163110622052E-4]:2.81272212991E-1)[&rate=5.865163110622052E-4]:4.012517218311E-1)[&rate=5.865163110622052E-4]:1.189339026448E-1,(((109[&rate=5.865163110622052E-4]:2.968030793265E-1,114[&rate=5.865163110622052E-4]:2.17351024532E-1)[&rate=5.865163110622052E-4]:7.074890801327E-2,(107[&rate=5.865163110622052E-4]:2.695762022096E-1,108[&rate=5.865163110622052E-4]:2.668364761823E-1)[&rate=5.865163110622052E-4]:7.879770293839E-2)[&rate=5.865163110622052E-4]:3.83108312269E-1,((19[&rate=5.865163110622052E-4]:5.838700282031E-1,13[&rate=5.865163110622052E-4]:5.455138638194E-1)[&rate=5.865163110622052E-4]:1.354749070777E-1,115[&rate=5.865163110622052E-4]:5.987969900752E-1)[&rate=5.865163110622052E-4]:7.241125473901E-2)[&rate=5.865163110622052E-4]:6.997562004986E-2)[&rate=5.865163110622052E-4]:1.921774365265E-1)[&rate=5.865163110622052E-4]:3.058294528107E-1,(((144[&rate=5.865163110622052E-4]:1.65259587735E-1,(145[&rate=5.865163110622052E-4]:1.396904084833E-1,141[&rate=5.865163110622052E-4]:1.369506824557E-1)[&rate=5.865163110622052E-4]:3.104863130658E-2)[&rate=5.865163110622052E-4]:4.711768909427E-1,142[&rate=5.865163110622052E-4]:6.419159307326E-1)[&rate=5.865163110622052E-4]:7.610153691536E-1,((((23[&rate=5.865163110622052E-4]:6.997467450338E-1,(20[&rate=5.865163110622052E-4]:6.408260768456E-1,25[&rate=5.865163110622052E-4]:6.600041590373E-1)[&rate=5.865163110622052E-4]:5.07014901061E-2)[&rate=5.865163110622052E-4]:2.367805042667E-1,(11[&rate=5.865163110622052E-4]:6.579513127027E-1,140[&rate=5.865163110622052E-4]:6.38773230511E-1)[&rate=5.865163110622052E-4]:1.936444297486E-1)[&rate=5.865163110622052E-4]:2.594041035483E-1,102[&rate=5.865163110622052E-4]:4.524642134213E-2)[&rate=5.865163110622052E-4]:4.156519366436E-4,((((17[&rate=5.865163110622052E-4]:5.345471896554E-1,21[&rate=5.865163110622052E-4]:5.646841759568E-1)[&rate=5.865163110622052E-4]:2.154874946493E-1,28[&rate=5.865163110622052E-4]:8.048292048526E-1)[&rate=5.865163110622052E-4]:1.230245682979E-1,1[&rate=5.865163110622052E-4]:1.415524032875E-1)[&rate=5.865163110622052E-4]:3.054868703434E-2,24[&rate=5.865163110622052E-4]:9.529230081301E-1)[&rate=5.865163110622052E-4]:2.543829007651E-1)[&rate=5.865163110622052E-4]:1.106938841416E-1)[&rate=5.865163110622052E-4]:9.105397486332E-2)[&rate=5.865163110622052E-4]:1.298736920908E-1)[&rate=5.865163110622052E-4]:3.475229735937E-1,101[&rate=5.865163110622052E-4]:7.193271459132E-1)[&rate=5.865163110622052E-4]:4.977058822758E-1,98[&rate=5.865163110622052E-4]:3.722841697415E-1)[&rate=5.865163110622052E-4]:3.016791420286E-1,(((100[&rate=5.865163110622052E-4]:6.532506966411E-2,94[&rate=5.865163110622052E-4]:6.532506966411E-2)[&rate=5.865163110622052E-4]:2.953053474308E-1,95[&rate=5.865163110622052E-4]:4.45329870647E-1)[&rate=5.865163110622052E-4]:1.543844356761E-1,(99[&rate=5.865163110622052E-4]:5.84438329857E-1,96[&rate=5.865163110622052E-4]:5.489192041742E-1)[&rate=5.865163110622052E-4]:2.620493821455E-2)[&rate=5.865163110622052E-4]:8.517796719578E-2)[&rate=5.865163110622052E-4]:6.821835003124E-2)[&rate=5.865163110622052E-4]:3.421343249582E-1)[&rate=5.865163110622052E-4]:2.209517298574E-1,(((45[&rate=5.865163110622052E-4]:7.959400545168E-1,((((47[&rate=5.865163110622052E-4]:1.926022103609E-1,44[&rate=5.865163110622052E-4]:1.871377294866E-1)[&rate=5.865163110622052E-4]:3.407847689189E-1,51[&rate=5.865163110622052E-4]:5.060645749083E-1)[&rate=5.865163110622052E-4]:5.165757285385E-2,(50[&rate=5.865163110622052E-4]:4.431666074525E-1,49[&rate=5.865163110622052E-4]:4.431666074525E-1)[&rate=5.865163110622052E-4]:1.090910594354E-1)[&rate=5.865163110622052E-4]:1.667229665897E-2,((43[&rate=5.865163110622052E-4]:4.847499248497E-1,46[&rate=5.865163110622052E-4]:4.847499248497E-1)[&rate=5.865163110622052E-4]:2.144517489291E-2,((42[&rate=5.865163110622052E-4]:2.717808251489E-1,48[&rate=5.865163110622052E-4]:3.100321912691E-1)[&rate=5.865163110622052E-4]:1.292528966957E-1,41[&rate=5.865163110622052E-4]:3.955692409704E-1)[&rate=5.865163110622052E-4]:5.598105002922E-2)[&rate=5.865163110622052E-4]:9.552174905001E-2)[&rate=5.865163110622052E-4]:2.024199270356E-1)[&rate=5.865163110622052E-4]:7.634042261815E-2,((128[&rate=5.865163110622052E-4]:1.339096595635E0,((((60[&rate=5.865163110622052E-4]:6.632694144692E-2,62[&rate=5.865163110622052E-4]:2.581077633647E-1)[&rate=5.865163110622052E-4]:1.777922180725E-2,64[&rate=5.865163110622052E-4]:2.347910947609E-1)[&rate=5.865163110622052E-4]:2.055439522013E-2,65[&rate=5.865163110622052E-4]:1.046605584743E-1)[&rate=5.865163110622052E-4]:3.091591137608E-1,(63[&rate=5.865163110622052E-4]:2.646698682792E-1,61[&rate=5.865163110622052E-4]:3.057657586902E-1)[&rate=5.865163110622052E-4]:2.998347354626E-1)[&rate=5.865163110622052E-4]:8.732221288789E-1)[&rate=5.865163110622052E-4]:1.720836288467E-1,(118[&rate=5.865163110622052E-4]:7.177564986712E-1,(69[&rate=5.865163110622052E-4]:7.204829251205E-1,(131[&rate=5.865163110622052E-4]:2.377698254124E-1,((130[&rate=5.865163110622052E-4]:1.598489347037E-1,132[&rate=5.865163110622052E-4]:1.625886607311E-1)[&rate=5.865163110622052E-4]:1.881166678266E-2,129[&rate=5.865163110622052E-4]:1.786606014864E-1)[&rate=5.865163110622052E-4]:5.636949789869E-2)[&rate=5.865163110622052E-4]:3.375076202559E-1)[&rate=5.865163110622052E-4]:8.232477660287E-3)[&rate=5.865163110622052E-4]:9.331497532073E-1)[&rate=5.865163110622052E-4]:1.344964649451E-1)[&rate=5.865163110622052E-4]:7.362100523676E-2,((121[&rate=5.865163110622052E-4]:2.248349268366E0,36[&rate=5.865163110622052E-4]:1.688972135714E-1)[&rate=5.865163110622052E-4]:2.049433886341E-2,(35[&rate=5.865163110622052E-4]:1.290623774314E-1,127[&rate=5.865163110622052E-4]:2.696185665103E0)[&rate=5.865163110622052E-4]:1.375383253771E-2)[&rate=5.865163110622052E-4]:4.77143614063E-2)[&rate=5.865163110622052E-4]:3.156503872507E-1)[&rate=5.865163110622052E-4]:1.537529686841E-1,((((124[&rate=5.865163110622052E-4]:1.059678718158E-1,123[&rate=5.865163110622052E-4]:1.08700112253E-1)[&rate=5.865163110622052E-4]:2.187280374946E-1,122[&rate=5.865163110622052E-4]:3.274281497476E-1)[&rate=5.865163110622052E-4]:3.350894740254E-1,67[&rate=5.865163110622052E-4]:1.612450734323E-1)[&rate=5.865163110622052E-4]:1.064439420181E-1,(((((135[&rate=5.865163110622052E-4]:3.086874803624E-1,(138[&rate=5.865163110622052E-4]:1.841039983342E-1,136[&rate=5.865163110622052E-4]:5.259714901902E-2)[&rate=5.865163110622052E-4]:3.245834820283E-1)[&rate=5.865163110622052E-4]:9.918822630545E-1,120[&rate=5.865163110622052E-4]:1.552624537937E0)[&rate=5.865163110622052E-4]:5.558143718135E-2,119[&rate=5.865163110622052E-4]:1.704096386078E0)[&rate=5.865163110622052E-4]:9.443045937932E-2,126[&rate=5.865163110622052E-4]:1.012824322813E0)[&rate=5.865163110622052E-4]:4.516774485643E-1,66[&rate=5.865163110622052E-4]:2.173275816926E-1)[&rate=5.865163110622052E-4]:5.036143375786E-2)[&rate=5.865163110622052E-4]:3.922449118597E-1)[&rate=5.865163110622052E-4]:4.829285518429E-2)[&rate=5.865163110622052E-4]:1.639981135652E-1,34[&rate=5.865163110622052E-4]:9.211197429544E-3)[&rate=5.865163110622052E-4]:1.43810090229E-2)[&rate=5.865163110622052E-4]:7.458950812574E-2,33[&rate=5.865163110622052E-4]:8.174335841381E-2);
tree STATE_15120000 [&joint=-20997.334879693713,lnP=-20997.334879693713] = [&R] (33[&rate=5.548505764418061E-4]:3.937592020913E-1,((32[&rate=5.548505764418061E-4]:8.483382267441E-3,(34[&rate=5.548505764418061E-4]:2.495963663643E-2,((67[&rate=5.548505764418061E-4]:1.509609904623E-1,((124[&rate=5.548505764418061E-4]:3.967010443726E-2,123[&rate=5.548505764418061E-4]:4.240234487439E-2)[&rate=5.548505764418061E-4]:2.338267339126E-1,122[&rate=5.548505764418061E-4]:2.76229078787E-1)[&rate=5.548505764418061E-4]:3.76004462016E-1)[&rate=5.548505764418061E-4]:1.570981049936E-1,(((119[&rate=5.548505764418061E-4]:1.791362397175E0,(135[&rate=5.548505764418061E-4]:5.626149162335E-1,(138[&rate=5.548505764418061E-4]:4.022368707567E-1,136[&rate=5.548505764418061E-4]:2.707300214415E-1)[&rate=5.548505764418061E-4]:3.603780454768E-1)[&rate=5.548505764418061E-4]:8.808022754622E-1)[&rate=5.548505764418061E-4]:2.828692721958E-1,66[&rate=5.548505764418061E-4]:4.135495704208E-2)[&rate=5.548505764418061E-4]:1.970415864921E-2,(126[&rate=5.548505764418061E-4]:9.31621130277E-1,120[&rate=5.548505764418061E-4]:1.621433241962E0)[&rate=5.548505764418061E-4]:3.766121750992E-1)[&rate=5.548505764418061E-4]:2.469999797646E-1)[&rate=5.548505764418061E-4]:5.799142398106E-1)[&rate=5.548505764418061E-4]:5.441553850096E-3)[&rate=5.548505764418061E-4]:8.564595471743E-2,(((38[&rate=5.548505764418061E-4]:9.494887916476E-1,((((99[&rate=5.548505764418061E-4]:4.417054496825E-1,96[&rate=5.548505764418061E-4]:4.061863239996E-1)[&rate=5.548505764418061E-4]:1.123626068641E-1,(97[&rate=5.548505764418061E-4]:2.807612753546E-1,98[&rate=5.548505764418061E-4]:4.802148272671E-1)[&rate=5.548505764418061E-4]:5.199530578233E-2)[&rate=5.548505764418061E-4]:1.112738005998E-1,((94[&rate=5.548505764418061E-4]:3.739237786374E-1,100[&rate=5.548505764418061E-4]:3.739237786374E-1)[&rate=5.548505764418061E-4]:9.66433142358E-2,95[&rate=5.548505764418061E-4]:5.552665464252E-1)[&rate=5.548505764418061E-4]:9.914634897263E-2)[&rate=5.548505764418061E-4]:1.217842405501E-1,((((146[&rate=5.548505764418061E-4]:4.692573041367E-1,147[&rate=5.548505764418061E-4]:4.064157740821E-1)[&rate=5.548505764418061E-4]:6.323600255037E-3,(39[&rate=5.548505764418061E-4]:3.393963381879E-1,((((31[&rate=5.548505764418061E-4]:6.452597653523E-1,(22[&rate=5.548505764418061E-4]:2.011458592759E-1,27[&rate=5.548505764418061E-4]:2.175842154403E-1)[&rate=5.548505764418061E-4]:3.893193855283E-1)[&rate=5.548505764418061E-4]:1.425650763992E-1,(26[&rate=5.548505764418061E-4]:5.111302702652E-1,(7[&rate=5.548505764418061E-4]:3.041691536885E-1,8[&rate=5.548505764418061E-4]:3.041691536885E-1)[&rate=5.548505764418061E-4]:1.001118015082E-1)[&rate=5.548505764418061E-4]:2.328589550479E-1)[&rate=5.548505764418061E-4]:6.123691518579E-2,2[&rate=5.548505764418061E-4]:6.216644966632E-1)[&rate=5.548505764418061E-4]:1.618572052041E0,((((((24[&rate=5.548505764418061E-4]:1.006108278779E0,((28[&rate=5.548505764418061E-4]:8.4349138808E-1,(17[&rate=5.548505764418061E-4]:6.497275698846E-1,21[&rate=5.548505764418061E-4]:6.79864556186E-1)[&rate=5.548505764418061E-4]:1.389692976476E-1)[&rate=5.548505764418061E-4]:6.54772701736E-2,1[&rate=5.548505764418061E-4]:1.226672883906E-1)[&rate=5.548505764418061E-4]:1.026190725807E-1)[&rate=5.548505764418061E-4]:3.094184631569E-1,102[&rate=5.548505764418061E-4]:1.5388290632E-1)[&rate=5.548505764418061E-4]:2.857612607385E-2,(((23[&rate=5.548505764418061E-4]:2.838608783426E-1,25[&rate=5.548505764418061E-4]:2.948197824523E-1)[&rate=5.548505764418061E-4]:3.176163533911E-1,20[&rate=5.548505764418061E-4]:5.932580536517E-1)[&rate=5.548505764418061E-4]:2.46776595442E-1,(11[&rate=5.548505764418061E-4]:7.539795905489E-1,140[&rate=5.548505764418061E-4]:7.348015083572E-1)[&rate=5.548505764418061E-4]:9.34272977765E-3)[&rate=5.548505764418061E-4]:4.848901367248E-1)[&rate=5.548505764418061E-4]:3.32589173579E-1,((((141[&rate=5.548505764418061E-4]:2.385620913347E-2,145[&rate=5.548505764418061E-4]:2.659593516105E-2)[&rate=5.548505764418061E-4]:5.608711212009E-2,144[&rate=5.548505764418061E-4]:7.720359522619E-2)[&rate=5.548505764418061E-4]:7.224709923336E-1,142[&rate=5.548505764418061E-4]:8.051540396147E-1)[&rate=5.548505764418061E-4]:9.554772720728E-1,(((((30[&rate=5.548505764418061E-4]:3.660969391043E-1,4[&rate=5.548505764418061E-4]:1.934941993783E-1)[&rate=5.548505764418061E-4]:4.008451238765E-2,14[&rate=5.548505764418061E-4]:2.911129583411E-1)[&rate=5.548505764418061E-4]:3.830563928307E-1,(112[&rate=5.548505764418061E-4]:5.271867010213E-1,9[&rate=5.548505764418061E-4]:5.189675229393E-1)[&rate=5.548505764418061E-4]:1.469826501505E-1)[&rate=5.548505764418061E-4]:9.245204993734E-2,((117[&rate=5.548505764418061E-4]:4.335572054647E-1,113[&rate=5.548505764418061E-4]:4.308174794371E-1)[&rate=5.548505764418061E-4]:1.168382260018E-1,(105[&rate=5.548505764418061E-4]:4.782096431006E-1,110[&rate=5.548505764418061E-4]:5.001274513197E-1)[&rate=5.548505764418061E-4]:4.204880206444E-2)[&rate=5.548505764418061E-4]:2.189656956703E-1)[&rate=5.548505764418061E-4]:6.099005510255E-1,((115[&rate=5.548505764418061E-4]:6.56773162507E-1,((19[&rate=5.548505764418061E-4]:5.907293046422E-1,13[&rate=5.548505764418061E-4]:5.523731402585E-1)[&rate=5.548505764418061E-4]:1.554808456261E-1,((107[&rate=5.548505764418061E-4]:4.098474330694E-1,(114[&rate=5.548505764418061E-4]:2.002725957013E-1,109[&rate=5.548505764418061E-4]:2.797246504958E-1)[&rate=5.548505764418061E-4]:1.493008647654E-1)[&rate=5.548505764418061E-4]:1.217620011464E-1,108[&rate=5.548505764418061E-4]:5.288697081885E-1)[&rate=5.548505764418061E-4]:1.543267434497E-1)[&rate=5.548505764418061E-4]:3.11109574443E-2)[&rate=5.548505764418061E-4]:8.085207838164E-2,((((111[&rate=5.548505764418061E-4]:2.193245085887E-1,106[&rate=5.548505764418061E-4]:2.028861524243E-1)[&rate=5.548505764418061E-4]:3.173329670769E-1,(104[&rate=5.548505764418061E-4]:2.835608268359E-1,139[&rate=5.548505764418061E-4]:4.753416487536E-1)[&rate=5.548505764418061E-4]:2.366582926654E-1)[&rate=5.548505764418061E-4]:1.359200270461E-1,(148[&rate=5.548505764418061E-4]:2.021449026344E-1,143[&rate=5.548505764418061E-4]:1.994051766071E-1)[&rate=5.548505764418061E-4]:4.320764356939E-1)[&rate=5.548505764418061E-4]:2.803348745411E-2,116[&rate=5.548505764418061E-4]:6.238986613987E-1)[&rate=5.548505764418061E-4]:1.137265794899E-1)[&rate=5.548505764418061E-4]:5.567049304241E-1)[&rate=5.548505764418061E-4]:2.115066198267E-1)[&rate=5.548505764418061E-4]:9.92236751173E-4)[&rate=5.548505764418061E-4]:1.422566550961E-1,(((87[&rate=5.548505764418061E-4]:3.222228642965E-1,(((93[&rate=5.548505764418061E-4]:1.872134742791E-1,(84[&rate=5.548505764418061E-4]:1.423203458536E-1,85[&rate=5.548505764418061E-4]:1.423203458536E-1)[&rate=5.548505764418061E-4]:3.119449828849E-2)[&rate=5.548505764418061E-4]:6.581604386802E-2,((91[&rate=5.548505764418061E-4]:4.19511863117E-2,90[&rate=5.548505764418061E-4]:4.19511863117E-2)[&rate=5.548505764418061E-4]:1.319898636937E-1,92[&rate=5.548505764418061E-4]:1.739410500054E-1)[&rate=5.548505764418061E-4]:7.908846814177E-2)[&rate=5.548505764418061E-4]:7.029966526938E-2,((86[&rate=5.548505764418061E-4]:6.111285301954E-2,83[&rate=5.548505764418061E-4]:6.111285301954E-2)[&rate=5.548505764418061E-4]:1.791792201257E-1,(88[&rate=5.548505764418061E-4]:6.012636634901E-2,89[&rate=5.548505764418061E-4]:7.382499648603E-2)[&rate=5.548505764418061E-4]:1.801657067962E-1)[&rate=5.548505764418061E-4]:6.933848013426E-2)[&rate=5.548505764418061E-4]:1.259231101701E-2)[&rate=5.548505764418061E-4]:8.958570534285E-1,((18[&rate=5.548505764418061E-4]:6.763672128569E-1,(15[&rate=5.548505764418061E-4]:2.752790981138E-1,10[&rate=5.548505764418061E-4]:2.369229337304E-1)[&rate=5.548505764418061E-4]:3.928689366608E-1)[&rate=5.548505764418061E-4]:4.189518621596E-3,6[&rate=5.548505764418061E-4]:6.175430328484E-1)[&rate=5.548505764418061E-4]:1.128656519999E-1)[&rate=5.548505764418061E-4]:6.497917847063E-2,3[&rate=5.548505764418061E-4]:7.433330687985E-1)[&rate=5.548505764418061E-4]:9.112320662431E-1)[&rate=5.548505764418061E-4]:6.70827603011E-2,101[&rate=5.548505764418061E-4]:7.189081693151E-1)[&rate=5.548505764418061E-4]:5.377667355537E-1)[&rate=5.548505764418061E-4]:5.588559231281E-2)[&rate=5.548505764418061E-4]:1.59659869689E-2)[&rate=5.548505764418061E-4]:4.007976756847E-3,16[&rate=5.548505764418061E-4]:2.444863228031E0)[&rate=5.548505764418061E-4]:9.635209108961E-2,40[&rate=5.548505764418061E-4]:4.557223930033E-1)[&rate=5.548505764418061E-4]:1.811304806497E-1)[&rate=5.548505764418061E-4]:3.809419289237E-1)[&rate=5.548505764418061E-4]:1.762097937544E-1,(((35[&rate=5.548505764418061E-4]:2.527659868899E-2,36[&rate=5.548505764418061E-4]:7.185194115475E-2)[&rate=5.548505764418061E-4]:4.959695825691E-2,(127[&rate=5.548505764418061E-4]:2.118701757684E0,121[&rate=5.548505764418061E-4]:1.677605867273E0)[&rate=5.548505764418061E-4]:5.232950869328E-1)[&rate=5.548505764418061E-4]:4.085161426212E-2,((128[&rate=5.548505764418061E-4]:1.382465203103E0,((((130[&rate=5.548505764418061E-4]:1.543333065612E-1,(129[&rate=5.548505764418061E-4]:2.298815588395E-2,132[&rate=5.548505764418061E-4]:2.572788191131E-2)[&rate=5.548505764418061E-4]:1.313451506773E-1)[&rate=5.548505764418061E-4]:9.970728296179E-2,131[&rate=5.548505764418061E-4]:2.567803155504E-1)[&rate=5.548505764418061E-4]:3.536032818554E-1,(69[&rate=5.548505764418061E-4]:7.386457411388E-1,118[&rate=5.548505764418061E-4]:7.276868370292E-1)[&rate=5.548505764418061E-4]:1.69433357192E-2)[&rate=5.548505764418061E-4]:5.473204399198E-1,(((60[&rate=5.548505764418061E-4]:7.505484423536E-2,64[&rate=5.548505764418061E-4]:2.257397757421E-1)[&rate=5.548505764418061E-4]:2.977809817801E-1,(65[&rate=5.548505764418061E-4]:3.706784597578E-1,62[&rate=5.548505764418061E-4]:5.624592816755E-1)[&rate=5.548505764418061E-4]:2.157366257619E-3)[&rate=5.548505764418061E-4]:1.588086381223E-1,(63[&rate=5.548505764418061E-4]:1.976089443013E-1,61[&rate=5.548505764418061E-4]:2.387048347123E-1)[&rate=5.548505764418061E-4]:4.847204513432E-1)[&rate=5.548505764418061E-4]:5.685253266127E-1)[&rate=5.548505764418061E-4]:2.302406178319E-1)[&rate=5.548505764418061E-4]:2.282706941871E-1,((((50[&rate=5.548505764418061E-4]:4.127838661748E-1,49[&rate=5.548505764418061E-4]:4.127838661748E-1)[&rate=5.548505764418061E-4]:9.912635250927E-2,(((48[&rate=5.548505764418061E-4]:3.518952333849E-1,42[&rate=5.548505764418061E-4]:3.136438672647E-1)[&rate=5.548505764418061E-4]:5.015134911229E-2,41[&rate=5.548505764418061E-4]:3.583307355027E-1)[&rate=5.548505764418061E-4]:5.571176503646E-2,(43[&rate=5.548505764418061E-4]:4.518511799022E-1,46[&rate=5.548505764418061E-4]:4.518511799022E-1)[&rate=5.548505764418061E-4]:1.683612938E-2)[&rate=5.548505764418061E-4]:7.600979464769E-2)[&rate=5.548505764418061E-4]:4.747893663578E-2,(51[&rate=5.548505764418061E-4]:3.478402519665E-1,44[&rate=5.548505764418061E-4]:3.696981754637E-1)[&rate=5.548505764418061E-4]:2.170133842277E-1)[&rate=5.548505764418061E-4]:5.471935136136E-2,(45[&rate=5.548505764418061E-4]:5.563544575868E-1,47[&rate=5.548505764418061E-4]:5.645511788981E-1)[&rate=5.548505764418061E-4]:8.234421302884E-2)[&rate=5.548505764418061E-4]:1.986410143829E-1)[&rate=5.548505764418061E-4]:3.375639720583E-2)[&rate=5.548505764418061E-4]:4.076079676785E-1)[&rate=5.548505764418061E-4]:2.787093160502E-1,((68[&rate=5.548505764418061E-4]:7.948628962157E-1,((((59[&rate=5.548505764418061E-4]:1.917913847483E-1,(58[&rate=5.548505764418061E-4]:1.476135132236E-1,54[&rate=5.548505764418061E-4]:9.023646404323E-2)[&rate=5.548505764418061E-4]:6.330355458488E-2)[&rate=5.548505764418061E-4]:6.526919513048E-2,37[&rate=5.548505764418061E-4]:2.95311945999E-1)[&rate=5.548505764418061E-4]:1.470329693456E-2,(56[&rate=5.548505764418061E-4]:2.213147589147E-1,55[&rate=5.548505764418061E-4]:2.213147589147E-1)[&rate=5.548505764418061E-4]:4.225239658707E-2)[&rate=5.548505764418061E-4]:4.43906929699E-2,57[&rate=5.548505764418061E-4]:3.188868102204E-1)[&rate=5.548505764418061E-4]:5.278886543013E-1)[&rate=5.548505764418061E-4]:3.261771330122E-1,(125[&rate=5.548505764418061E-4]:8.484060237013E-1,(((133[&rate=5.548505764418061E-4]:4.438662298251E-1,134[&rate=5.548505764418061E-4]:4.137292435239E-1)[&rate=5.548505764418061E-4]:1.072486987895E-1,137[&rate=5.548505764418061E-4]:5.922108190256E-1)[&rate=5.548505764418061E-4]:9.25590027852E-1,(((52[&rate=5.548505764418061E-4]:5.274647754616E-1,(((12[&rate=5.548505764418061E-4]:2.993611064282E-1,5[&rate=5.548505764418061E-4]:2.610049420448E-1)[&rate=5.548505764418061E-4]:2.602458525619E-1,29[&rate=5.548505764418061E-4]:6.664562740587E-1)[&rate=5.548505764418061E-4]:1.535893639906E-1,103[&rate=5.548505764418061E-4]:5.871689257206E-1)[&rate=5.548505764418061E-4]:1.604589584302E0)[&rate=5.548505764418061E-4]:7.765616042743E-2,53[&rate=5.548505764418061E-4]:5.969242145776E-1)[&rate=5.548505764418061E-4]:8.860483171963E-2,(((((82[&rate=5.548505764418061E-4]:2.210856834229E-1,79[&rate=5.548505764418061E-4]:2.128665053409E-1)[&rate=5.548505764418061E-4]:1.721630723188E-2,71[&rate=5.548505764418061E-4]:2.026855522987E-1)[&rate=5.548505764418061E-4]:2.537989154982E-1,(78[&rate=5.548505764418061E-4]:3.131446418675E-2,72[&rate=5.548505764418061E-4]:9.396655967437E-3)[&rate=5.548505764418061E-4]:4.525672638842E-1)[&rate=5.548505764418061E-4]:3.409210730759E-2,((77[&rate=5.548505764418061E-4]:1.663100237635E-1,73[&rate=5.548505764418061E-4]:1.717894758182E-1)[&rate=5.548505764418061E-4]:3.83646772909E-1,(80[&rate=5.548505764418061E-4]:1.644935377996E-1,81[&rate=5.548505764418061E-4]:1.644935377996E-1)[&rate=5.548505764418061E-4]:3.416276424345E-1)[&rate=5.548505764418061E-4]:3.633477062169E-3)[&rate=5.548505764418061E-4]:1.616851894759E-1,((76[&rate=5.548505764418061E-4]:2.339280846608E-1,(70[&rate=5.548505764418061E-4]:1.557124030374E-1,74[&rate=5.548505764418061E-4]:1.940685674208E-1)[&rate=5.548505764418061E-4]:3.985951723999E-2)[&rate=5.548505764418061E-4]:4.134312015011E-2,75[&rate=5.548505764418061E-4]:2.752712048109E-1)[&rate=5.548505764418061E-4]:4.454837104544E-1)[&rate=5.548505764418061E-4]:7.112371896441E-1)[&rate=5.548505764418061E-4]:9.096413201136E-3)[&rate=5.548505764418061E-4]:3.641630778641E-1)[&rate=5.548505764418061E-4]:4.393006721933E-1)[&rate=5.548505764418061E-4]:2.287230634811E-1)[&rate=5.548505764418061E-4]:1.770183888973E-1)[&rate=5.548505764418061E-4]:2.941504130517E-1);
tree STATE_15210000 [&joint=-20971.869654358004,lnP=-20971.869654358004] = [&R] (33[&rate=5.938228859104889E-4]:3.274052982099E-2,((34[&rate=5.938228859104889E-4]:7.389248666742E-3,((((38[&rate=5.938228859104889E-4]:6.276557637733E-1,((146[&rate=5.938228859104889E-4]:5.879940878749E-1,((99[&rate=5.938228859104889E-4]:5.024545293137E-1,96[&rate=5.938228859104889E-4]:4.669354036308E-1)[&rate=5.938228859104889E-4]:7.524150175884E-2,(((100[&rate=5.938228859104889E-4]:2.697042657261E-1,94[&rate=5.938228859104889E-4]:2.697042657261E-1)[&rate=5.938228859104889E-4]:6.27789898149E-2,95[&rate=5.938228859104889E-4]:4.17182709093E-1)[&rate=5.938228859104889E-4]:7.757813798413E-2,98[&rate=5.938228859104889E-4]:4.838318853284E-1)[&rate=5.938228859104889E-4]:7.20062222469E-2)[&rate=5.938228859104889E-4]:4.035270161101E-2)[&rate=5.938228859104889E-4]:3.308098789431E-2,(40[&rate=5.938228859104889E-4]:4.755841077916E-1,((((((102[&rate=5.938228859104889E-4]:1.936814181817E-1,(((28[&rate=5.938228859104889E-4]:5.313026085575E-1,(17[&rate=5.938228859104889E-4]:4.621869800791E-1,21[&rate=5.938228859104889E-4]:4.923239663805E-1)[&rate=5.938228859104889E-4]:1.432110793058E-2)[&rate=5.938228859104889E-4]:3.543350515578E-1,(24[&rate=5.938228859104889E-4]:8.124007789647E-1,1[&rate=5.938228859104889E-4]:3.157886115645E-2)[&rate=5.938228859104889E-4]:6.775742909596E-2)[&rate=5.938228859104889E-4]:3.642257264153E-1,((11[&rate=5.938228859104889E-4]:5.039446816443E-1,140[&rate=5.938228859104889E-4]:4.847665994526E-1)[&rate=5.938228859104889E-4]:2.034193740591E-1,(23[&rate=5.938228859104889E-4]:5.230122397778E-1,(20[&rate=5.938228859104889E-4]:3.519305406626E-1,25[&rate=5.938228859104889E-4]:3.711086228543E-1)[&rate=5.938228859104889E-4]:1.628625210331E-1)[&rate=5.938228859104889E-4]:2.692833227749E-1)[&rate=5.938228859104889E-4]:4.411294678136E-1)[&rate=5.938228859104889E-4]:1.10941319322E-1)[&rate=5.938228859104889E-4]:1.579967698122E-1,(((((148[&rate=5.938228859104889E-4]:2.882053612782E-1,143[&rate=5.938228859104889E-4]:2.854656352508E-1)[&rate=5.938228859104889E-4]:3.74932225613E-1,((104[&rate=5.938228859104889E-4]:4.923539743529E-2,((139[&rate=5.938228859104889E-4]:1.932769460961E-1,111[&rate=5.938228859104889E-4]:1.793448034274E-2)[&rate=5.938228859104889E-4]:2.225397889905E-2,106[&rate=5.938228859104889E-4]:2.375010307742E-2)[&rate=5.938228859104889E-4]:2.548529435787E-2)[&rate=5.938228859104889E-4]:3.701517397098E-1,116[&rate=5.938228859104889E-4]:3.591131645424E-1)[&rate=5.938228859104889E-4]:2.656682579652E-1)[&rate=5.938228859104889E-4]:1.106654522923E-1,((19[&rate=5.938228859104889E-4]:4.617195852753E-1,13[&rate=5.938228859104889E-4]:4.233634208916E-1)[&rate=5.938228859104889E-4]:3.434443984064E-1,(((107[&rate=5.938228859104889E-4]:1.141131494673E-1,108[&rate=5.938228859104889E-4]:1.113734234399E-1)[&rate=5.938228859104889E-4]:3.39968882135E-1,(114[&rate=5.938228859104889E-4]:5.691198111017E-2,109[&rate=5.938228859104889E-4]:1.363640359047E-1)[&rate=5.938228859104889E-4]:3.368960778893E-1)[&rate=5.938228859104889E-4]:2.389741690967E-1,115[&rate=5.938228859104889E-4]:6.327822280962E-1)[&rate=5.938228859104889E-4]:5.183381037993E-2)[&rate=5.938228859104889E-4]:5.083083632371E-2)[&rate=5.938228859104889E-4]:1.389080029118E-1,((9[&rate=5.938228859104889E-4]:7.560940984512E-1,((14[&rate=5.938228859104889E-4]:4.602679090781E-1,(30[&rate=5.938228859104889E-4]:1.931030400556E-1,4[&rate=5.938228859104889E-4]:2.050030032956E-2)[&rate=5.938228859104889E-4]:3.822333621734E-1)[&rate=5.938228859104889E-4]:2.779014010914E-1,((112[&rate=5.938228859104889E-4]:6.200965352136E-2,117[&rate=5.938228859104889E-4]:6.474937954894E-2)[&rate=5.938228859104889E-4]:6.497281143744E-1,113[&rate=5.938228859104889E-4]:7.117377678957E-1)[&rate=5.938228859104889E-4]:2.643154227377E-2)[&rate=5.938228859104889E-4]:2.614396636377E-2)[&rate=5.938228859104889E-4]:3.175618314058E-2,(105[&rate=5.938228859104889E-4]:4.569842525562E-1,110[&rate=5.938228859104889E-4]:4.789020607753E-1)[&rate=5.938228859104889E-4]:3.116879468439E-1)[&rate=5.938228859104889E-4]:1.604771988596E-1)[&rate=5.938228859104889E-4]:2.398037681193E-1,(((141[&rate=5.938228859104889E-4]:3.571964583119E-2,145[&rate=5.938228859104889E-4]:3.845937185878E-2)[&rate=5.938228859104889E-4]:4.107640157041E-2,144[&rate=5.938228859104889E-4]:7.405632137424E-2)[&rate=5.938228859104889E-4]:3.684782814912E-2,142[&rate=5.938228859104889E-4]:1.163836015783E-1)[&rate=5.938228859104889E-4]:1.252569564801E0)[&rate=5.938228859104889E-4]:2.293003640807E-1)[&rate=5.938228859104889E-4]:9.532504456941E-2,((3[&rate=5.938228859104889E-4]:6.557569267527E-1,((18[&rate=5.938228859104889E-4]:7.186796243404E-1,6[&rate=5.938228859104889E-4]:6.556659257103E-1)[&rate=5.938228859104889E-4]:2.694991396071E-2,(15[&rate=5.938228859104889E-4]:3.637013367228E-1,10[&rate=5.938228859104889E-4]:3.253451723393E-1)[&rate=5.938228859104889E-4]:3.737090234961E-1)[&rate=5.938228859104889E-4]:2.519588160211E-2)[&rate=5.938228859104889E-4]:8.307884094686E-2,((88[&rate=5.938228859104889E-4]:1.905181952902E-1,89[&rate=5.938228859104889E-4]:2.042168254272E-1)[&rate=5.938228859104889E-4]:1.354010584162E-1,(((((86[&rate=5.938228859104889E-4]:4.762967435476E-2,93[&rate=5.938228859104889E-4]:6.132830449178E-2)[&rate=5.938228859104889E-4]:2.559149655316E-2,85[&rate=5.938228859104889E-4]:7.322117090792E-2)[&rate=5.938228859104889E-4]:2.927263956579E-2,(84[&rate=5.938228859104889E-4]:7.638785573476E-2,83[&rate=5.938228859104889E-4]:7.638785573476E-2)[&rate=5.938228859104889E-4]:2.610595473895E-2)[&rate=5.938228859104889E-4]:6.231666277697E-2,87[&rate=5.938228859104889E-4]:1.648104732507E-1)[&rate=5.938228859104889E-4]:9.586556017862E-3,((91[&rate=5.938228859104889E-4]:1.180457400314E-2,90[&rate=5.938228859104889E-4]:1.180457400314E-2)[&rate=5.938228859104889E-4]:1.109837255591E-1,92[&rate=5.938228859104889E-4]:1.227882995622E-1)[&rate=5.938228859104889E-4]:6.530735984333E-2)[&rate=5.938228859104889E-4]:1.515222244378E-1)[&rate=5.938228859104889E-4]:9.526425413903E-1)[&rate=5.938228859104889E-4]:7.054277388364E-1)[&rate=5.938228859104889E-4]:2.129782222836E-1,101[&rate=5.938228859104889E-4]:6.545020027919E-1)[&rate=5.938228859104889E-4]:6.960368822863E-1,(2[&rate=5.938228859104889E-4]:9.452173691401E-1,((26[&rate=5.938228859104889E-4]:8.20633468871E-1,(7[&rate=5.938228859104889E-4]:2.819398200847E-1,8[&rate=5.938228859104889E-4]:2.819398200847E-1)[&rate=5.938228859104889E-4]:4.318443337177E-1)[&rate=5.938228859104889E-4]:4.983102376475E-2,(31[&rate=5.938228859104889E-4]:8.799753902697E-1,(22[&rate=5.938228859104889E-4]:2.797534815974E-1,27[&rate=5.938228859104889E-4]:2.961918377618E-1)[&rate=5.938228859104889E-4]:5.454273881242E-1)[&rate=5.938228859104889E-4]:3.432471880442E-2)[&rate=5.938228859104889E-4]:2.583145203401E-1)[&rate=5.938228859104889E-4]:1.388883159774E0)[&rate=5.938228859104889E-4]:7.273357211467E-2,((97[&rate=5.938228859104889E-4]:3.719456467065E-1,(39[&rate=5.938228859104889E-4]:2.545236234344E-1,147[&rate=5.938228859104889E-4]:3.119006726147E-1)[&rate=5.938228859104889E-4]:1.884602746383E-1)[&rate=5.938228859104889E-4]:6.675975762489E-3,16[&rate=5.938228859104889E-4]:2.535152799952E0)[&rate=5.938228859104889E-4]:4.484243639022E-4)[&rate=5.938228859104889E-4]:2.547580959247E-2)[&rate=5.938228859104889E-4]:2.527238874276E-2)[&rate=5.938228859104889E-4]:1.95105278168E-1)[&rate=5.938228859104889E-4]:3.695208761813E-1,(((((((69[&rate=5.938228859104889E-4]:1.064201283522E0,((131[&rate=5.938228859104889E-4]:1.235765120901E-1,130[&rate=5.938228859104889E-4]:1.208367860628E-1)[&rate=5.938228859104889E-4]:6.425350658044E-2,(132[&rate=5.938228859104889E-4]:2.237295643589E-2,129[&rate=5.938228859104889E-4]:1.963323040853E-2)[&rate=5.938228859104889E-4]:1.654570622347E-1)[&rate=5.938228859104889E-4]:7.311657853993E-1)[&rate=5.938228859104889E-4]:1.077976716904E-1,118[&rate=5.938228859104889E-4]:1.161040051103E0)[&rate=5.938228859104889E-4]:5.465481149347E-1,(128[&rate=5.938228859104889E-4]:1.519412612528E0,(((64[&rate=5.938228859104889E-4]:2.36579732457E-1,(60[&rate=5.938228859104889E-4]:5.228023847139E-2,62[&rate=5.938228859104889E-4]:2.440610603891E-1)[&rate=5.938228859104889E-4]:3.361456247895E-2)[&rate=5.938228859104889E-4]:1.466973949497E-1,65[&rate=5.938228859104889E-4]:2.325921959001E-1)[&rate=5.938228859104889E-4]:2.884952765507E-1,(63[&rate=5.938228859104889E-4]:1.265776453659E-1,61[&rate=5.938228859104889E-4]:1.676735357769E-1)[&rate=5.938228859104889E-4]:5.451947585917E-1)[&rate=5.938228859104889E-4]:9.462703455566E-1)[&rate=5.938228859104889E-4]:4.844952611236E-2)[&rate=5.938228859104889E-4]:4.600185368095E-3,(((((46[&rate=5.938228859104889E-4]:2.93670864319E-1,43[&rate=5.938228859104889E-4]:2.93670864319E-1)[&rate=5.938228859104889E-4]:5.918560879825E-2,((48[&rate=5.938228859104889E-4]:1.908861100737E-1,42[&rate=5.938228859104889E-4]:1.526347439535E-1)[&rate=5.938228859104889E-4]:7.293905461248E-2,41[&rate=5.938228859104889E-4]:2.201093176917E-1)[&rate=5.938228859104889E-4]:7.810234668257E-2)[&rate=5.938228859104889E-4]:1.897101885547E-1,(51[&rate=5.938228859104889E-4]:4.756508435209E-1,(47[&rate=5.938228859104889E-4]:1.888080400316E-1,44[&rate=5.938228859104889E-4]:1.833435591573E-1)[&rate=5.938228859104889E-4]:3.141652078608E-1)[&rate=5.938228859104889E-4]:3.959341377956E-2)[&rate=5.938228859104889E-4]:8.40705601125E-2,(50[&rate=5.938228859104889E-4]:5.341779802546E-1,49[&rate=5.938228859104889E-4]:5.341779802546E-1)[&rate=5.938228859104889E-4]:5.967235628411E-2)[&rate=5.938228859104889E-4]:9.148339927622E-2,45[&rate=5.938228859104889E-4]:7.099238997493E-1)[&rate=5.938228859104889E-4]:8.914221196773E-2)[&rate=5.938228859104889E-4]:1.604279952969E-2,35[&rate=5.938228859104889E-4]:5.973800025037E-2)[&rate=5.938228859104889E-4]:1.694731030021E-2,121[&rate=5.938228859104889E-4]:2.202712707811E0)[&rate=5.938228859104889E-4]:6.412870955433E-2,(127[&rate=5.938228859104889E-4]:2.54267680969E0,36[&rate=5.938228859104889E-4]:2.212886448449E-2)[&rate=5.938228859104889E-4]:1.652604980862E-1)[&rate=5.938228859104889E-4]:2.539971733342E-1)[&rate=5.938228859104889E-4]:1.978174169243E-1,((((126[&rate=5.938228859104889E-4]:6.873093396727E-1,119[&rate=5.938228859104889E-4]:1.473011862317E0)[&rate=5.938228859104889E-4]:1.662488317709E-1,(120[&rate=5.938228859104889E-4]:1.473831663046E0,((138[&rate=5.938228859104889E-4]:3.112321511645E-1,136[&rate=5.938228859104889E-4]:1.797253018493E-1)[&rate=5.938228859104889E-4]:3.919731623576E-1,135[&rate=5.938228859104889E-4]:5.03205313522E-1)[&rate=5.938228859104889E-4]:7.185715550031E-1)[&rate=5.938228859104889E-4]:6.953862008285E-2)[&rate=5.938228859104889E-4]:5.600305230688E-1,66[&rate=5.938228859104889E-4]:1.664145048275E-1)[&rate=5.938228859104889E-4]:3.01657987581E-2,(67[&rate=5.938228859104889E-4]:9.504120845298E-2,(122[&rate=5.938228859104889E-4]:3.477041885343E-1,(123[&rate=5.938228859104889E-4]:2.46540174762E-1,124[&rate=5.938228859104889E-4]:2.438079343249E-1)[&rate=5.938228859104889E-4]:1.011640137722E-1)[&rate=5.938228859104889E-4]:2.486095702594E-1)[&rate=5.938228859104889E-4]:1.015390951326E-1)[&rate=5.938228859104889E-4]:3.960483067778E-1)[&rate=5.938228859104889E-4]:9.801127887089E-2,((68[&rate=5.938228859104889E-4]:6.096304881864E-1,(57[&rate=5.938228859104889E-4]:4.477012529913E-1,(((54[&rate=5.938228859104889E-4]:6.489054390531E-2,37[&rate=5.938228859104889E-4]:1.413932761457E-1)[&rate=5.938228859104889E-4]:2.32928225751E-1,(59[&rate=5.938228859104889E-4]:3.237924143859E-1,58[&rate=5.938228859104889E-4]:3.42918097446E-1)[&rate=5.938228859104889E-4]:1.227772139072E-2)[&rate=5.938228859104889E-4]:5.397897060312E-2,(56[&rate=5.938228859104889E-4]:3.298943488528E-1,55[&rate=5.938228859104889E-4]:3.298943488528E-1)[&rate=5.938228859104889E-4]:5.195803621525E-2)[&rate=5.938228859104889E-4]:5.491990617452E-2)[&rate=5.938228859104889E-4]:2.138418035011E-1)[&rate=5.938228859104889E-4]:6.018364620269E-1,(125[&rate=5.938228859104889E-4]:1.11422105036E0,((((133[&rate=5.938228859104889E-4]:7.879221452122E-1,134[&rate=5.938228859104889E-4]:7.57785158911E-1)[&rate=5.938228859104889E-4]:4.765864337173E-2,137[&rate=5.938228859104889E-4]:8.766766789949E-1)[&rate=5.938228859104889E-4]:6.800080821147E-1,((75[&rate=5.938228859104889E-4]:7.038438107887E-1,((76[&rate=5.938228859104889E-4]:4.918918636845E-1,70[&rate=5.938228859104889E-4]:4.53535699301E-1)[&rate=5.938228859104889E-4]:1.288053891288E-1,74[&rate=5.938228859104889E-4]:6.206972528133E-1)[&rate=5.938228859104889E-4]:8.314655797542E-2)[&rate=5.938228859104889E-4]:1.190810014606E-1,((80[&rate=5.938228859104889E-4]:3.95557623629E-1,81[&rate=5.938228859104889E-4]:3.95557623629E-1)[&rate=5.938228859104889E-4]:2.253071171167E-1,((73[&rate=5.938228859104889E-4]:6.53897065208E-1,(77[&rate=5.938228859104889E-4]:2.244172510659E-1,71[&rate=5.938228859104889E-4]:1.614035524358E-1)[&rate=5.938228859104889E-4]:4.240003620874E-1)[&rate=5.938228859104889E-4]:8.921874342824E-3,((82[&rate=5.938228859104889E-4]:2.925811072122E-1,(72[&rate=5.938228859104889E-4]:4.316578291666E-2,78[&rate=5.938228859104889E-4]:6.508359113598E-2)[&rate=5.938228859104889E-4]:2.192783379941E-1)[&rate=5.938228859104889E-4]:2.708360932337E-2,79[&rate=5.938228859104889E-4]:3.114455384535E-1)[&rate=5.938228859104889E-4]:3.102775106865E-1)[&rate=5.938228859104889E-4]:7.360869687957E-3)[&rate=5.938228859104889E-4]:1.527450030105E-1)[&rate=5.938228859104889E-4]:6.570476200932E-1)[&rate=5.938228859104889E-4]:2.03713558229E-2,(53[&rate=5.938228859104889E-4]:7.089163378258E-1,((((12[&rate=5.938228859104889E-4]:8.406284709713E-2,5[&rate=5.938228859104889E-4]:4.570668271367E-2)[&rate=5.938228859104889E-4]:4.250256730824E-1,29[&rate=5.938228859104889E-4]:6.159378352481E-1)[&rate=5.938228859104889E-4]:2.55422255194E-1,103[&rate=5.938228859104889E-4]:6.384833781134E-1)[&rate=5.938228859104889E-4]:1.64125550699E0,52[&rate=5.938228859104889E-4]:6.15445150542E-1)[&rate=5.938228859104889E-4]:1.016679085952E-1)[&rate=5.938228859104889E-4]:4.496439172748E-2)[&rate=5.938228859104889E-4]:5.707228344677E-1)[&rate=5.938228859104889E-4]:2.639125665201E-1)[&rate=5.938228859104889E-4]:2.689357679327E-2)[&rate=5.938228859104889E-4]:1.797630580626E-1)[&rate=5.938228859104889E-4]:2.346030598586E-2,32[&rate=5.938228859104889E-4]:8.931746433513E-3)[&rate=5.938228859104889E-4]:1.832933133276E-2);
tree STATE_15300000 [&joint=-20964.235720318844,lnP=-20964.235720318844] = [&R] ((32[&rate=5.306190668228005E-4]:1.70773974954E-2,33[&rate=5.306190668228005E-4]:2.255684955011E-2)[&rate=5.306190668228005E-4]:3.621159380892E-2,(((((38[&rate=5.306190668228005E-4]:5.646783909661E-1,(((((97[&rate=5.306190668228005E-4]:3.179119979816E-1,((((3[&rate=5.306190668228005E-4]:4.419259859881E-1,((88[&rate=5.306190668228005E-4]:3.612060575564E-2,89[&rate=5.306190668228005E-4]:4.981923589266E-2)[&rate=5.306190668228005E-4]:2.756517886119E-1,((((91[&rate=5.306190668228005E-4]:9.269417147766E-3,90[&rate=5.306190668228005E-4]:9.269417147766E-3)[&rate=5.306190668228005E-4]:5.378443388516E-2,92[&rate=5.306190668228005E-4]:6.305385103292E-2)[&rate=5.306190668228005E-4]:1.102215017825E-1,87[&rate=5.306190668228005E-4]:1.595767226784E-1)[&rate=5.306190668228005E-4]:1.7431651308E-2,((85[&rate=5.306190668228005E-4]:1.068384062998E-1,83[&rate=5.306190668228005E-4]:1.068384062998E-1)[&rate=5.306190668228005E-4]:5.568597325087E-2,(86[&rate=5.306190668228005E-4]:4.083778880176E-2,(84[&rate=5.306190668228005E-4]:1.844600580442E-2,93[&rate=5.306190668228005E-4]:3.214463594144E-2)[&rate=5.306190668228005E-4]:2.239178299734E-2)[&rate=5.306190668228005E-4]:1.216865907489E-1)[&rate=5.306190668228005E-4]:1.448399443575E-2)[&rate=5.306190668228005E-4]:1.347640203811E-1)[&rate=5.306190668228005E-4]:6.698796190177E-1)[&rate=5.306190668228005E-4]:4.662549445279E-1,(((15[&rate=5.306190668228005E-4]:3.592257867353E-1,10[&rate=5.306190668228005E-4]:3.208696223518E-1)[&rate=5.306190668228005E-4]:1.288308226094E-1,18[&rate=5.306190668228005E-4]:4.96275787427E-1)[&rate=5.306190668228005E-4]:3.417560041235E-2,6[&rate=5.306190668228005E-4]:4.674376892092E-1)[&rate=5.306190668228005E-4]:4.927980358273E-1)[&rate=5.306190668228005E-4]:4.959033462433E-1,(((144[&rate=5.306190668228005E-4]:9.830534630715E-2,(145[&rate=5.306190668228005E-4]:2.33677720625E-2,141[&rate=5.306190668228005E-4]:2.062804603492E-2)[&rate=5.306190668228005E-4]:8.041702629958E-2)[&rate=5.306190668228005E-4]:5.722931733746E-1,142[&rate=5.306190668228005E-4]:6.760779717367E-1)[&rate=5.306190668228005E-4]:8.950008998818E-1,((((116[&rate=5.306190668228005E-4]:7.786829675737E-1,(((19[&rate=5.306190668228005E-4]:5.458131857752E-1,13[&rate=5.306190668228005E-4]:5.074570213916E-1)[&rate=5.306190668228005E-4]:5.372323351613E-2,115[&rate=5.306190668228005E-4]:4.789884740858E-1)[&rate=5.306190668228005E-4]:1.448757069621E-1,((107[&rate=5.306190668228005E-4]:2.590261898513E-1,108[&rate=5.306190668228005E-4]:2.56286463824E-1)[&rate=5.306190668228005E-4]:2.550293364667E-1,(114[&rate=5.306190668228005E-4]:2.894627623244E-1,109[&rate=5.306190668228005E-4]:3.689148171189E-1)[&rate=5.306190668228005E-4]:1.643187913909E-1)[&rate=5.306190668228005E-4]:1.700826273327E-1)[&rate=5.306190668228005E-4]:1.548187865258E-1)[&rate=5.306190668228005E-4]:5.130003550115E-2,(((106[&rate=5.306190668228005E-4]:9.59159865092E-2,104[&rate=5.306190668228005E-4]:9.59159865092E-2)[&rate=5.306190668228005E-4]:4.800995782015E-1,(111[&rate=5.306190668228005E-4]:4.331774808772E-2,139[&rate=5.306190668228005E-4]:2.186602138411E-1)[&rate=5.306190668228005E-4]:5.491361727873E-1)[&rate=5.306190668228005E-4]:2.379604519606E-1,(148[&rate=5.306190668228005E-4]:1.934151797205E-1,143[&rate=5.306190668228005E-4]:1.906754536931E-1)[&rate=5.306190668228005E-4]:5.986430287317E-1)[&rate=5.306190668228005E-4]:7.628095900643E-2)[&rate=5.306190668228005E-4]:3.040707595036E-1,((9[&rate=5.306190668228005E-4]:6.060235532787E-1,(((4[&rate=5.306190668228005E-4]:2.224371382858E-1,30[&rate=5.306190668228005E-4]:3.950398780118E-1)[&rate=5.306190668228005E-4]:2.681809527691E-1,14[&rate=5.306190668228005E-4]:5.481523376301E-1)[&rate=5.306190668228005E-4]:6.32945047358E-2,(117[&rate=5.306190668228005E-4]:6.037389565308E-1,(112[&rate=5.306190668228005E-4]:4.361227924451E-1,113[&rate=5.306190668228005E-4]:4.361227924451E-1)[&rate=5.306190668228005E-4]:1.64876438058E-1)[&rate=5.306190668228005E-4]:1.044761186269E-2)[&rate=5.306190668228005E-4]:2.795888994925E-3)[&rate=5.306190668228005E-4]:2.990459766116E-1,(110[&rate=5.306190668228005E-4]:5.80529466618E-1,105[&rate=5.306190668228005E-4]:5.586116583989E-1)[&rate=5.306190668228005E-4]:3.272797892996E-1)[&rate=5.306190668228005E-4]:3.02956835428E-1)[&rate=5.306190668228005E-4]:1.705097782754E-1,((102[&rate=5.306190668228005E-4]:9.234249203216E-2,(24[&rate=5.306190668228005E-4]:9.441309637272E-1,((28[&rate=5.306190668228005E-4]:8.492188163268E-1,(17[&rate=5.306190668228005E-4]:6.038715993271E-1,21[&rate=5.306190668228005E-4]:6.340085856285E-1)[&rate=5.306190668228005E-4]:1.905526964518E-1)[&rate=5.306190668228005E-4]:3.810880756852E-2,1[&rate=5.306190668228005E-4]:1.010262540324E-1)[&rate=5.306190668228005E-4]:6.228279188657E-2)[&rate=5.306190668228005E-4]:3.098553639214E-1)[&rate=5.306190668228005E-4]:1.585451854512E-1,(((20[&rate=5.306190668228005E-4]:4.493561637502E-1,25[&rate=5.306190668228005E-4]:4.68534245942E-1)[&rate=5.306190668228005E-4]:2.400850015479E-1,23[&rate=5.306190668228005E-4]:6.976603433802E-1)[&rate=5.306190668228005E-4]:3.843031810332E-1,(11[&rate=5.306190668228005E-4]:8.137151181908E-1,140[&rate=5.306190668228005E-4]:7.945370359991E-1)[&rate=5.306190668228005E-4]:1.833168993733E-1)[&rate=5.306190668228005E-4]:3.196090845767E-1)[&rate=5.306190668228005E-4]:6.189504145278E-2)[&rate=5.306190668228005E-4]:1.172081021657E-2)[&rate=5.306190668228005E-4]:8.232047363391E-2)[&rate=5.306190668228005E-4]:3.587214463237E-1,101[&rate=5.306190668228005E-4]:7.600659970554E-1)[&rate=5.306190668228005E-4]:6.020484112861E-1)[&rate=5.306190668228005E-4]:8.758828766818E-2,40[&rate=5.306190668228005E-4]:4.76538537016E-1)[&rate=5.306190668228005E-4]:5.298497090362E-2,((147[&rate=5.306190668228005E-4]:5.440495934711E-1,39[&rate=5.306190668228005E-4]:4.866725442908E-1)[&rate=5.306190668228005E-4]:1.024614281696E-2,(((22[&rate=5.306190668228005E-4]:3.913161592831E-1,27[&rate=5.306190668228005E-4]:4.077545154475E-1)[&rate=5.306190668228005E-4]:4.868767454371E-1,((26[&rate=5.306190668228005E-4]:7.939361244201E-1,(7[&rate=5.306190668228005E-4]:2.720713698787E-1,8[&rate=5.306190668228005E-4]:2.720713698787E-1)[&rate=5.306190668228005E-4]:4.150154394729E-1)[&rate=5.306190668228005E-4]:5.451586576712E-2,31[&rate=5.306190668228005E-4]:8.922876066257E-1)[&rate=5.306190668228005E-4]:4.069981864266E-2)[&rate=5.306190668228005E-4]:6.072651699812E-1,2[&rate=5.306190668228005E-4]:1.312855334975E0)[&rate=5.306190668228005E-4]:1.140789154962E0)[&rate=5.306190668228005E-4]:3.260482081189E-2)[&rate=5.306190668228005E-4]:5.563076295296E-3,(146[&rate=5.306190668228005E-4]:6.420753834583E-1,((((94[&rate=5.306190668228005E-4]:4.169493651411E-1,100[&rate=5.306190668228005E-4]:4.169493651411E-1)[&rate=5.306190668228005E-4]:2.237179335617E-2,95[&rate=5.306190668228005E-4]:5.240206120493E-1)[&rate=5.306190668228005E-4]:7.749520608456E-2,98[&rate=5.306190668228005E-4]:5.905868563852E-1)[&rate=5.306190668228005E-4]:3.26043539316E-2,(99[&rate=5.306190668228005E-4]:6.388435307829E-1,96[&rate=5.306190668228005E-4]:6.033244051E-1)[&rate=5.306190668228005E-4]:6.205603031137E-3)[&rate=5.306190668228005E-4]:2.708089445292E-2)[&rate=5.306190668228005E-4]:1.32297799915E-2)[&rate=5.306190668228005E-4]:4.286462424157E-2,16[&rate=5.306190668228005E-4]:2.663444134574E0)[&rate=5.306190668228005E-4]:5.503319343873E-2)[&rate=5.306190668228005E-4]:6.539916111396E-1,(((45[&rate=5.306190668228005E-4]:7.387846073891E-1,(((51[&rate=5.306190668228005E-4]:5.697267531374E-1,44[&rate=5.306190668228005E-4]:5.915846766346E-1)[&rate=5.306190668228005E-4]:4.692556772594E-2,(47[&rate=5.306190668228005E-4]:5.794547208002E-1,(49[&rate=5.306190668228005E-4]:4.949775566809E-1,50[&rate=5.306190668228005E-4]:4.949775566809E-1)[&rate=5.306190668228005E-4]:5.169027887358E-2)[&rate=5.306190668228005E-4]:6.45200044346E-2)[&rate=5.306190668228005E-4]:4.072980520458E-2,((43[&rate=5.306190668228005E-4]:5.367595727537E-1,46[&rate=5.306190668228005E-4]:5.367595727537E-1)[&rate=5.306190668228005E-4]:1.621253096399E-2,((48[&rate=5.306190668228005E-4]:4.630644939153E-1,41[&rate=5.306190668228005E-4]:4.193486469209E-1)[&rate=5.306190668228005E-4]:6.132801353128E-2,42[&rate=5.306190668228005E-4]:4.861411413264E-1)[&rate=5.306190668228005E-4]:1.765063452259E-2)[&rate=5.306190668228005E-4]:1.317324267217E-1)[&rate=5.306190668228005E-4]:6.227679826109E-2)[&rate=5.306190668228005E-4]:1.403035140149E-1,(((69[&rate=5.306190668228005E-4]:7.12872386054E-1,118[&rate=5.306190668228005E-4]:7.019134819444E-1)[&rate=5.306190668228005E-4]:1.963692345913E-1,((130[&rate=5.306190668228005E-4]:1.77971527336E-1,(132[&rate=5.306190668228005E-4]:1.697281344063E-1,129[&rate=5.306190668228005E-4]:1.669884083789E-1)[&rate=5.306190668228005E-4]:1.098311895708E-2)[&rate=5.306190668228005E-4]:1.195223506967E-1,131[&rate=5.306190668228005E-4]:3.0023360406E-1)[&rate=5.306190668228005E-4]:4.63802537133E-1)[&rate=5.306190668228005E-4]:6.658089246027E-1,(((62[&rate=5.306190668228005E-4]:6.700163424063E-1,(65[&rate=5.306190668228005E-4]:1.441473054917E-1,(64[&rate=5.306190668228005E-4]:2.228847464809E-1,60[&rate=5.306190668228005E-4]:7.219981497416E-2)[&rate=5.306190668228005E-4]:7.194749051756E-2)[&rate=5.306190668228005E-4]:3.340882149969E-1)[&rate=5.306190668228005E-4]:1.090371457185E-1,(63[&rate=5.306190668228005E-4]:2.172904375047E-1,61[&rate=5.306190668228005E-4]:2.583863279158E-1)[&rate=5.306190668228005E-4]:5.20667160209E-1)[&rate=5.306190668228005E-4]:7.72439327306E-1,128[&rate=5.306190668228005E-4]:1.411766788033E0)[&rate=5.306190668228005E-4]:1.259882570758E-2)[&rate=5.306190668228005E-4]:2.281187199543E-1)[&rate=5.306190668228005E-4]:3.346650894489E-2,(35[&rate=5.306190668228005E-4]:1.058958282916E-1,((127[&rate=5.306190668228005E-4]:2.298336138849E0,121[&rate=5.306190668228005E-4]:1.857240248438E0)[&rate=5.306190668228005E-4]:2.235032153814E-1,36[&rate=5.306190668228005E-4]:1.291409024538E-3)[&rate=5.306190668228005E-4]:1.511797617328E-1)[&rate=5.306190668228005E-4]:5.128789106094E-2)[&rate=5.306190668228005E-4]:4.591208362377E-1)[&rate=5.306190668228005E-4]:1.807588990907E-1,(66[&rate=5.306190668228005E-4]:5.776549013435E-1,((67[&rate=5.306190668228005E-4]:5.052995231075E-1,(124[&rate=5.306190668228005E-4]:4.013184804899E-1,(123[&rate=5.306190668228005E-4]:2.695519980883E-1,122[&rate=5.306190668228005E-4]:2.695519980883E-1)[&rate=5.306190668228005E-4]:1.344987228387E-1)[&rate=5.306190668228005E-4]:6.025213525211E-1)[&rate=5.306190668228005E-4]:6.637835786874E-2,(((120[&rate=5.306190668228005E-4]:1.744145745586E0,119[&rate=5.306190668228005E-4]:1.840036156545E0)[&rate=5.306190668228005E-4]:2.090217515802E-3,126[&rate=5.306190668228005E-4]:1.056423851417E0)[&rate=5.306190668228005E-4]:1.952953651244E-2,((138[&rate=5.306190668228005E-4]:1.726548749436E-1,136[&rate=5.306190668228005E-4]:4.11480256284E-2)[&rate=5.306190668228005E-4]:4.941850913591E-1,135[&rate=5.306190668228005E-4]:4.668399663027E-1)[&rate=5.306190668228005E-4]:1.046870738791E0)[&rate=5.306190668228005E-4]:7.428986827316E-1)[&rate=5.306190668228005E-4]:5.977020367284E-3)[&rate=5.306190668228005E-4]:2.194085533374E-1)[&rate=5.306190668228005E-4]:4.060066903905E-2,((68[&rate=5.306190668228005E-4]:5.122272727147E-1,(59[&rate=5.306190668228005E-4]:5.0455564434E-1,(((58[&rate=5.306190668228005E-4]:3.063993173065E-1,54[&rate=5.306190668228005E-4]:2.490222681262E-1)[&rate=5.306190668228005E-4]:1.092713044022E-1,37[&rate=5.306190668228005E-4]:4.347963047688E-1)[&rate=5.306190668228005E-4]:6.085787744591E-2,((56[&rate=5.306190668228005E-4]:3.486556159306E-1,55[&rate=5.306190668228005E-4]:3.486556159306E-1)[&rate=5.306190668228005E-4]:5.642391183503E-2,57[&rate=5.306190668228005E-4]:4.160084895144E-1)[&rate=5.306190668228005E-4]:4.412656701728E-2)[&rate=5.306190668228005E-4]:4.71528282455E-2)[&rate=5.306190668228005E-4]:5.685195624368E-2)[&rate=5.306190668228005E-4]:6.448437354653E-1,(125[&rate=5.306190668228005E-4]:1.047592960165E0,(((52[&rate=5.306190668228005E-4]:7.014083878889E-1,(((12[&rate=5.306190668228005E-4]:7.957011939693E-2,5[&rate=5.306190668228005E-4]:4.121395501347E-2)[&rate=5.306190668228005E-4]:1.52037736063E-1,29[&rate=5.306190668228005E-4]:3.384571705285E-1)[&rate=5.306190668228005E-4]:5.710154261348E-1,103[&rate=5.306190668228005E-4]:6.765958843345E-1)[&rate=5.306190668228005E-4]:1.689106238115E0)[&rate=5.306190668228005E-4]:3.515754746057E-2,((134[&rate=5.306190668228005E-4]:6.143667698369E-1,137[&rate=5.306190668228005E-4]:6.855996465491E-1)[&rate=5.306190668228005E-4]:1.16442328396E-1,133[&rate=5.306190668228005E-4]:7.60946084534E-1)[&rate=5.306190668228005E-4]:7.495026264723E-1)[&rate=5.306190668228005E-4]:1.914491691068E-1,(53[&rate=5.306190668228005E-4]:8.536298738784E-1,((75[&rate=5.306190668228005E-4]:7.204943706046E-1,(70[&rate=5.306190668228005E-4]:5.910458886465E-1,(74[&rate=5.306190668228005E-4]:6.129969589651E-1,76[&rate=5.306190668228005E-4]:6.129969589651E-1)[&rate=5.306190668228005E-4]:1.640509406486E-2)[&rate=5.306190668228005E-4]:9.109231757468E-2)[&rate=5.306190668228005E-4]:2.440852188952E-1,((73[&rate=5.306190668228005E-4]:4.107553585099E-1,((82[&rate=5.306190668228005E-4]:2.267261301845E-1,(78[&rate=5.306190668228005E-4]:1.132799358065E-1,72[&rate=5.306190668228005E-4]:9.136212758714E-2)[&rate=5.306190668228005E-4]:1.05227016296E-1)[&rate=5.306190668228005E-4]:2.981795206501E-2,79[&rate=5.306190668228005E-4]:2.483249041674E-1)[&rate=5.306190668228005E-4]:1.213345639317E-1)[&rate=5.306190668228005E-4]:2.744947064104E-1,((80[&rate=5.306190668228005E-4]:6.757393074869E-2,81[&rate=5.306190668228005E-4]:6.757393074869E-2)[&rate=5.306190668228005E-4]:2.976866564499E-1,(71[&rate=5.306190668228005E-4]:3.395282430959E-1,77[&rate=5.306190668228005E-4]:4.02541941726E-1)[&rate=5.306190668228005E-4]:6.554261910913E-3)[&rate=5.306190668228005E-4]:2.706744092287E-1)[&rate=5.306190668228005E-4]:2.793295245794E-1)[&rate=5.306190668228005E-4]:6.355133429907E-1)[&rate=5.306190668228005E-4]:6.618850926648E-2)[&rate=5.306190668228005E-4]:3.381570906816E-1)[&rate=5.306190668228005E-4]:2.761447146815E-1)[&rate=5.306190668228005E-4]:2.283137533121E-1)[&rate=5.306190668228005E-4]:3.263931725899E-2,34[&rate=5.306190668228005E-4]:7.289742348864E-3)[&rate=5.306190668228005E-4]:6.791705717454E-2);
tree STATE_15390000 [&joint=-20971.770909168365,lnP=-20971.770909168365] = [&R] ((32[&rate=5.968859974008095E-4]:1.533419114898E-2,(((((126[&rate=5.968859974008095E-4]:1.653077212366E0,((((138[&rate=5.968859974008095E-4]:2.000799743061E-1,136[&rate=5.968859974008095E-4]:6.857312499091E-2)[&rate=5.968859974008095E-4]:3.696477478142E-1,135[&rate=5.968859974008095E-4]:3.697277221202E-1)[&rate=5.968859974008095E-4]:3.970316203418E-1,120[&rate=5.968859974008095E-4]:1.018814136983E0)[&rate=5.968859974008095E-4]:6.920134513469E-1,119[&rate=5.968859974008095E-4]:1.806717999288E0)[&rate=5.968859974008095E-4]:6.32061735721E-1)[&rate=5.968859974008095E-4]:2.842556126176E-3,66[&rate=5.968859974008095E-4]:4.087455788067E-1)[&rate=5.968859974008095E-4]:7.779092258243E-2,(67[&rate=5.968859974008095E-4]:3.734325185097E-1,((124[&rate=5.968859974008095E-4]:3.457331999138E-1,123[&rate=5.968859974008095E-4]:3.484654403509E-1)[&rate=5.968859974008095E-4]:1.326082768183E-2,122[&rate=5.968859974008095E-4]:3.617262680328E-1)[&rate=5.968859974008095E-4]:5.129788008176E-1)[&rate=5.968859974008095E-4]:1.131039828795E-1)[&rate=5.968859974008095E-4]:3.54305910951E-1,((38[&rate=5.968859974008095E-4]:1.054040590002E0,((97[&rate=5.968859974008095E-4]:5.1630692999E-1,((147[&rate=5.968859974008095E-4]:5.774824985786E-1,(16[&rate=5.968859974008095E-4]:2.600353024238E0,(((((18[&rate=5.968859974008095E-4]:2.595534924364E-1,3[&rate=5.968859974008095E-4]:1.444849992858E-1)[&rate=5.968859974008095E-4]:3.984045595657E-1,(((83[&rate=5.968859974008095E-4]:8.27569682396E-2,((93[&rate=5.968859974008095E-4]:7.686107926641E-2,86[&rate=5.968859974008095E-4]:6.31624491294E-2)[&rate=5.968859974008095E-4]:9.540289082094E-3,(85[&rate=5.968859974008095E-4]:4.557936023628E-2,84[&rate=5.968859974008095E-4]:4.557936023628E-2)[&rate=5.968859974008095E-4]:2.712337797521E-2)[&rate=5.968859974008095E-4]:1.005423002811E-2)[&rate=5.968859974008095E-4]:6.325368697083E-2,(87[&rate=5.968859974008095E-4]:1.076173514361E-1,((91[&rate=5.968859974008095E-4]:5.571145852153E-2,90[&rate=5.968859974008095E-4]:5.571145852153E-2)[&rate=5.968859974008095E-4]:4.481439195671E-2,92[&rate=5.968859974008095E-4]:1.005258504782E-1)[&rate=5.968859974008095E-4]:2.07901310949E-2)[&rate=5.968859974008095E-4]:3.839330377431E-2)[&rate=5.968859974008095E-4]:3.449872535359E-1,(88[&rate=5.968859974008095E-4]:1.197992490929E-1,89[&rate=5.968859974008095E-4]:1.334978792299E-1)[&rate=5.968859974008095E-4]:3.711986596534E-1)[&rate=5.968859974008095E-4]:5.916176775023E-1)[&rate=5.968859974008095E-4]:1.342067595943E-3,((15[&rate=5.968859974008095E-4]:3.446424704149E-1,10[&rate=5.968859974008095E-4]:3.062863060315E-1)[&rate=5.968859974008095E-4]:1.960646532038E-1,6[&rate=5.968859974008095E-4]:4.859126030709E-1)[&rate=5.968859974008095E-4]:1.10373817897E-1)[&rate=5.968859974008095E-4]:8.222694780799E-1,(((((((114[&rate=5.968859974008095E-4]:2.949285473436E-1,109[&rate=5.968859974008095E-4]:3.743806021381E-1)[&rate=5.968859974008095E-4]:3.529658002045E-1,(107[&rate=5.968859974008095E-4]:1.729649370848E-1,108[&rate=5.968859974008095E-4]:1.702252110574E-1)[&rate=5.968859974008095E-4]:5.352033830661E-1)[&rate=5.968859974008095E-4]:4.262599182278E-2,(115[&rate=5.968859974008095E-4]:5.003944758669E-1,(19[&rate=5.968859974008095E-4]:4.958138406658E-1,13[&rate=5.968859974008095E-4]:4.574576762821E-1)[&rate=5.968859974008095E-4]:1.251285804067E-1)[&rate=5.968859974008095E-4]:1.901258635039E-1)[&rate=5.968859974008095E-4]:3.458319313648E-3,((148[&rate=5.968859974008095E-4]:2.636254051894E-1,143[&rate=5.968859974008095E-4]:2.608856791621E-1)[&rate=5.968859974008095E-4]:4.255065847432E-1,(((111[&rate=5.968859974008095E-4]:9.292198339718E-2,139[&rate=5.968859974008095E-4]:2.682644491506E-1)[&rate=5.968859974008095E-4]:4.357751794873E-1,(106[&rate=5.968859974008095E-4]:2.87621004821E-1,104[&rate=5.968859974008095E-4]:2.87621004821E-1)[&rate=5.968859974008095E-4]:2.246378018991E-1)[&rate=5.968859974008095E-4]:4.964065303506E-2,116[&rate=5.968859974008095E-4]:5.016254871524E-1)[&rate=5.968859974008095E-4]:1.491503383966E-1)[&rate=5.968859974008095E-4]:4.320283313556E-2)[&rate=5.968859974008095E-4]:6.735248667128E-2,((113[&rate=5.968859974008095E-4]:6.032977631835E-1,((110[&rate=5.968859974008095E-4]:4.132737144853E-1,117[&rate=5.968859974008095E-4]:4.214928925676E-1)[&rate=5.968859974008095E-4]:3.763204054461E-2,105[&rate=5.968859974008095E-4]:4.289879468109E-1)[&rate=5.968859974008095E-4]:1.469125560988E-1)[&rate=5.968859974008095E-4]:1.677407679897E-1,(9[&rate=5.968859974008095E-4]:6.239047748736E-1,((112[&rate=5.968859974008095E-4]:4.323443140866E-1,(4[&rate=5.968859974008095E-4]:1.113975730745E-1,30[&rate=5.968859974008095E-4]:2.840003128005E-1)[&rate=5.968859974008095E-4]:2.634124944369E-1)[&rate=5.968859974008095E-4]:5.801651981985E-2,14[&rate=5.968859974008095E-4]:4.903608339064E-1)[&rate=5.968859974008095E-4]:1.417631190492E-1)[&rate=5.968859974008095E-4]:1.389145782175E-1)[&rate=5.968859974008095E-4]:7.248439500451E-2)[&rate=5.968859974008095E-4]:1.990560639278E-1,((145[&rate=5.968859974008095E-4]:2.08265535545E-1,(141[&rate=5.968859974008095E-4]:1.518171639788E-1,144[&rate=5.968859974008095E-4]:1.490774379515E-1)[&rate=5.968859974008095E-4]:5.370864553859E-2)[&rate=5.968859974008095E-4]:2.240559059245E-1,142[&rate=5.968859974008095E-4]:4.323214414695E-1)[&rate=5.968859974008095E-4]:7.828602883622E-1)[&rate=5.968859974008095E-4]:3.342337557091E-1,((((1[&rate=5.968859974008095E-4]:9.869978177882E-2,((17[&rate=5.968859974008095E-4]:5.982869408565E-1,21[&rate=5.968859974008095E-4]:6.284239271579E-1)[&rate=5.968859974008095E-4]:1.442830400388E-2,28[&rate=5.968859974008095E-4]:6.675097654082E-1)[&rate=5.968859974008095E-4]:2.174913862336E-1)[&rate=5.968859974008095E-4]:1.275548302855E-1,24[&rate=5.968859974008095E-4]:1.007076529872E0)[&rate=5.968859974008095E-4]:3.550537093783E-1,((11[&rate=5.968859974008095E-4]:6.880125891091E-1,140[&rate=5.968859974008095E-4]:6.688345069174E-1)[&rate=5.968859974008095E-4]:5.594563664091E-2,(23[&rate=5.968859974008095E-4]:6.56091894379E-1,(25[&rate=5.968859974008095E-4]:6.43410626036E-1,20[&rate=5.968859974008095E-4]:6.242325438443E-1)[&rate=5.968859974008095E-4]:2.364017245264E-2)[&rate=5.968859974008095E-4]:1.727978382203E-1)[&rate=5.968859974008095E-4]:5.222816025419E-1)[&rate=5.968859974008095E-4]:1.062883332224E-3,102[&rate=5.968859974008095E-4]:2.015492869667E-1)[&rate=5.968859974008095E-4]:1.012908561083E-1)[&rate=5.968859974008095E-4]:6.64006874797E-2)[&rate=5.968859974008095E-4]:2.007806791494E-1,101[&rate=5.968859974008095E-4]:5.645420576491E-1)[&rate=5.968859974008095E-4]:9.234821994657E-1)[&rate=5.968859974008095E-4]:5.245351277252E-3)[&rate=5.968859974008095E-4]:6.949068855323E-3,39[&rate=5.968859974008095E-4]:5.270545182536E-1)[&rate=5.968859974008095E-4]:6.029066310252E-2)[&rate=5.968859974008095E-4]:6.033450253284E-2,((((31[&rate=5.968859974008095E-4]:6.977242909036E-1,(22[&rate=5.968859974008095E-4]:2.166451843919E-1,27[&rate=5.968859974008095E-4]:2.330835405563E-1)[&rate=5.968859974008095E-4]:4.262845859636E-1)[&rate=5.968859974008095E-4]:9.35163950795E-2,(26[&rate=5.968859974008095E-4]:6.795951095929E-1,(7[&rate=5.968859974008095E-4]:9.612881538571E-2,8[&rate=5.968859974008095E-4]:9.612881538571E-2)[&rate=5.968859974008095E-4]:4.766169791386E-1)[&rate=5.968859974008095E-4]:6.780995995184E-2)[&rate=5.968859974008095E-4]:1.179555366401E-1,2[&rate=5.968859974008095E-4]:6.817989623491E-1)[&rate=5.968859974008095E-4]:1.894010994219E0,((40[&rate=5.968859974008095E-4]:5.552685155145E-1,(96[&rate=5.968859974008095E-4]:4.632934098647E-1,99[&rate=5.968859974008095E-4]:4.988125355475E-1)[&rate=5.968859974008095E-4]:2.067292040105E-1)[&rate=5.968859974008095E-4]:3.618425867469E-2,((146[&rate=5.968859974008095E-4]:6.664219039341E-1,((94[&rate=5.968859974008095E-4]:2.625635292077E-1,100[&rate=5.968859974008095E-4]:2.625635292077E-1)[&rate=5.968859974008095E-4]:7.177239631997E-2,95[&rate=5.968859974008095E-4]:4.190353790797E-1)[&rate=5.968859974008095E-4]:2.665122079145E-1)[&rate=5.968859974008095E-4]:2.206761161297E-2,98[&rate=5.968859974008095E-4]:6.966862368584E-1)[&rate=5.968859974008095E-4]:2.318183787702E-2)[&rate=5.968859974008095E-4]:2.763137955003E-2)[&rate=5.968859974008095E-4]:2.85955301498E-2)[&rate=5.968859974008095E-4]:4.746669170425E-1)[&rate=5.968859974008095E-4]:3.105922069743E-1,(((((69[&rate=5.968859974008095E-4]:7.00211781419E-1,(((132[&rate=5.968859974008095E-4]:1.911836541713E-1,129[&rate=5.968859974008095E-4]:1.88443928144E-1)[&rate=5.968859974008095E-4]:6.330736129749E-2,(131[&rate=5.968859974008095E-4]:1.403633292988E-1,130[&rate=5.968859974008095E-4]:1.376236032715E-1)[&rate=5.968859974008095E-4]:1.1412768617E-1)[&rate=5.968859974008095E-4]:2.858342980929E-1,118[&rate=5.968859974008095E-4]:6.745718889043E-1)[&rate=5.968859974008095E-4]:1.46809884051E-2)[&rate=5.968859974008095E-4]:8.371379763151E-1,128[&rate=5.968859974008095E-4]:1.386664826227E0)[&rate=5.968859974008095E-4]:4.754361700331E-2,((65[&rate=5.968859974008095E-4]:2.845846869766E-1,(62[&rate=5.968859974008095E-4]:4.357624200995E-1,(60[&rate=5.968859974008095E-4]:1.348164344438E-1,64[&rate=5.968859974008095E-4]:2.855013659505E-1)[&rate=5.968859974008095E-4]:1.09165163738E-1)[&rate=5.968859974008095E-4]:4.060308879486E-2)[&rate=5.968859974008095E-4]:2.530397577759E-1,(63[&rate=5.968859974008095E-4]:4.154561520632E-2,61[&rate=5.968859974008095E-4]:8.264150561736E-2)[&rate=5.968859974008095E-4]:6.467637610529E-1)[&rate=5.968859974008095E-4]:8.445292039576E-1)[&rate=5.968859974008095E-4]:4.189761483848E-1,((51[&rate=5.968859974008095E-4]:6.572545205646E-1,((43[&rate=5.968859974008095E-4]:6.23111278512E-1,((41[&rate=5.968859974008095E-4]:3.663511232169E-1,(48[&rate=5.968859974008095E-4]:3.1656094639E-1,42[&rate=5.968859974008095E-4]:2.783095802698E-1)[&rate=5.968859974008095E-4]:9.350602382129E-2)[&rate=5.968859974008095E-4]:1.682242839191E-1,46[&rate=5.968859974008095E-4]:5.892202158789E-1)[&rate=5.968859974008095E-4]:3.389106263305E-2)[&rate=5.968859974008095E-4]:5.133579379969E-2,((47[&rate=5.968859974008095E-4]:3.199747366389E-1,44[&rate=5.968859974008095E-4]:3.145102557646E-1)[&rate=5.968859974008095E-4]:3.165004834232E-1,(49[&rate=5.968859974008095E-4]:3.48117876103E-1,50[&rate=5.968859974008095E-4]:3.48117876103E-1)[&rate=5.968859974008095E-4]:2.555704587133E-1)[&rate=5.968859974008095E-4]:3.797185224965E-2)[&rate=5.968859974008095E-4]:1.012985262438E-2)[&rate=5.968859974008095E-4]:3.721468604343E-2,45[&rate=5.968859974008095E-4]:7.135948896681E-1)[&rate=5.968859974008095E-4]:3.661934896558E-1)[&rate=5.968859974008095E-4]:4.568891047379E-2,((35[&rate=5.968859974008095E-4]:6.162605447456E-3,(121[&rate=5.968859974008095E-4]:1.972944086523E0,127[&rate=5.968859974008095E-4]:2.414039976934E0)[&rate=5.968859974008095E-4]:1.592459161844E-1)[&rate=5.968859974008095E-4]:1.659256263885E-1,36[&rate=5.968859974008095E-4]:2.186635743017E-1)[&rate=5.968859974008095E-4]:1.980181469654E-1)[&rate=5.968859974008095E-4]:3.921609716598E-1)[&rate=5.968859974008095E-4]:7.857506187899E-2)[&rate=5.968859974008095E-4]:5.238614096013E-2,(((68[&rate=5.968859974008095E-4]:5.51292758287E-1,(59[&rate=5.968859974008095E-4]:5.155496858412E-1,(((37[&rate=5.968859974008095E-4]:2.245774941053E-1,57[&rate=5.968859974008095E-4]:1.890583684222E-1)[&rate=5.968859974008095E-4]:5.376859356684E-2,54[&rate=5.968859974008095E-4]:2.018433554317E-1)[&rate=5.968859974008095E-4]:2.40169144831E-1,((56[&rate=5.968859974008095E-4]:2.99051815703E-1,55[&rate=5.968859974008095E-4]:2.99051815703E-1)[&rate=5.968859974008095E-4]:1.669039968952E-1,58[&rate=5.968859974008095E-4]:4.932782169699E-1)[&rate=5.968859974008095E-4]:6.111332473059E-3)[&rate=5.968859974008095E-4]:3.528581945828E-2)[&rate=5.968859974008095E-4]:8.492340031484E-2)[&rate=5.968859974008095E-4]:6.759572321975E-1,(125[&rate=5.968859974008095E-4]:1.03665698966E0,(((75[&rate=5.968859974008095E-4]:4.916548785175E-1,(76[&rate=5.968859974008095E-4]:3.859292394354E-1,(70[&rate=5.968859974008095E-4]:3.452506081671E-1,74[&rate=5.968859974008095E-4]:3.836067725506E-1)[&rate=5.968859974008095E-4]:2.322466884816E-3)[&rate=5.968859974008095E-4]:1.057256390821E-1)[&rate=5.968859974008095E-4]:1.402433983084E-1,((((82[&rate=5.968859974008095E-4]:2.071851955332E-1,(72[&rate=5.968859974008095E-4]:1.300437728232E-2,78[&rate=5.968859974008095E-4]:3.492218550164E-2)[&rate=5.968859974008095E-4]:1.640438319495E-1)[&rate=5.968859974008095E-4]:6.355286120826E-3,79[&rate=5.968859974008095E-4]:2.05321303572E-1)[&rate=5.968859974008095E-4]:1.750882487057E-1,71[&rate=5.968859974008095E-4]:3.530122920037E-1)[&rate=5.968859974008095E-4]:1.383978739307E-2,((80[&rate=5.968859974008095E-4]:1.275680327693E-1,81[&rate=5.968859974008095E-4]:1.275680327693E-1)[&rate=5.968859974008095E-4]:2.543350429549E-1,(73[&rate=5.968859974008095E-4]:2.970547972604E-1,77[&rate=5.968859974008095E-4]:2.915753452057E-1)[&rate=5.968859974008095E-4]:1.341633469569E-1)[&rate=5.968859974008095E-4]:4.12708586433E-3)[&rate=5.968859974008095E-4]:1.965530467443E-1)[&rate=5.968859974008095E-4]:9.132497713978E-1,(53[&rate=5.968859974008095E-4]:6.936380109719E-1,(((((12[&rate=5.968859974008095E-4]:1.554171027608E-1,5[&rate=5.968859974008095E-4]:1.170609383773E-1)[&rate=5.968859974008095E-4]:4.498939306938E-1,29[&rate=5.968859974008095E-4]:7.121603485231E-1)[&rate=5.968859974008095E-4]:2.641989501975E-1,103[&rate=5.968859974008095E-4]:7.434825863919E-1)[&rate=5.968859974008095E-4]:1.460902997567E0,52[&rate=5.968859974008095E-4]:5.400918493979E-1)[&rate=5.968859974008095E-4]:1.10706863912E-2,(134[&rate=5.968859974008095E-4]:3.831530577945E-1,(137[&rate=5.968859974008095E-4]:4.42471803962E-1,133[&rate=5.968859974008095E-4]:4.013759135509E-1)[&rate=5.968859974008095E-4]:1.191413054477E-2)[&rate=5.968859974008095E-4]:9.117552673502E-1)[&rate=5.968859974008095E-4]:1.506721964942E-1)[&rate=5.968859974008095E-4]:1.050469786396E-1)[&rate=5.968859974008095E-4]:4.483545137092E-1)[&rate=5.968859974008095E-4]:3.572596674918E-1)[&rate=5.968859974008095E-4]:2.084057538608E-1,34[&rate=5.968859974008095E-4]:2.492140794299E-2)[&rate=5.968859974008095E-4]:5.293446727248E-3)[&rate=5.968859974008095E-4]:7.037144697826E-3)[&rate=5.968859974008095E-4]:4.054151680215E-2,33[&rate=5.968859974008095E-4]:6.135516000584E-2);
tree STATE_15480000 [&joint=-20988.750280345346,lnP=-20988.750280345346] = [&R] ((((34[&rate=4.8572791811763116E-4]:9.951042796314E-2,((38[&rate=4.8572791811763116E-4]:9.55050349145E-1,((((97[&rate=4.8572791811763116E-4]:6.853856622975E-1,(((99[&rate=4.8572791811763116E-4]:6.569915230831E-1,96[&rate=4.8572791811763116E-4]:6.214723974002E-1)[&rate=4.8572791811763116E-4]:1.36007948233E-1,98[&rate=4.8572791811763116E-4]:7.711415478189E-1)[&rate=4.8572791811763116E-4]:6.991508080655E-2,(((3[&rate=4.8572791811763116E-4]:8.130729678635E-1,((15[&rate=4.8572791811763116E-4]:2.991639515235E-1,10[&rate=4.8572791811763116E-4]:2.6080778714E-1)[&rate=4.8572791811763116E-4]:2.361869523223E-1,(18[&rate=4.8572791811763116E-4]:4.286616982607E-1,6[&rate=4.8572791811763116E-4]:3.656479996305E-1)[&rate=4.8572791811763116E-4]:1.149083836674E-1)[&rate=4.8572791811763116E-4]:3.84571379086E-1)[&rate=4.8572791811763116E-4]:6.09371047223E-1,((((((25[&rate=4.8572791811763116E-4]:5.03707344754E-1,20[&rate=4.8572791811763116E-4]:4.845292625623E-1)[&rate=4.8572791811763116E-4]:2.24447376153E-1,23[&rate=4.8572791811763116E-4]:7.171958167974E-1)[&rate=4.8572791811763116E-4]:1.115973477206E-1,(140[&rate=4.8572791811763116E-4]:6.106418225147E-1,11[&rate=4.8572791811763116E-4]:6.298199047064E-1)[&rate=4.8572791811763116E-4]:1.140417529624E-1)[&rate=4.8572791811763116E-4]:5.994956227867E-1,((24[&rate=4.8572791811763116E-4]:9.456846666447E-1,(1[&rate=4.8572791811763116E-4]:5.439851504837E-2,((17[&rate=4.8572791811763116E-4]:6.435760996312E-1,21[&rate=4.8572791811763116E-4]:6.737130859326E-1)[&rate=4.8572791811763116E-4]:3.68369696142E-2,28[&rate=4.8572791811763116E-4]:7.352075897932E-1)[&rate=4.8572791811763116E-4]:1.054922951181E-1)[&rate=4.8572791811763116E-4]:1.104642337881E-1)[&rate=4.8572791811763116E-4]:4.007174695598E-1,102[&rate=4.8572791811763116E-4]:1.847583005881E-1)[&rate=4.8572791811763116E-4]:9.284555520992E-2)[&rate=4.8572791811763116E-4]:2.141310866234E-2,((((((19[&rate=4.8572791811763116E-4]:3.370544308325E-1,13[&rate=4.8572791811763116E-4]:2.986982664489E-1)[&rate=4.8572791811763116E-4]:4.673920691594E-1,(((109[&rate=4.8572791811763116E-4]:2.742885818019E-1,114[&rate=4.8572791811763116E-4]:1.948365270074E-1)[&rate=4.8572791811763116E-4]:1.944121161387E-1,108[&rate=4.8572791811763116E-4]:4.467828897215E-1)[&rate=4.8572791811763116E-4]:6.527665142874E-2,107[&rate=4.8572791811763116E-4]:5.147992671776E-1)[&rate=4.8572791811763116E-4]:2.293732602115E-1)[&rate=4.8572791811763116E-4]:6.100319594248E-3,115[&rate=4.8572791811763116E-4]:6.899988743806E-1)[&rate=4.8572791811763116E-4]:7.16341039121E-2,((148[&rate=4.8572791811763116E-4]:2.581207789732E-1,143[&rate=4.8572791811763116E-4]:2.553810529458E-1)[&rate=4.8572791811763116E-4]:4.210986882302E-1,(((139[&rate=4.8572791811763116E-4]:3.724706079677E-1,(111[&rate=4.8572791811763116E-4]:1.093536916691E-1,106[&rate=4.8572791811763116E-4]:9.291533550478E-2)[&rate=4.8572791811763116E-4]:8.777445054519E-2)[&rate=4.8572791811763116E-4]:1.2812992616E-1,104[&rate=4.8572791811763116E-4]:3.088197122099E-1)[&rate=4.8572791811763116E-4]:3.406064430234E-1,116[&rate=4.8572791811763116E-4]:5.891521826305E-1)[&rate=4.8572791811763116E-4]:5.171112018914E-2)[&rate=4.8572791811763116E-4]:1.207696754731E-1)[&rate=4.8572791811763116E-4]:2.23859770105E-1,((((105[&rate=4.8572791811763116E-4]:3.281274852694E-1,110[&rate=4.8572791811763116E-4]:3.500452934885E-1)[&rate=4.8572791811763116E-4]:1.631700931386E-1,117[&rate=4.8572791811763116E-4]:5.214345647094E-1)[&rate=4.8572791811763116E-4]:1.054478088782E-1,113[&rate=4.8572791811763116E-4]:6.241426475599E-1)[&rate=4.8572791811763116E-4]:2.049839007343E-1,((112[&rate=4.8572791811763116E-4]:6.41538507898E-1,(14[&rate=4.8572791811763116E-4]:4.638157357095E-1,(4[&rate=4.8572791811763116E-4]:1.440410037626E-1,30[&rate=4.8572791811763116E-4]:3.166437434886E-1)[&rate=4.8572791811763116E-4]:2.622404853717E-1)[&rate=4.8572791811763116E-4]:1.777227721886E-1)[&rate=4.8572791811763116E-4]:1.397473765624E-2,9[&rate=4.8572791811763116E-4]:6.472940674722E-1)[&rate=4.8572791811763116E-4]:1.736133027399E-1)[&rate=4.8572791811763116E-4]:2.385579809253E-1)[&rate=4.8572791811763116E-4]:2.329820995912E-1,((141[&rate=4.8572791811763116E-4]:3.234793504392E-1,(145[&rate=4.8572791811763116E-4]:2.108754364291E-1,144[&rate=4.8572791811763116E-4]:2.053959843742E-1)[&rate=4.8572791811763116E-4]:1.153436400377E-1)[&rate=4.8572791811763116E-4]:2.361144412158E-1,142[&rate=4.8572791811763116E-4]:5.623335176826E-1)[&rate=4.8572791811763116E-4]:9.109358508544E-1)[&rate=4.8572791811763116E-4]:7.232293838917E-2)[&rate=4.8572791811763116E-4]:6.715878735666E-2,(((((83[&rate=4.8572791811763116E-4]:2.660210289246E-2,85[&rate=4.8572791811763116E-4]:2.660210289246E-2)[&rate=4.8572791811763116E-4]:4.34316607729E-2,((84[&rate=4.8572791811763116E-4]:2.25028969159E-2,86[&rate=4.8572791811763116E-4]:2.25028969159E-2)[&rate=4.8572791811763116E-4]:2.519276782736E-2,93[&rate=4.8572791811763116E-4]:6.139429488027E-2)[&rate=4.8572791811763116E-4]:2.23380989221E-2)[&rate=4.8572791811763116E-4]:2.621879015129E-1,((91[&rate=4.8572791811763116E-4]:7.023154801072E-2,90[&rate=4.8572791811763116E-4]:7.023154801072E-2)[&rate=4.8572791811763116E-4]:6.190449734326E-2,92[&rate=4.8572791811763116E-4]:1.32136045354E-1)[&rate=4.8572791811763116E-4]:2.137842499613E-1)[&rate=4.8572791811763116E-4]:3.66998233461E-2,87[&rate=4.8572791811763116E-4]:3.689214885244E-1)[&rate=4.8572791811763116E-4]:2.506532179434E-1,(88[&rate=4.8572791811763116E-4]:1.311912140693E-2,89[&rate=4.8572791811763116E-4]:2.681775154394E-2)[&rate=4.8572791811763116E-4]:6.064555850608E-1)[&rate=4.8572791811763116E-4]:1.283587346719E0)[&rate=4.8572791811763116E-4]:5.900798929691E-2)[&rate=4.8572791811763116E-4]:4.577178497347E-1,101[&rate=4.8572791811763116E-4]:8.774221387937E-1)[&rate=4.8572791811763116E-4]:8.083833482792E-1)[&rate=4.8572791811763116E-4]:4.378258558456E-2)[&rate=4.8572791811763116E-4]:6.490043956032E-2,((94[&rate=4.8572791811763116E-4]:1.345953628753E-1,100[&rate=4.8572791811763116E-4]:1.345953628753E-1)[&rate=4.8572791811763116E-4]:3.938816783516E-1,95[&rate=4.8572791811763116E-4]:6.13176494779E-1)[&rate=4.8572791811763116E-4]:3.474921207401E-1)[&rate=4.8572791811763116E-4]:4.738123699494E-2,((40[&rate=4.8572791811763116E-4]:5.155288050235E-1,(39[&rate=4.8572791811763116E-4]:4.010428675234E-1,16[&rate=4.8572791811763116E-4]:2.486535793641E0)[&rate=4.8572791811763116E-4]:1.144859375E-1)[&rate=4.8572791811763116E-4]:1.281418943283E-1,(2[&rate=4.8572791811763116E-4]:9.924683101168E-1,((31[&rate=4.8572791811763116E-4]:7.692897828316E-1,(22[&rate=4.8572791811763116E-4]:5.21652394639E-1,27[&rate=4.8572791811763116E-4]:5.380907508034E-1)[&rate=4.8572791811763116E-4]:1.928428676445E-1)[&rate=4.8572791811763116E-4]:8.951397067145E-2,((7[&rate=4.8572791811763116E-4]:2.206471624466E-1,8[&rate=4.8572791811763116E-4]:2.206471624466E-1)[&rate=4.8572791811763116E-4]:1.626549489041E-1,26[&rate=4.8572791811763116E-4]:4.901514264192E-1)[&rate=4.8572791811763116E-4]:3.248167106454E-1)[&rate=4.8572791811763116E-4]:3.610618168879E-1)[&rate=4.8572791811763116E-4]:1.607928192064E0)[&rate=4.8572791811763116E-4]:2.250348908672E-1)[&rate=4.8572791811763116E-4]:4.835246815691E-2,(147[&rate=4.8572791811763116E-4]:9.33662765073E-1,146[&rate=4.8572791811763116E-4]:9.965042951276E-1)[&rate=4.8572791811763116E-4]:4.077234248314E-2)[&rate=4.8572791811763116E-4]:1.062983016982E-1)[&rate=4.8572791811763116E-4]:3.473491720275E-1,((((121[&rate=4.8572791811763116E-4]:2.139115366117E0,36[&rate=4.8572791811763116E-4]:5.966331132224E-2)[&rate=4.8572791811763116E-4]:2.277466378511E-2,35[&rate=4.8572791811763116E-4]:3.586263264159E-2)[&rate=4.8572791811763116E-4]:1.604286457293E-1,127[&rate=4.8572791811763116E-4]:2.763414566042E0)[&rate=4.8572791811763116E-4]:1.596109025706E-1,(((118[&rate=4.8572791811763116E-4]:8.279007587812E-1,(69[&rate=4.8572791811763116E-4]:8.029526164635E-1,(((131[&rate=4.8572791811763116E-4]:2.421938865531E-2,130[&rate=4.8572791811763116E-4]:2.147966262795E-2)[&rate=4.8572791811763116E-4]:1.373686337165E-1,132[&rate=4.8572791811763116E-4]:1.615880223718E-1)[&rate=4.8572791811763116E-4]:6.401228892694E-2,129[&rate=4.8572791811763116E-4]:2.228605852714E-1)[&rate=4.8572791811763116E-4]:4.321468257125E-1)[&rate=4.8572791811763116E-4]:3.590704642741E-2)[&rate=4.8572791811763116E-4]:8.779755182316E-1,((((62[&rate=4.8572791811763116E-4]:3.130108669085E-1,(65[&rate=4.8572791811763116E-4]:9.736429477956E-2,60[&rate=4.8572791811763116E-4]:9.736429477956E-2)[&rate=4.8572791811763116E-4]:2.386575021116E-2)[&rate=4.8572791811763116E-4]:2.565984831701E-2,64[&rate=4.8572791811763116E-4]:2.975748248144E-1)[&rate=4.8572791811763116E-4]:3.377379998244E-1,(63[&rate=4.8572791811763116E-4]:3.3110002595E-1,61[&rate=4.8572791811763116E-4]:3.721959163611E-1)[&rate=4.8572791811763116E-4]:3.042127986888E-1)[&rate=4.8572791811763116E-4]:1.014690897948E0,128[&rate=4.8572791811763116E-4]:1.551373585601E0)[&rate=4.8572791811763116E-4]:1.477666401493E-2)[&rate=4.8572791811763116E-4]:2.140055576325E-1,(((43[&rate=4.8572791811763116E-4]:6.079931107431E-1,((41[&rate=4.8572791811763116E-4]:2.97341464832E-1,(48[&rate=4.8572791811763116E-4]:1.500325666176E-1,42[&rate=4.8572791811763116E-4]:1.117812004974E-1)[&rate=4.8572791811763116E-4]:1.910247452089E-1)[&rate=4.8572791811763116E-4]:1.916479133601E-1,46[&rate=4.8572791811763116E-4]:5.436341869351E-1)[&rate=4.8572791811763116E-4]:6.435892380793E-2)[&rate=4.8572791811763116E-4]:2.741305199365E-2,(51[&rate=4.8572791811763116E-4]:5.847971807897E-1,(50[&rate=4.8572791811763116E-4]:3.677725668371E-1,49[&rate=4.8572791811763116E-4]:3.677725668371E-1)[&rate=4.8572791811763116E-4]:2.115601330783E-1)[&rate=4.8572791811763116E-4]:2.328657757559E-2)[&rate=4.8572791811763116E-4]:7.525497074456E-2,((44[&rate=4.8572791811763116E-4]:6.286164733853E-1,47[&rate=4.8572791811763116E-4]:6.340809542596E-1)[&rate=4.8572791811763116E-4]:3.846303728947E-2,45[&rate=4.8572791811763116E-4]:6.643472702377E-1)[&rate=4.8572791811763116E-4]:3.811714193225E-2)[&rate=4.8572791811763116E-4]:3.042951827868E-1)[&rate=4.8572791811763116E-4]:1.045134969811E-1)[&rate=4.8572791811763116E-4]:3.441318937155E-1)[&rate=4.8572791811763116E-4]:2.624900519362E-1)[&rate=4.8572791811763116E-4]:5.705841265851E-3,(33[&rate=4.8572791811763116E-4]:7.924665108839E-2,((67[&rate=4.8572791811763116E-4]:2.785795060016E-1,(122[&rate=4.8572791811763116E-4]:2.496290772075E-1,(123[&rate=4.8572791811763116E-4]:2.010988171451E-1,124[&rate=4.8572791811763116E-4]:1.98366576708E-1)[&rate=4.8572791811763116E-4]:4.853026006243E-2)[&rate=4.8572791811763116E-4]:5.302229791347E-1)[&rate=4.8572791811763116E-4]:7.668047454358E-2,((66[&rate=4.8572791811763116E-4]:2.131046813938E-1,126[&rate=4.8572791811763116E-4]:1.460278871079E0)[&rate=4.8572791811763116E-4]:9.506555850481E-2,((((138[&rate=4.8572791811763116E-4]:1.714096159558E-1,136[&rate=4.8572791811763116E-4]:3.990276664055E-2)[&rate=4.8572791811763116E-4]:3.029944907437E-1,135[&rate=4.8572791811763116E-4]:2.744041066994E-1)[&rate=4.8572791811763116E-4]:4.31274860816E-1,120[&rate=4.8572791811763116E-4]:9.577337620359E-1)[&rate=4.8572791811763116E-4]:9.289505844825E-1,119[&rate=4.8572791811763116E-4]:1.982574757477E0)[&rate=4.8572791811763116E-4]:3.584721947501E-1)[&rate=4.8572791811763116E-4]:4.708974064655E-2)[&rate=4.8572791811763116E-4]:6.034387253377E-1)[&rate=4.8572791811763116E-4]:9.531261976228E-3)[&rate=4.8572791811763116E-4]:2.550776692299E-2,32[&rate=4.8572791811763116E-4]:1.088062279329E-1)[&rate=4.8572791811763116E-4]:5.554231069921E-3,(((((((((76[&rate=4.8572791811763116E-4]:3.278593135788E-1,74[&rate=4.8572791811763116E-4]:3.278593135788E-1)[&rate=4.8572791811763116E-4]:4.366060689609E-3,70[&rate=4.8572791811763116E-4]:2.938692098849E-1)[&rate=4.8572791811763116E-4]:1.382265134814E-1,75[&rate=4.8572791811763116E-4]:4.704518877498E-1)[&rate=4.8572791811763116E-4]:4.226396172483E-1,((73[&rate=4.8572791811763116E-4]:4.127887831858E-1,(((82[&rate=4.8572791811763116E-4]:1.826256812936E-1,(72[&rate=4.8572791811763116E-4]:9.118755962399E-2,78[&rate=4.8572791811763116E-4]:1.131053678433E-1)[&rate=4.8572791811763116E-4]:6.130113536822E-2)[&rate=4.8572791811763116E-4]:6.821522193953E-2,79[&rate=4.8572791811763116E-4]:2.426217251511E-1)[&rate=4.8572791811763116E-4]:8.26092187516E-2,(71[&rate=4.8572791811763116E-4]:2.39934749604E-1,(81[&rate=4.8572791811763116E-4]:1.22423528243E-1,80[&rate=4.8572791811763116E-4]:1.22423528243E-1)[&rate=4.8572791811763116E-4]:1.366893035527E-1)[&rate=4.8572791811763116E-4]:5.789893402468E-2)[&rate=4.8572791811763116E-4]:4.64619488723E-2)[&rate=4.8572791811763116E-4]:2.421423108884E-2,77[&rate=4.8572791811763116E-4]:4.315235622199E-1)[&rate=4.8572791811763116E-4]:4.560884907234E-1)[&rate=4.8572791811763116E-4]:7.117707341406E-1,(52[&rate=4.8572791811763116E-4]:6.588628631403E-1,(((12[&rate=4.8572791811763116E-4]:1.320337133845E-1,5[&rate=4.8572791811763116E-4]:9.367754900103E-2)[&rate=4.8572791811763116E-4]:8.006439397783E-2,29[&rate=4.8572791811763116E-4]:3.189474224308E-1)[&rate=4.8572791811763116E-4]:7.476324845243E-1,103[&rate=4.8572791811763116E-4]:8.337031946263E-1)[&rate=4.8572791811763116E-4]:1.489453403075E0)[&rate=4.8572791811763116E-4]:2.077330386977E-1)[&rate=4.8572791811763116E-4]:1.934141112207E-2,53[&rate=4.8572791811763116E-4]:8.777405916486E-1)[&rate=4.8572791811763116E-4]:2.647416473726E-2,((137[&rate=4.8572791811763116E-4]:2.476697939304E-1,134[&rate=4.8572791811763116E-4]:1.764369172182E-1)[&rate=4.8572791811763116E-4]:1.752446546809E-1,133[&rate=4.8572791811763116E-4]:3.818185582003E-1)[&rate=4.8572791811763116E-4]:1.304475695154E0)[&rate=4.8572791811763116E-4]:3.293929533563E-1,125[&rate=4.8572791811763116E-4]:1.023225196081E0)[&rate=4.8572791811763116E-4]:2.9391488938E-1,(68[&rate=4.8572791811763116E-4]:6.920790781029E-1,(57[&rate=4.8572791811763116E-4]:5.59007854293E-1,(((58[&rate=4.8572791811763116E-4]:3.609874403369E-1,54[&rate=4.8572791811763116E-4]:3.036103911566E-1)[&rate=4.8572791811763116E-4]:8.852288674813E-2,(55[&rate=4.8572791811763116E-4]:2.874677792463E-1,56[&rate=4.8572791811763116E-4]:2.874677792463E-1)[&rate=4.8572791811763116E-4]:1.34720143467E-1)[&rate=4.8572791811763116E-4]:5.710935647868E-2,(37[&rate=4.8572791811763116E-4]:4.593919459102E-1,59[&rate=4.8572791811763116E-4]:4.211405797899E-1)[&rate=4.8572791811763116E-4]:6.635342071368E-2)[&rate=4.8572791811763116E-4]:6.878161335229E-2)[&rate=4.8572791811763116E-4]:1.84983792116E-1)[&rate=4.8572791811763116E-4]:4.583943406913E-1)[&rate=4.8572791811763116E-4]:3.9653918483E-1);
tree STATE_15570000 [&joint=-20970.409839772543,lnP=-20970.409839772543] = [&R] ((32[&rate=5.624904397917892E-4]:4.746863653218E-2,33[&rate=5.624904397917892E-4]:5.294808858689E-2)[&rate=5.624904397917892E-4]:6.806831869388E-2,((((((147[&rate=5.624904397917892E-4]:1.097304134024E0,((((146[&rate=5.624904397917892E-4]:6.369021773524E-1,(((31[&rate=5.624904397917892E-4]:5.477903306936E-1,2[&rate=5.624904397917892E-4]:3.203930704195E-1)[&rate=5.624904397917892E-4]:4.188266159997E-2,(22[&rate=5.624904397917892E-4]:2.111486771171E-1,27[&rate=5.624904397917892E-4]:2.275870332815E-1)[&rate=5.624904397917892E-4]:3.237297946283E-1)[&rate=5.624904397917892E-4]:2.359753588878E-1,((7[&rate=5.624904397917892E-4]:2.052344351464E-1,8[&rate=5.624904397917892E-4]:2.052344351464E-1)[&rate=5.624904397917892E-4]:3.490577004192E-1,26[&rate=5.624904397917892E-4]:6.611414506341E-1)[&rate=5.624904397917892E-4]:1.206712841089E-1)[&rate=5.624904397917892E-4]:1.87515831004E0)[&rate=5.624904397917892E-4]:6.370347405746E-3,39[&rate=5.624904397917892E-4]:5.230539455232E-1)[&rate=5.624904397917892E-4]:2.028349717886E-1,97[&rate=5.624904397917892E-4]:6.548506659456E-1)[&rate=5.624904397917892E-4]:1.613503957653E-1,(((((94[&rate=5.624904397917892E-4]:3.238046920099E-1,100[&rate=5.624904397917892E-4]:3.238046920099E-1)[&rate=5.624904397917892E-4]:1.821259733649E-1,95[&rate=5.624904397917892E-4]:5.906301189269E-1)[&rate=5.624904397917892E-4]:1.266483761418E-1,(96[&rate=5.624904397917892E-4]:6.322748946976E-1,99[&rate=5.624904397917892E-4]:6.677940203804E-1)[&rate=5.624904397917892E-4]:6.041343643678E-2)[&rate=5.624904397917892E-4]:2.607803491984E-2,(98[&rate=5.624904397917892E-4]:6.691071546724E-1,((((((145[&rate=5.624904397917892E-4]:1.683145413523E-1,141[&rate=5.624904397917892E-4]:1.655748153247E-1)[&rate=5.624904397917892E-4]:2.041197905217E-1,144[&rate=5.624904397917892E-4]:3.66954879819E-1)[&rate=5.624904397917892E-4]:2.582273660717E-1,142[&rate=5.624904397917892E-4]:6.306616979457E-1)[&rate=5.624904397917892E-4]:1.001289034256E0,(((((115[&rate=5.624904397917892E-4]:4.437281127378E-1,(19[&rate=5.624904397917892E-4]:5.313133045552E-1,13[&rate=5.624904397917892E-4]:4.929571401715E-1)[&rate=5.624904397917892E-4]:3.296275338816E-2)[&rate=5.624904397917892E-4]:4.178709769584E-1,(108[&rate=5.624904397917892E-4]:4.97170508889E-1,((107[&rate=5.624904397917892E-4]:4.44190564861E-1,109[&rate=5.624904397917892E-4]:4.633686470527E-1)[&rate=5.624904397917892E-4]:4.378588982924E-3,114[&rate=5.624904397917892E-4]:3.882951812412E-1)[&rate=5.624904397917892E-4]:5.134108107243E-2)[&rate=5.624904397917892E-4]:4.219628273827E-1)[&rate=5.624904397917892E-4]:2.402961359174E-1,((148[&rate=5.624904397917892E-4]:1.335292137231E-1,143[&rate=5.624904397917892E-4]:1.307894876958E-1)[&rate=5.624904397917892E-4]:5.817186025903E-1,(116[&rate=5.624904397917892E-4]:4.298378350663E-1,((106[&rate=5.624904397917892E-4]:3.096146019686E-1,104[&rate=5.624904397917892E-4]:3.096146019686E-1)[&rate=5.624904397917892E-4]:1.460152589217E-1,(111[&rate=5.624904397917892E-4]:4.48461255974E-1,139[&rate=5.624904397917892E-4]:6.238037217274E-1)[&rate=5.624904397917892E-4]:2.360696108069E-2)[&rate=5.624904397917892E-4]:3.448194677875E-2)[&rate=5.624904397917892E-4]:2.470538168635E-1)[&rate=5.624904397917892E-4]:4.250035736839E-1)[&rate=5.624904397917892E-4]:1.053236997344E-1,((9[&rate=5.624904397917892E-4]:7.055389893296E-1,((14[&rate=5.624904397917892E-4]:4.62786959106E-1,112[&rate=5.624904397917892E-4]:4.62786959106E-1)[&rate=5.624904397917892E-4]:1.550511914215E-3,(4[&rate=5.624904397917892E-4]:1.053558625851E-1,30[&rate=5.624904397917892E-4]:2.779586023111E-1)[&rate=5.624904397917892E-4]:3.014473618599E-1)[&rate=5.624904397917892E-4]:2.494206963915E-1)[&rate=5.624904397917892E-4]:2.6913820792E-1,((113[&rate=5.624904397917892E-4]:4.89038198452E-1,110[&rate=5.624904397917892E-4]:4.835587463973E-1)[&rate=5.624904397917892E-4]:3.830246801386E-2,(105[&rate=5.624904397917892E-4]:4.638301293306E-1,117[&rate=5.624904397917892E-4]:4.93967115632E-1)[&rate=5.624904397917892E-4]:3.611327686146E-2)[&rate=5.624904397917892E-4]:4.555557088658E-1)[&rate=5.624904397917892E-4]:3.065143308383E-1)[&rate=5.624904397917892E-4]:1.544675016363E-1,(((24[&rate=5.624904397917892E-4]:1.136196021131E0,(((17[&rate=5.624904397917892E-4]:5.155117588371E-1,21[&rate=5.624904397917892E-4]:5.456487451385E-1)[&rate=5.624904397917892E-4]:8.456824192335E-2,28[&rate=5.624904397917892E-4]:6.548745213083E-1)[&rate=5.624904397917892E-4]:2.252280921591E-1,1[&rate=5.624904397917892E-4]:9.380124360445E-2)[&rate=5.624904397917892E-4]:2.615728597188E-1)[&rate=5.624904397917892E-4]:1.930026650646E-1,(((25[&rate=5.624904397917892E-4]:3.149863467029E-1,20[&rate=5.624904397917892E-4]:2.958082645111E-1)[&rate=5.624904397917892E-4]:2.313897594793E-1,23[&rate=5.624904397917892E-4]:5.354172020725E-1)[&rate=5.624904397917892E-4]:3.027713461271E-1,(140[&rate=5.624904397917892E-4]:6.430666162077E-1,11[&rate=5.624904397917892E-4]:6.622446983994E-1)[&rate=5.624904397917892E-4]:9.101234295093E-2)[&rate=5.624904397917892E-4]:4.800512338868E-1)[&rate=5.624904397917892E-4]:5.884628977057E-2,102[&rate=5.624904397917892E-4]:2.264011403502E-1)[&rate=5.624904397917892E-4]:1.435044647165E-1)[&rate=5.624904397917892E-4]:1.546978466892E-2)[&rate=5.624904397917892E-4]:2.445607529658E-1,(((((((85[&rate=5.624904397917892E-4]:1.252256808823E-1,93[&rate=5.624904397917892E-4]:1.389243110193E-1)[&rate=5.624904397917892E-4]:3.361441060288E-2,86[&rate=5.624904397917892E-4]:1.588400914852E-1)[&rate=5.624904397917892E-4]:4.150398611385E-2,(83[&rate=5.624904397917892E-4]:1.596602748823E-1,84[&rate=5.624904397917892E-4]:1.596602748823E-1)[&rate=5.624904397917892E-4]:4.068380271678E-2)[&rate=5.624904397917892E-4]:6.178849904208E-2,(87[&rate=5.624904397917892E-4]:2.106031359488E-1,((91[&rate=5.624904397917892E-4]:1.461146578083E-1,90[&rate=5.624904397917892E-4]:1.461146578083E-1)[&rate=5.624904397917892E-4]:2.898860649692E-2,92[&rate=5.624904397917892E-4]:1.751032643052E-1)[&rate=5.624904397917892E-4]:4.919850178063E-2)[&rate=5.624904397917892E-4]:5.152944069226E-2)[&rate=5.624904397917892E-4]:2.805620190512E-1,(88[&rate=5.624904397917892E-4]:1.703018506129E-1,89[&rate=5.624904397917892E-4]:1.840004807499E-1)[&rate=5.624904397917892E-4]:3.723927450795E-1)[&rate=5.624904397917892E-4]:4.327826200992E-1,3[&rate=5.624904397917892E-4]:4.357511883943E-1)[&rate=5.624904397917892E-4]:2.340622269587E-1,(6[&rate=5.624904397917892E-4]:6.305110646131E-1,((15[&rate=5.624904397917892E-4]:3.909362940665E-1,10[&rate=5.624904397917892E-4]:3.52580129683E-1)[&rate=5.624904397917892E-4]:1.594927860394E-1,18[&rate=5.624904397917892E-4]:5.586482581882E-1)[&rate=5.624904397917892E-4]:1.34876505055E-1)[&rate=5.624904397917892E-4]:9.135714526047E-2)[&rate=5.624904397917892E-4]:9.57383001321E-1)[&rate=5.624904397917892E-4]:3.514526607426E-1,101[&rate=5.624904397917892E-4]:9.75909351389E-1)[&rate=5.624904397917892E-4]:5.379466617309E-1)[&rate=5.624904397917892E-4]:6.332041356741E-2)[&rate=5.624904397917892E-4]:2.083693480241E-1,16[&rate=5.624904397917892E-4]:2.897874541835E0)[&rate=5.624904397917892E-4]:7.485769735942E-2)[&rate=5.624904397917892E-4]:1.526877717668E-1)[&rate=5.624904397917892E-4]:1.798967352854E-2,40[&rate=5.624904397917892E-4]:1.057916758372E0)[&rate=5.624904397917892E-4]:1.477852659684E-1,38[&rate=5.624904397917892E-4]:1.137396013412E0)[&rate=5.624904397917892E-4]:2.528015387509E-1,(((((47[&rate=5.624904397917892E-4]:6.469116733634E-1,51[&rate=5.624904397917892E-4]:6.195892689919E-1)[&rate=5.624904397917892E-4]:5.811691090575E-3,(43[&rate=5.624904397917892E-4]:6.182876556136E-1,((41[&rate=5.624904397917892E-4]:4.094706306504E-1,(42[&rate=5.624904397917892E-4]:3.973376781085E-1,48[&rate=5.624904397917892E-4]:4.355890442287E-1)[&rate=5.624904397917892E-4]:1.759743341618E-2)[&rate=5.624904397917892E-4]:8.600365587321E-2,46[&rate=5.624904397917892E-4]:5.501190952666E-1)[&rate=5.624904397917892E-4]:6.816856034697E-2)[&rate=5.624904397917892E-4]:3.443570884045E-2)[&rate=5.624904397917892E-4]:3.289345278827E-2,((49[&rate=5.624904397917892E-4]:4.158438901065E-1,50[&rate=5.624904397917892E-4]:4.158438901065E-1)[&rate=5.624904397917892E-4]:2.129077839282E-1,(45[&rate=5.624904397917892E-4]:6.396605263807E-1,44[&rate=5.624904397917892E-4]:6.423927668178E-1)[&rate=5.624904397917892E-4]:1.368131158836E-2)[&rate=5.624904397917892E-4]:2.407825796185E-2)[&rate=5.624904397917892E-4]:2.193380696048E-1,((128[&rate=5.624904397917892E-4]:1.373806122444E0,(118[&rate=5.624904397917892E-4]:7.285480278985E-1,(69[&rate=5.624904397917892E-4]:6.613942065673E-1,((132[&rate=5.624904397917892E-4]:2.635102054507E-1,129[&rate=5.624904397917892E-4]:2.607704794233E-1)[&rate=5.624904397917892E-4]:1.319182282026E-2,(131[&rate=5.624904397917892E-4]:8.326553042981E-2,130[&rate=5.624904397917892E-4]:8.052580440245E-2)[&rate=5.624904397917892E-4]:1.934364978412E-1)[&rate=5.624904397917892E-4]:2.394866988441E-1)[&rate=5.624904397917892E-4]:7.811272544082E-2)[&rate=5.624904397917892E-4]:7.849841219424E-1)[&rate=5.624904397917892E-4]:9.26674641168E-2,(((62[&rate=5.624904397917892E-4]:3.659098381094E-1,(60[&rate=5.624904397917892E-4]:1.689006030023E-1,65[&rate=5.624904397917892E-4]:1.689006030023E-1)[&rate=5.624904397917892E-4]:5.228413189348E-3)[&rate=5.624904397917892E-4]:3.326757513398E-2,64[&rate=5.624904397917892E-4]:3.580815228323E-1)[&rate=5.624904397917892E-4]:2.543371764361E-1,(63[&rate=5.624904397917892E-4]:1.386199052405E-1,61[&rate=5.624904397917892E-4]:1.797157956515E-1)[&rate=5.624904397917892E-4]:4.737987940279E-1)[&rate=5.624904397917892E-4]:9.526850242783E-1)[&rate=5.624904397917892E-4]:2.036807912666E-1)[&rate=5.624904397917892E-4]:2.47263360096E-1,(36[&rate=5.624904397917892E-4]:4.323150984022E-1,(35[&rate=5.624904397917892E-4]:1.678407320683E-1,(121[&rate=5.624904397917892E-4]:1.939937815208E0,127[&rate=5.624904397917892E-4]:2.381033705619E0)[&rate=5.624904397917892E-4]:3.539303141204E-1)[&rate=5.624904397917892E-4]:2.178990238681E-1)[&rate=5.624904397917892E-4]:2.910858698912E-3)[&rate=5.624904397917892E-4]:3.991814910118E-1)[&rate=5.624904397917892E-4]:6.038663243416E-2,(((67[&rate=5.624904397917892E-4]:1.886498087991E-1,((123[&rate=5.624904397917892E-4]:1.0481075347E-1,124[&rate=5.624904397917892E-4]:1.020785130328E-1)[&rate=5.624904397917892E-4]:2.37948644766E-2,122[&rate=5.624904397917892E-4]:1.286056179466E-1)[&rate=5.624904397917892E-4]:5.613167411932E-1)[&rate=5.624904397917892E-4]:2.354013423329E-1,((126[&rate=5.624904397917892E-4]:1.187058330284E0,(119[&rate=5.624904397917892E-4]:1.944822329043E0,((135[&rate=5.624904397917892E-4]:6.419180863203E-1,(138[&rate=5.624904397917892E-4]:5.189966588997E-1,136[&rate=5.624904397917892E-4]:3.874898095845E-1)[&rate=5.624904397917892E-4]:3.229214274206E-1)[&rate=5.624904397917892E-4]:4.043176552564E-1,120[&rate=5.624904397917892E-4]:1.298290536097E0)[&rate=5.624904397917892E-4]:5.506413819867E-1)[&rate=5.624904397917892E-4]:2.793852388531E-2)[&rate=5.624904397917892E-4]:3.52702416441E-1,66[&rate=5.624904397917892E-4]:2.925865570403E-1)[&rate=5.624904397917892E-4]:1.314645940917E-1)[&rate=5.624904397917892E-4]:3.842490805015E-1,((((53[&rate=5.624904397917892E-4]:9.11310221302E-1,((((12[&rate=5.624904397917892E-4]:2.176381947644E-1,5[&rate=5.624904397917892E-4]:1.792820303809E-1)[&rate=5.624904397917892E-4]:1.536695305689E-1,29[&rate=5.624904397917892E-4]:4.781570404018E-1)[&rate=5.624904397917892E-4]:1.107271274068E-1,103[&rate=5.624904397917892E-4]:3.560074554799E-1)[&rate=5.624904397917892E-4]:2.105201920698E0,52[&rate=5.624904397917892E-4]:7.969156416172E-1)[&rate=5.624904397917892E-4]:1.225913009961E-1)[&rate=5.624904397917892E-4]:1.628146305651E-2,(((134[&rate=5.624904397917892E-4]:4.025057363033E-1,137[&rate=5.624904397917892E-4]:4.737386130155E-1)[&rate=5.624904397917892E-4]:3.550590080353E-1,133[&rate=5.624904397917892E-4]:7.877017306397E-1)[&rate=5.624904397917892E-4]:7.881740894831E-1,(((70[&rate=5.624904397917892E-4]:3.250121172106E-1,(76[&rate=5.624904397917892E-4]:3.584056943558E-1,74[&rate=5.624904397917892E-4]:3.584056943558E-1)[&rate=5.624904397917892E-4]:4.962587238226E-3)[&rate=5.624904397917892E-4]:6.282888060897E-2,75[&rate=5.624904397917892E-4]:4.26197162203E-1)[&rate=5.624904397917892E-4]:1.744324849256E-1,(77[&rate=5.624904397917892E-4]:4.075205256231E-1,(((81[&rate=5.624904397917892E-4]:4.196350797959E-2,80[&rate=5.624904397917892E-4]:4.196350797959E-2)[&rate=5.624904397917892E-4]:2.658231536565E-1,(71[&rate=5.624904397917892E-4]:2.214374986093E-1,73[&rate=5.624904397917892E-4]:2.899306492942E-1)[&rate=5.624904397917892E-4]:6.717108083503E-2)[&rate=5.624904397917892E-4]:1.523588560755E-4,((79[&rate=5.624904397917892E-4]:2.314722525407E-1,82[&rate=5.624904397917892E-4]:2.396914306228E-1)[&rate=5.624904397917892E-4]:4.631742330122E-2,(72[&rate=5.624904397917892E-4]:8.226784937551E-2,78[&rate=5.624904397917892E-4]:1.041856575948E-1)[&rate=5.624904397917892E-4]:1.736040182471E-1)[&rate=5.624904397917892E-4]:3.836852273257E-2)[&rate=5.624904397917892E-4]:5.574588869256E-2)[&rate=5.624904397917892E-4]:1.876296694508E-1)[&rate=5.624904397917892E-4]:9.396297346381E-1)[&rate=5.624904397917892E-4]:1.337953612038E-1)[&rate=5.624904397917892E-4]:3.608267897314E-1,125[&rate=5.624904397917892E-4]:1.078035960429E0)[&rate=5.624904397917892E-4]:2.691994145161E-1,(68[&rate=5.624904397917892E-4]:7.805028585241E-1,(((59[&rate=5.624904397917892E-4]:4.563699825045E-1,((54[&rate=5.624904397917892E-4]:3.985051416008E-1,37[&rate=5.624904397917892E-4]:4.750078738413E-1)[&rate=5.624904397917892E-4]:1.855122355839E-2,(55[&rate=5.624904397917892E-4]:3.550628517118E-1,56[&rate=5.624904397917892E-4]:3.550628517118E-1)[&rate=5.624904397917892E-4]:9.204815825603E-2)[&rate=5.624904397917892E-4]:1.062251225103E-3)[&rate=5.624904397917892E-4]:1.968087169657E-2,58[&rate=5.624904397917892E-4]:4.951765372612E-1)[&rate=5.624904397917892E-4]:7.123664494251E-2,57[&rate=5.624904397917892E-4]:5.500197395808E-1)[&rate=5.624904397917892E-4]:2.823956872495E-1)[&rate=5.624904397917892E-4]:4.000658497539E-1)[&rate=5.624904397917892E-4]:1.754521611277E-1)[&rate=5.624904397917892E-4]:3.991850644787E-2)[&rate=5.624904397917892E-4]:4.493194957438E-2,34[&rate=5.624904397917892E-4]:3.01369890256E-2)[&rate=5.624904397917892E-4]:1.073177744195E-1);
tree STATE_15660000 [&joint=-20997.479810090474,lnP=-20997.479810090474] = [&R] (((((((((97[&rate=5.928925227070475E-4]:4.506734802585E-1,(99[&rate=5.928925227070475E-4]:5.341962900182E-1,96[&rate=5.928925227070475E-4]:4.986771643354E-1)[&rate=5.928925227070475E-4]:1.3778866565E-1)[&rate=5.928925227070475E-4]:1.293430856975E-2,(98[&rate=5.928925227070475E-4]:6.537240921132E-1,((94[&rate=5.928925227070475E-4]:3.191141711953E-1,100[&rate=5.928925227070475E-4]:3.191141711953E-1)[&rate=5.928925227070475E-4]:1.681106905704E-1,95[&rate=5.928925227070475E-4]:5.719243153177E-1)[&rate=5.928925227070475E-4]:9.272873854417E-2)[&rate=5.928925227070475E-4]:9.337248627606E-3)[&rate=5.928925227070475E-4]:8.455435446577E-2,((40[&rate=5.928925227070475E-4]:5.258175676197E-1,(((147[&rate=5.928925227070475E-4]:3.81184160694E-1,146[&rate=5.928925227070475E-4]:4.440256907486E-1)[&rate=5.928925227070475E-4]:9.111576482296E-2,(2[&rate=5.928925227070475E-4]:7.268129099855E-1,(((7[&rate=5.928925227070475E-4]:3.53130677872E-1,8[&rate=5.928925227070475E-4]:3.53130677872E-1)[&rate=5.928925227070475E-4]:2.154440936916E-1,26[&rate=5.928925227070475E-4]:6.754240866321E-1)[&rate=5.928925227070475E-4]:1.674417926959E-1,((22[&rate=5.928925227070475E-4]:3.192145890718E-1,27[&rate=5.928925227070475E-4]:3.356529452362E-1)[&rate=5.928925227070475E-4]:2.756598474208E-1,31[&rate=5.928925227070475E-4]:6.496689570406E-1)[&rate=5.928925227070475E-4]:2.370325387257E-1)[&rate=5.928925227070475E-4]:6.75086744932E-2)[&rate=5.928925227070475E-4]:1.644835769181E0)[&rate=5.928925227070475E-4]:3.202133585114E-3,16[&rate=5.928925227070475E-4]:2.503617936039E0)[&rate=5.928925227070475E-4]:1.07692557698E-1)[&rate=5.928925227070475E-4]:4.354278897671E-2,(39[&rate=5.928925227070475E-4]:5.367858277766E-1,((((((88[&rate=5.928925227070475E-4]:1.728304533958E-1,89[&rate=5.928925227070475E-4]:1.865290835329E-1)[&rate=5.928925227070475E-4]:2.278805677996E-1,(((83[&rate=5.928925227070475E-4]:6.798505696593E-2,85[&rate=5.928925227070475E-4]:6.798505696593E-2)[&rate=5.928925227070475E-4]:1.517000093323E-1,((93[&rate=5.928925227070475E-4]:2.939842713857E-2,86[&rate=5.928925227070475E-4]:1.569979700156E-2)[&rate=5.928925227070475E-4]:2.200595929355E-2,84[&rate=5.928925227070475E-4]:3.770575629511E-2)[&rate=5.928925227070475E-4]:1.819793100031E-1)[&rate=5.928925227070475E-4]:1.37380582975E-1,(((91[&rate=5.928925227070475E-4]:1.380985177879E-2,90[&rate=5.928925227070475E-4]:1.380985177879E-2)[&rate=5.928925227070475E-4]:4.63738574861E-2,92[&rate=5.928925227070475E-4]:6.018370926489E-2)[&rate=5.928925227070475E-4]:2.027201378909E-1,87[&rate=5.928925227070475E-4]:2.492052170188E-1)[&rate=5.928925227070475E-4]:1.078604322544E-1)[&rate=5.928925227070475E-4]:4.364537192224E-2)[&rate=5.928925227070475E-4]:7.362775425495E-1,3[&rate=5.928925227070475E-4]:5.972625363478E-1)[&rate=5.928925227070475E-4]:2.765571348298E-1,((6[&rate=5.928925227070475E-4]:4.852740813065E-1,(15[&rate=5.928925227070475E-4]:3.686047672458E-1,10[&rate=5.928925227070475E-4]:3.302486028623E-1)[&rate=5.928925227070475E-4]:1.714638346085E-1)[&rate=5.928925227070475E-4]:4.076094939139E-2,18[&rate=5.928925227070475E-4]:5.89048729328E-1)[&rate=5.928925227070475E-4]:3.998394350002E-1)[&rate=5.928925227070475E-4]:6.059444370392E-1,(((102[&rate=5.928925227070475E-4]:1.11043161482E-1,(24[&rate=5.928925227070475E-4]:9.47636341871E-1,((28[&rate=5.928925227070475E-4]:6.607579974472E-1,(17[&rate=5.928925227070475E-4]:3.726742571077E-1,21[&rate=5.928925227070475E-4]:4.028112434091E-1)[&rate=5.928925227070475E-4]:2.332892197917E-1)[&rate=5.928925227070475E-4]:1.870247495963E-1,1[&rate=5.928925227070475E-4]:6.148137718054E-2)[&rate=5.928925227070475E-4]:1.053330468822E-1)[&rate=5.928925227070475E-4]:3.250506552274E-1)[&rate=5.928925227070475E-4]:1.216472502009E-1,((140[&rate=5.928925227070475E-4]:5.274663004457E-1,11[&rate=5.928925227070475E-4]:5.466443826374E-1)[&rate=5.928925227070475E-4]:1.181295410958E-1,(23[&rate=5.928925227070475E-4]:5.081952303746E-1,(25[&rate=5.928925227070475E-4]:4.744056930707E-1,20[&rate=5.928925227070475E-4]:4.552276108789E-1)[&rate=5.928925227070475E-4]:4.474844141363E-2)[&rate=5.928925227070475E-4]:2.415102002078E-1)[&rate=5.928925227070475E-4]:6.336699126072E-1)[&rate=5.928925227070475E-4]:8.940943463022E-2,(((144[&rate=5.928925227070475E-4]:3.471503299948E-1,(145[&rate=5.928925227070475E-4]:1.153640033547E-1,141[&rate=5.928925227070475E-4]:1.126242773271E-1)[&rate=5.928925227070475E-4]:2.37265778695E-1)[&rate=5.928925227070475E-4]:3.692225360525E-1,142[&rate=5.928925227070475E-4]:7.218523181023E-1)[&rate=5.928925227070475E-4]:7.876930094661E-1,((((115[&rate=5.928925227070475E-4]:4.954144523037E-1,(((109[&rate=5.928925227070475E-4]:2.405493575864E-1,114[&rate=5.928925227070475E-4]:1.610973027919E-1)[&rate=5.928925227070475E-4]:1.38562482616E-1,(108[&rate=5.928925227070475E-4]:3.371430061876E-1,107[&rate=5.928925227070475E-4]:3.398827322149E-1)[&rate=5.928925227070475E-4]:2.005102579576E-2)[&rate=5.928925227070475E-4]:1.573899166387E-1,(19[&rate=5.928925227070475E-4]:4.510135269881E-1,13[&rate=5.928925227070475E-4]:4.126573626044E-1)[&rate=5.928925227070475E-4]:1.265841202641E-1)[&rate=5.928925227070475E-4]:3.836475025714E-2)[&rate=5.928925227070475E-4]:1.590666273884E-1,(((139[&rate=5.928925227070475E-4]:3.594116881665E-1,106[&rate=5.928925227070475E-4]:1.676308662488E-1)[&rate=5.928925227070475E-4]:7.091266821059E-2,(111[&rate=5.928925227070475E-4]:3.765591068115E-2,104[&rate=5.928925227070475E-4]:2.121755451677E-2)[&rate=5.928925227070475E-4]:2.173259799426E-1)[&rate=5.928925227070475E-4]:4.545896465062E-1,(148[&rate=5.928925227070475E-4]:3.266753008886E-1,143[&rate=5.928925227070475E-4]:3.239355748613E-1)[&rate=5.928925227070475E-4]:3.445400718579E-1)[&rate=5.928925227070475E-4]:2.162187132926E-2)[&rate=5.928925227070475E-4]:1.886967474331E-1,116[&rate=5.928925227070475E-4]:8.431778271252E-1)[&rate=5.928925227070475E-4]:1.773802927932E-1,((113[&rate=5.928925227070475E-4]:5.702428690287E-1,(110[&rate=5.928925227070475E-4]:5.441706721006E-1,105[&rate=5.928925227070475E-4]:5.222528638815E-1)[&rate=5.928925227070475E-4]:2.059274487336E-2)[&rate=5.928925227070475E-4]:1.263997495679E-1,((14[&rate=5.928925227070475E-4]:3.633457245978E-1,(4[&rate=5.928925227070475E-4]:1.08339796667E-1,30[&rate=5.928925227070475E-4]:2.809425363931E-1)[&rate=5.928925227070475E-4]:1.974716813556E-1)[&rate=5.928925227070475E-4]:2.334828102779E-1,((9[&rate=5.928925227070475E-4]:1.048548141542E-1,117[&rate=5.928925227070475E-4]:1.158137182639E-1)[&rate=5.928925227070475E-4]:2.431059618576E-1,112[&rate=5.928925227070475E-4]:3.561799540938E-1)[&rate=5.928925227070475E-4]:2.406485807819E-1)[&rate=5.928925227070475E-4]:9.981408372083E-2)[&rate=5.928925227070475E-4]:4.061072821437E-1)[&rate=5.928925227070475E-4]:2.341926871019E-1)[&rate=5.928925227070475E-4]:5.912986121058E-2)[&rate=5.928925227070475E-4]:1.604039879311E-1)[&rate=5.928925227070475E-4]:1.677971926667E-1,101[&rate=5.928925227070475E-4]:6.44821574856E-1)[&rate=5.928925227070475E-4]:8.651284119144E-1)[&rate=5.928925227070475E-4]:3.257452881988E-2)[&rate=5.928925227070475E-4]:4.98400380638E-2)[&rate=5.928925227070475E-4]:1.7875559293E-1,38[&rate=5.928925227070475E-4]:7.296499766612E-1)[&rate=5.928925227070475E-4]:5.269471808097E-1,((35[&rate=5.928925227070475E-4]:1.494817688868E-1,((127[&rate=5.928925227070475E-4]:2.175039146927E0,121[&rate=5.928925227070475E-4]:1.733943256516E0)[&rate=5.928925227070475E-4]:4.105244726678E-1,36[&rate=5.928925227070475E-4]:6.501567438929E-2)[&rate=5.928925227070475E-4]:1.310414369633E-1)[&rate=5.928925227070475E-4]:7.42281057384E-2,(((((129[&rate=5.928925227070475E-4]:2.453988180719E-1,((130[&rate=5.928925227070475E-4]:1.613585408935E-1,131[&rate=5.928925227070475E-4]:1.640982669209E-1)[&rate=5.928925227070475E-4]:8.171583164618E-2,132[&rate=5.928925227070475E-4]:2.45814098567E-1)[&rate=5.928925227070475E-4]:2.324445532169E-3)[&rate=5.928925227070475E-4]:1.288625978196E-1,69[&rate=5.928925227070475E-4]:5.22206621371E-1)[&rate=5.928925227070475E-4]:1.954258007106E-1,118[&rate=5.928925227070475E-4]:7.066735179719E-1)[&rate=5.928925227070475E-4]:9.214971002936E-1,(((((64[&rate=5.928925227070475E-4]:3.174369841969E-1,60[&rate=5.928925227070475E-4]:1.667520526902E-1)[&rate=5.928925227070475E-4]:1.92404439484E-1,62[&rate=5.928925227070475E-4]:5.509373140919E-1)[&rate=5.928925227070475E-4]:2.751803164224E-2,65[&rate=5.928925227070475E-4]:3.866745238164E-1)[&rate=5.928925227070475E-4]:1.344510836438E-1,(63[&rate=5.928925227070475E-4]:1.619788018882E-2,61[&rate=5.928925227070475E-4]:5.729377059986E-2)[&rate=5.928925227070475E-4]:6.556126587781E-1)[&rate=5.928925227070475E-4]:7.037228248058E-1,128[&rate=5.928925227070475E-4]:1.276903226786E0)[&rate=5.928925227070475E-4]:2.115413640818E-1)[&rate=5.928925227070475E-4]:1.483585789776E-1,(45[&rate=5.928925227070475E-4]:6.898761600389E-1,((43[&rate=5.928925227070475E-4]:5.738879422374E-1,(46[&rate=5.928925227070475E-4]:5.316145284765E-1,(41[&rate=5.928925227070475E-4]:3.076333905975E-1,(48[&rate=5.928925227070475E-4]:2.228297324472E-1,42[&rate=5.928925227070475E-4]:1.845783663269E-1)[&rate=5.928925227070475E-4]:1.285195051448E-1)[&rate=5.928925227070475E-4]:1.69336329136E-1)[&rate=5.928925227070475E-4]:4.227341376086E-2)[&rate=5.928925227070475E-4]:4.853634611697E-2,(((49[&rate=5.928925227070475E-4]:2.352478951578E-1,50[&rate=5.928925227070475E-4]:2.352478951578E-1)[&rate=5.928925227070475E-4]:1.574416754761E-1,44[&rate=5.928925227070475E-4]:4.200119750053E-1)[&rate=5.928925227070475E-4]:1.013718881704E-1,(51[&rate=5.928925227070475E-4]:4.508046968535E-1,47[&rate=5.928925227070475E-4]:4.78127101225E-1)[&rate=5.928925227070475E-4]:4.872124282496E-2)[&rate=5.928925227070475E-4]:9.557594430436E-2)[&rate=5.928925227070475E-4]:7.564859299596E-2)[&rate=5.928925227070475E-4]:1.735307975156E-1)[&rate=5.928925227070475E-4]:1.156738280671E-1)[&rate=5.928925227070475E-4]:4.305218363302E-1)[&rate=5.928925227070475E-4]:1.668921104458E-1,(((120[&rate=5.928925227070475E-4]:1.750685797617E0,(119[&rate=5.928925227070475E-4]:1.797098549914E0,(135[&rate=5.928925227070475E-4]:4.029534801841E-1,(138[&rate=5.928925227070475E-4]:2.335123056422E-1,136[&rate=5.928925227070475E-4]:1.02005456327E-1)[&rate=5.928925227070475E-4]:3.69441174542E-1)[&rate=5.928925227070475E-4]:1.046199864251E0)[&rate=5.928925227070475E-4]:4.947765866189E-2)[&rate=5.928925227070475E-4]:8.416722225734E-2,126[&rate=5.928925227070475E-4]:1.14504090819E0)[&rate=5.928925227070475E-4]:3.625398240028E-1,(66[&rate=5.928925227070475E-4]:2.318633333645E-1,(67[&rate=5.928925227070475E-4]:1.099155558721E-1,(122[&rate=5.928925227070475E-4]:4.402401594385E-1,(124[&rate=5.928925227070475E-4]:2.772251351162E-1,123[&rate=5.928925227070475E-4]:2.799573755533E-1)[&rate=5.928925227070475E-4]:1.602827838851E-1)[&rate=5.928925227070475E-4]:1.709479467744E-1)[&rate=5.928925227070475E-4]:1.219477774923E-1)[&rate=5.928925227070475E-4]:2.854320914285E-2)[&rate=5.928925227070475E-4]:5.60717278894E-1)[&rate=5.928925227070475E-4]:1.175612205046E-1,32[&rate=5.928925227070475E-4]:5.37535350567E-2)[&rate=5.928925227070475E-4]:2.766783843241E-2,(34[&rate=5.928925227070475E-4]:1.283234752304E-2,(((((137[&rate=5.928925227070475E-4]:9.012901422456E-1,(133[&rate=5.928925227070475E-4]:7.954502577088E-1,134[&rate=5.928925227070475E-4]:7.653132714076E-1)[&rate=5.928925227070475E-4]:6.474399412579E-2)[&rate=5.928925227070475E-4]:5.893104914607E-1,53[&rate=5.928925227070475E-4]:6.67425246327E-1)[&rate=5.928925227070475E-4]:3.423924207257E-1,(((((12[&rate=5.928925227070475E-4]:1.283308262868E-1,5[&rate=5.928925227070475E-4]:8.997466190336E-2)[&rate=5.928925227070475E-4]:2.567809297294E-1,29[&rate=5.928925227070475E-4]:4.919610710848E-1)[&rate=5.928925227070475E-4]:2.097356931152E-1,103[&rate=5.928925227070475E-4]:4.688200518712E-1)[&rate=5.928925227070475E-4]:1.801140622076E0,52[&rate=5.928925227070475E-4]:6.056669393861E-1)[&rate=5.928925227070475E-4]:1.928974731809E-1,((75[&rate=5.928925227070475E-4]:6.036216601038E-1,((70[&rate=5.928925227070475E-4]:4.106341094319E-1,76[&rate=5.928925227070475E-4]:4.489902738153E-1)[&rate=5.928925227070475E-4]:2.416524281587E-2,74[&rate=5.928925227070475E-4]:4.731555166312E-1)[&rate=5.928925227070475E-4]:1.304661434726E-1)[&rate=5.928925227070475E-4]:1.28945086427E-1,((((72[&rate=5.928925227070475E-4]:6.676622496511E-3,78[&rate=5.928925227070475E-4]:2.859443071582E-2)[&rate=5.928925227070475E-4]:3.144028273044E-1,79[&rate=5.928925227070475E-4]:3.429972580202E-1)[&rate=5.928925227070475E-4]:4.085802738363E-2,82[&rate=5.928925227070475E-4]:3.920744634859E-1)[&rate=5.928925227070475E-4]:1.632218139296E-1,(73[&rate=5.928925227070475E-4]:5.259556880558E-1,((81[&rate=5.928925227070475E-4]:4.884583799055E-2,80[&rate=5.928925227070475E-4]:4.884583799055E-2)[&rate=5.928925227070475E-4]:3.921382956476E-1,(77[&rate=5.928925227070475E-4]:3.525550593284E-1,71[&rate=5.928925227070475E-4]:2.895413606982E-1)[&rate=5.928925227070475E-4]:1.322646907482E-1)[&rate=5.928925227070475E-4]:3.565648592454E-2)[&rate=5.928925227070475E-4]:6.221730168854E-2)[&rate=5.928925227070475E-4]:1.443937567864E-1)[&rate=5.928925227070475E-4]:8.042640033369E-1)[&rate=5.928925227070475E-4]:2.194499757972E-1)[&rate=5.928925227070475E-4]:1.130621062493E-1,125[&rate=5.928925227070475E-4]:9.124972596409E-1)[&rate=5.928925227070475E-4]:6.45140690223E-1,(68[&rate=5.928925227070475E-4]:7.524826340982E-1,(((58[&rate=5.928925227070475E-4]:2.946365717244E-1,((57[&rate=5.928925227070475E-4]:1.124538547024E-1,54[&rate=5.928925227070475E-4]:7.147024814506E-2)[&rate=5.928925227070475E-4]:6.343847180786E-2,59[&rate=5.928925227070475E-4]:1.731600860731E-1)[&rate=5.928925227070475E-4]:1.023508025911E-1)[&rate=5.928925227070475E-4]:1.968305124312E-3,37[&rate=5.928925227070475E-4]:3.157305599088E-1)[&rate=5.928925227070475E-4]:1.688895709961E-1,(56[&rate=5.928925227070475E-4]:2.931902320083E-1,55[&rate=5.928925227070475E-4]:2.931902320083E-1)[&rate=5.928925227070475E-4]:1.449818114648E-1)[&rate=5.928925227070475E-4]:3.552941971825E-1)[&rate=5.928925227070475E-4]:6.384886490989E-1)[&rate=5.928925227070475E-4]:3.259540072826E-2)[&rate=5.928925227070475E-4]:9.050683418516E-2)[&rate=5.928925227070475E-4]:3.311228772479E-1,33[&rate=5.928925227070475E-4]:4.180237027917E-1);
tree STATE_15750000 [&joint=-20982.29198107778,lnP=-20982.29198107778] = [&R] ((33[&rate=5.937405590345532E-4]:1.591716721271E-2,(34[&rate=5.937405590345532E-4]:1.537006320331E-2,(((126[&rate=5.937405590345532E-4]:9.885440188378E-1,(((138[&rate=5.937405590345532E-4]:1.925532294939E-1,136[&rate=5.937405590345532E-4]:6.10463801787E-2)[&rate=5.937405590345532E-4]:2.166639255305E-1,135[&rate=5.937405590345532E-4]:2.092171550244E-1)[&rate=5.937405590345532E-4]:2.243785014606E-1,(120[&rate=5.937405590345532E-4]:6.286566534026E-1,119[&rate=5.937405590345532E-4]:7.245470643615E-1)[&rate=5.937405590345532E-4]:5.699379760281E-2)[&rate=5.937405590345532E-4]:9.927056795173E-1)[&rate=5.937405590345532E-4]:6.740938997055E-1,66[&rate=5.937405590345532E-4]:4.154637288584E-1)[&rate=5.937405590345532E-4]:1.438902520227E-1,(67[&rate=5.937405590345532E-4]:1.938004774279E-1,((123[&rate=5.937405590345532E-4]:2.16646597087E-1,124[&rate=5.937405590345532E-4]:2.139143566498E-1)[&rate=5.937405590345532E-4]:1.29832852061E-1,122[&rate=5.937405590345532E-4]:3.46479449148E-1)[&rate=5.937405590345532E-4]:3.485935786206E-1)[&rate=5.937405590345532E-4]:3.655535034532E-1)[&rate=5.937405590345532E-4]:3.190297809523E-1)[&rate=5.937405590345532E-4]:1.698546017378E-2)[&rate=5.937405590345532E-4]:7.194908805494E-2,((((((((69[&rate=5.937405590345532E-4]:8.905883706244E-1,118[&rate=5.937405590345532E-4]:8.796294665148E-1)[&rate=5.937405590345532E-4]:5.226551031297E-2,((131[&rate=5.937405590345532E-4]:9.772389177738E-2,130[&rate=5.937405590345532E-4]:9.498416575003E-2)[&rate=5.937405590345532E-4]:2.833735552101E-1,(129[&rate=5.937405590345532E-4]:2.503731442829E-1,132[&rate=5.937405590345532E-4]:2.531128703103E-1)[&rate=5.937405590345532E-4]:1.279845766772E-1)[&rate=5.937405590345532E-4]:4.165509544977E-1)[&rate=5.937405590345532E-4]:6.207374550904E-1,(128[&rate=5.937405590345532E-4]:1.321968689794E0,(((60[&rate=5.937405590345532E-4]:5.223410260632E-2,62[&rate=5.937405590345532E-4]:2.440149245241E-1)[&rate=5.937405590345532E-4]:4.589701367565E-2,(64[&rate=5.937405590345532E-4]:2.31569058735E-1,65[&rate=5.937405590345532E-4]:8.088412722831E-2)[&rate=5.937405590345532E-4]:1.724698905367E-2)[&rate=5.937405590345532E-4]:3.961491386002E-1,(63[&rate=5.937405590345532E-4]:3.567700373566E-1,61[&rate=5.937405590345532E-4]:3.978659277677E-1)[&rate=5.937405590345532E-4]:2.881951490323E-1)[&rate=5.937405590345532E-4]:7.756336403915E-1)[&rate=5.937405590345532E-4]:9.093771472671E-2)[&rate=5.937405590345532E-4]:2.385935483177E-1,((((47[&rate=5.937405590345532E-4]:5.101004532807E-1,51[&rate=5.937405590345532E-4]:4.827780489092E-1)[&rate=5.937405590345532E-4]:1.153836535902E-1,(((41[&rate=5.937405590345532E-4]:1.758659961789E-1,(48[&rate=5.937405590345532E-4]:6.783188051763E-2,42[&rate=5.937405590345532E-4]:2.95805143974E-2)[&rate=5.937405590345532E-4]:1.517499626558E-1)[&rate=5.937405590345532E-4]:2.097759845398E-1,43[&rate=5.937405590345532E-4]:4.402867894617E-1)[&rate=5.937405590345532E-4]:4.069058186561E-3,46[&rate=5.937405590345532E-4]:4.443558476483E-1)[&rate=5.937405590345532E-4]:1.811282592227E-1)[&rate=5.937405590345532E-4]:3.349465241588E-2,(49[&rate=5.937405590345532E-4]:4.201682298157E-1,50[&rate=5.937405590345532E-4]:4.201682298157E-1)[&rate=5.937405590345532E-4]:2.060236442254E-1)[&rate=5.937405590345532E-4]:1.537454507041E-2,(45[&rate=5.937405590345532E-4]:6.352322051692E-1,44[&rate=5.937405590345532E-4]:6.379644456063E-1)[&rate=5.937405590345532E-4]:3.092437787663E-2)[&rate=5.937405590345532E-4]:2.119471575013E-1)[&rate=5.937405590345532E-4]:1.245214443574E-1,((121[&rate=5.937405590345532E-4]:1.834687197474E0,127[&rate=5.937405590345532E-4]:2.275783087885E0)[&rate=5.937405590345532E-4]:3.904126535392E-1,(36[&rate=5.937405590345532E-4]:5.964826257636E-2,35[&rate=5.937405590345532E-4]:1.30729201106E-2)[&rate=5.937405590345532E-4]:8.599953364281E-2)[&rate=5.937405590345532E-4]:1.481818201548E-1)[&rate=5.937405590345532E-4]:2.905403378763E-1,(((((16[&rate=5.937405590345532E-4]:2.522087171968E0,97[&rate=5.937405590345532E-4]:3.655559944846E-1)[&rate=5.937405590345532E-4]:9.322200850887E-2,(146[&rate=5.937405590345532E-4]:5.576492702737E-1,((39[&rate=5.937405590345532E-4]:3.937287548189E-1,(((((((116[&rate=5.937405590345532E-4]:7.075028516935E-1,(((108[&rate=5.937405590345532E-4]:3.811790898904E-1,(109[&rate=5.937405590345532E-4]:3.221477381547E-1,114[&rate=5.937405590345532E-4]:2.426956833602E-1)[&rate=5.937405590345532E-4]:8.094915995474E-2)[&rate=5.937405590345532E-4]:1.594101879981E-1,107[&rate=5.937405590345532E-4]:5.433290039158E-1)[&rate=5.937405590345532E-4]:6.501238919322E-2,((19[&rate=5.937405590345532E-4]:3.564426444855E-1,13[&rate=5.937405590345532E-4]:3.180864801018E-1)[&rate=5.937405590345532E-4]:1.675765303164E-1,115[&rate=5.937405590345532E-4]:4.034712295964E-1)[&rate=5.937405590345532E-4]:1.445961909099E-1)[&rate=5.937405590345532E-4]:1.594354311873E-1)[&rate=5.937405590345532E-4]:1.13766793803E-1,((148[&rate=5.937405590345532E-4]:2.491832906883E-1,143[&rate=5.937405590345532E-4]:2.464435646609E-1)[&rate=5.937405590345532E-4]:4.754908821308E-1,(((104[&rate=5.937405590345532E-4]:4.9928130688E-2,111[&rate=5.937405590345532E-4]:6.636648685237E-2)[&rate=5.937405590345532E-4]:1.751937587892E-2,106[&rate=5.937405590345532E-4]:6.744750656692E-2)[&rate=5.937405590345532E-4]:3.174766229188E-1,139[&rate=5.937405590345532E-4]:5.767049514034E-1)[&rate=5.937405590345532E-4]:3.616678515524E-1)[&rate=5.937405590345532E-4]:1.349516370612E-1)[&rate=5.937405590345532E-4]:1.935202823268E-1,((105[&rate=5.937405590345532E-4]:4.028569284514E-1,110[&rate=5.937405590345532E-4]:4.247747366705E-1)[&rate=5.937405590345532E-4]:2.846216874094E-1,(((9[&rate=5.937405590345532E-4]:2.826588009196E-1,117[&rate=5.937405590345532E-4]:2.936177050292E-1)[&rate=5.937405590345532E-4]:2.594463383184E-1,(113[&rate=5.937405590345532E-4]:5.467775627987E-1,(14[&rate=5.937405590345532E-4]:2.876945051547E-1,(4[&rate=5.937405590345532E-4]:1.598970051724E-1,30[&rate=5.937405590345532E-4]:3.324997448984E-1)[&rate=5.937405590345532E-4]:7.026325340708E-2)[&rate=5.937405590345532E-4]:2.59083057644E-1)[&rate=5.937405590345532E-4]:3.546754521367E-3)[&rate=5.937405590345532E-4]:1.233058386085E-1,112[&rate=5.937405590345532E-4]:6.736301559286E-1)[&rate=5.937405590345532E-4]:4.124572020599E-2)[&rate=5.937405590345532E-4]:3.821058325107E-1)[&rate=5.937405590345532E-4]:1.168816489423E-1,(((24[&rate=5.937405590345532E-4]:8.485334935562E-1,((21[&rate=5.937405590345532E-4]:7.126676957449E-1,(17[&rate=5.937405590345532E-4]:6.731032095439E-1,28[&rate=5.937405590345532E-4]:7.278977300917E-1)[&rate=5.937405590345532E-4]:9.427499899641E-3)[&rate=5.937405590345532E-4]:6.453174999949E-2,1[&rate=5.937405590345532E-4]:1.555561012791E-2)[&rate=5.937405590345532E-4]:5.215596562004E-2)[&rate=5.937405590345532E-4]:2.158683265182E-1,(((25[&rate=5.937405590345532E-4]:5.311237770134E-1,20[&rate=5.937405590345532E-4]:5.119456948217E-1)[&rate=5.937405590345532E-4]:1.181645883604E-2,23[&rate=5.937405590345532E-4]:5.319813317398E-1)[&rate=5.937405590345532E-4]:3.331746504029E-1,(140[&rate=5.937405590345532E-4]:5.314514820284E-1,11[&rate=5.937405590345532E-4]:5.506295642201E-1)[&rate=5.937405590345532E-4]:2.295949110733E-1)[&rate=5.937405590345532E-4]:1.882869338221E-1)[&rate=5.937405590345532E-4]:1.44104605819E-1,102[&rate=5.937405590345532E-4]:4.686259027697E-2)[&rate=5.937405590345532E-4]:9.302816457105E-2)[&rate=5.937405590345532E-4]:1.114584089478E-3,(((141[&rate=5.937405590345532E-4]:3.562480210436E-1,144[&rate=5.937405590345532E-4]:3.535082950162E-1)[&rate=5.937405590345532E-4]:1.286726069248E-1,145[&rate=5.937405590345532E-4]:4.876603539959E-1)[&rate=5.937405590345532E-4]:1.810437866458E-2,142[&rate=5.937405590345532E-4]:5.057647326605E-1)[&rate=5.937405590345532E-4]:8.818159487428E-1)[&rate=5.937405590345532E-4]:1.937100905989E-1,(((((((84[&rate=5.937405590345532E-4]:5.310077430694E-2,93[&rate=5.937405590345532E-4]:6.679940444395E-2)[&rate=5.937405590345532E-4]:2.782409153673E-2,83[&rate=5.937405590345532E-4]:8.092486584367E-2)[&rate=5.937405590345532E-4]:6.482260101268E-2,((91[&rate=5.937405590345532E-4]:4.059025810434E-2,90[&rate=5.937405590345532E-4]:4.059025810434E-2)[&rate=5.937405590345532E-4]:8.670622944348E-2,92[&rate=5.937405590345532E-4]:1.272964875478E-1)[&rate=5.937405590345532E-4]:3.214960944555E-2)[&rate=5.937405590345532E-4]:6.663029942286E-2,(88[&rate=5.937405590345532E-4]:4.165759962553E-2,89[&rate=5.937405590345532E-4]:5.535622976254E-2)[&rate=5.937405590345532E-4]:1.707201666537E-1)[&rate=5.937405590345532E-4]:1.821362365533E-2,(85[&rate=5.937405590345532E-4]:8.474315401706E-2,86[&rate=5.937405590345532E-4]:8.474315401706E-2)[&rate=5.937405590345532E-4]:1.458482359175E-1)[&rate=5.937405590345532E-4]:7.202224265173E-2,87[&rate=5.937405590345532E-4]:3.026136325863E-1)[&rate=5.937405590345532E-4]:1.019329012844E0,(((15[&rate=5.937405590345532E-4]:3.824209035865E-1,10[&rate=5.937405590345532E-4]:3.440647392031E-1)[&rate=5.937405590345532E-4]:1.991428639054E-1,6[&rate=5.937405590345532E-4]:5.267692469441E-1)[&rate=5.937405590345532E-4]:6.694418596744E-2,(18[&rate=5.937405590345532E-4]:5.012939345964E-1,3[&rate=5.937405590345532E-4]:3.862254414458E-1)[&rate=5.937405590345532E-4]:1.554331969453E-1)[&rate=5.937405590345532E-4]:2.405579796425E-1)[&rate=5.937405590345532E-4]:5.497590854754E-1)[&rate=5.937405590345532E-4]:5.727766895146E-1,101[&rate=5.937405590345532E-4]:9.02012666996E-1)[&rate=5.937405590345532E-4]:4.648802468167E-1)[&rate=5.937405590345532E-4]:3.173854571129E-2,(((31[&rate=5.937405590345532E-4]:7.680551064682E-1,(22[&rate=5.937405590345532E-4]:4.101414166806E-1,27[&rate=5.937405590345532E-4]:4.26579772845E-1)[&rate=5.937405590345532E-4]:3.031191692395E-1)[&rate=5.937405590345532E-4]:1.115588421805E-1,((7[&rate=5.937405590345532E-4]:4.856782188901E-2,8[&rate=5.937405590345532E-4]:4.856782188901E-2)[&rate=5.937405590345532E-4]:3.986975557841E-1,26[&rate=5.937405590345532E-4]:5.541146927417E-1)[&rate=5.937405590345532E-4]:2.816636394686E-1)[&rate=5.937405590345532E-4]:3.288286916724E-1,2[&rate=5.937405590345532E-4]:9.81045380047E-1)[&rate=5.937405590345532E-4]:1.401147723313E0)[&rate=5.937405590345532E-4]:1.196339050859E-2)[&rate=5.937405590345532E-4]:9.238556332083E-2)[&rate=5.937405590345532E-4]:1.255368577976E-2,147[&rate=5.937405590345532E-4]:5.997469893197E-1)[&rate=5.937405590345532E-4]:3.094320831349E-2,((((99[&rate=5.937405590345532E-4]:5.258973806408E-1,40[&rate=5.937405590345532E-4]:3.756241565972E-1)[&rate=5.937405590345532E-4]:3.926938769128E-2,96[&rate=5.937405590345532E-4]:5.296476426492E-1)[&rate=5.937405590345532E-4]:2.419490523697E-2,98[&rate=5.937405590345532E-4]:5.675037500718E-1)[&rate=5.937405590345532E-4]:8.548157791072E-2,((94[&rate=5.937405590345532E-4]:1.245239149217E-1,100[&rate=5.937405590345532E-4]:1.245239149217E-1)[&rate=5.937405590345532E-4]:3.296410142083E-1,95[&rate=5.937405590345532E-4]:5.38864382682E-1)[&rate=5.937405590345532E-4]:1.250499070492E-1)[&rate=5.937405590345532E-4]:4.87431210167E-2)[&rate=5.937405590345532E-4]:1.986431512612E-1,38[&rate=5.937405590345532E-4]:7.03650288785E-1)[&rate=5.937405590345532E-4]:4.36509769515E-1)[&rate=5.937405590345532E-4]:3.851717155446E-1,32[&rate=5.937405590345532E-4]:3.803482047997E-2)[&rate=5.937405590345532E-4]:2.601025255129E-2,((((52[&rate=5.937405590345532E-4]:6.247928468584E-1,(((134[&rate=5.937405590345532E-4]:9.821157861377E-2,137[&rate=5.937405590345532E-4]:1.69444455326E-1)[&rate=5.937405590345532E-4]:2.312885056466E-1,133[&rate=5.937405590345532E-4]:3.596370705615E-1)[&rate=5.937405590345532E-4]:5.175870640224E-1,(((12[&rate=5.937405590345532E-4]:6.061017962748E-2,5[&rate=5.937405590345532E-4]:2.225401524402E-2)[&rate=5.937405590345532E-4]:3.291998685906E-1,29[&rate=5.937405590345532E-4]:4.966593632867E-1)[&rate=5.937405590345532E-4]:2.414882308015E-1,103[&rate=5.937405590345532E-4]:5.052708817594E-1)[&rate=5.937405590345532E-4]:1.262364211729E0)[&rate=5.937405590345532E-4]:5.214514879313E-1)[&rate=5.937405590345532E-4]:7.077339555573E-2,((((76[&rate=5.937405590345532E-4]:3.769755371622E-1,(74[&rate=5.937405590345532E-4]:3.594409983131E-1,70[&rate=5.937405590345532E-4]:3.210848339297E-1)[&rate=5.937405590345532E-4]:1.753453884912E-2)[&rate=5.937405590345532E-4]:1.561879215125E-1,75[&rate=5.937405590345532E-4]:5.331634586747E-1)[&rate=5.937405590345532E-4]:3.096204847465E-1,(73[&rate=5.937405590345532E-4]:5.790051338242E-1,(((81[&rate=5.937405590345532E-4]:8.118518042829E-2,80[&rate=5.937405590345532E-4]:8.118518042829E-2)[&rate=5.937405590345532E-4]:3.500499613131E-1,(77[&rate=5.937405590345532E-4]:1.707882994838E-1,71[&rate=5.937405590345532E-4]:1.077746008536E-1)[&rate=5.937405590345532E-4]:3.04282458696E-1)[&rate=5.937405590345532E-4]:4.581884502728E-2,(((72[&rate=5.937405590345532E-4]:1.160303218312E-1,78[&rate=5.937405590345532E-4]:1.379481300505E-1)[&rate=5.937405590345532E-4]:2.413571454933E-1,82[&rate=5.937405590345532E-4]:3.875244536259E-1)[&rate=5.937405590345532E-4]:2.891193346738E-2,79[&rate=5.937405590345532E-4]:4.082172090112E-1)[&rate=5.937405590345532E-4]:7.705595583979E-2)[&rate=5.937405590345532E-4]:5.263607856238E-2)[&rate=5.937405590345532E-4]:2.637788095971E-1)[&rate=5.937405590345532E-4]:5.048422980411E-1,53[&rate=5.937405590345532E-4]:6.011631828502E-1)[&rate=5.937405590345532E-4]:8.620633825256E-2)[&rate=5.937405590345532E-4]:4.095646630018E-1,125[&rate=5.937405590345532E-4]:8.865516704434E-1)[&rate=5.937405590345532E-4]:6.094303641353E-1,(68[&rate=5.937405590345532E-4]:8.471583734622E-1,(((59[&rate=5.937405590345532E-4]:2.910836636481E-1,57[&rate=5.937405590345532E-4]:2.938159040852E-1)[&rate=5.937405590345532E-4]:5.3674548926E-2,(55[&rate=5.937405590345532E-4]:2.927334102127E-1,56[&rate=5.937405590345532E-4]:2.927334102127E-1)[&rate=5.937405590345532E-4]:4.382808104978E-2)[&rate=5.937405590345532E-4]:8.218412247483E-2,(37[&rate=5.937405590345532E-4]:3.671518237632E-1,(54[&rate=5.937405590345532E-4]:2.573465239929E-1,58[&rate=5.937405590345532E-4]:3.147235731732E-1)[&rate=5.937405590345532E-4]:3.330256752986E-2)[&rate=5.937405590345532E-4]:9.804187740598E-2)[&rate=5.937405590345532E-4]:4.693963662822E-1)[&rate=5.937405590345532E-4]:4.821569944497E-1)[&rate=5.937405590345532E-4]:1.673818497408E-1)[&rate=5.937405590345532E-4]:1.834173018168E-2);
tree STATE_15840000 [&joint=-20974.544078081304,lnP=-20974.544078081304] = [&R] (32[&rate=6.384595766058915E-4]:8.208923222694E-2,(33[&rate=6.384595766058915E-4]:8.677523866347E-2,((((35[&rate=6.384595766058915E-4]:2.30532954871E-1,(((((118[&rate=6.384595766058915E-4]:5.448488583541E-1,69[&rate=6.384595766058915E-4]:5.558077624637E-1)[&rate=6.384595766058915E-4]:9.843393370772E-2,((130[&rate=6.384595766058915E-4]:1.614576123343E-2,131[&rate=6.384595766058915E-4]:1.888548726079E-2)[&rate=6.384595766058915E-4]:1.41365442475E-1,(132[&rate=6.384595766058915E-4]:1.054678293941E-1,129[&rate=6.384595766058915E-4]:1.027281033667E-1)[&rate=6.384595766058915E-4]:5.478310034176E-2)[&rate=6.384595766058915E-4]:3.487852869834E-1)[&rate=6.384595766058915E-4]:5.875799379399E-1,128[&rate=6.384595766058915E-4]:1.091136702604E0)[&rate=6.384595766058915E-4]:2.76490741613E-1,((65[&rate=6.384595766058915E-4]:1.731211160408E-1,((64[&rate=6.384595766058915E-4]:9.494948621134E-2,62[&rate=6.384595766058915E-4]:1.360453766224E-1)[&rate=6.384595766058915E-4]:1.085518922265E-1,60[&rate=6.384595766058915E-4]:5.281644693116E-2)[&rate=6.384595766058915E-4]:1.203046691097E-1)[&rate=6.384595766058915E-4]:5.500788641033E-1,(63[&rate=6.384595766058915E-4]:3.915499334277E-2,61[&rate=6.384595766058915E-4]:8.025088375381E-2)[&rate=6.384595766058915E-4]:8.347299183081E-1)[&rate=6.384595766058915E-4]:5.923726695527E-1)[&rate=6.384595766058915E-4]:1.759052574103E-1,(((46[&rate=6.384595766058915E-4]:3.717367230223E-1,((41[&rate=6.384595766058915E-4]:2.437831247582E-1,(42[&rate=6.384595766058915E-4]:1.929039874954E-1,48[&rate=6.384595766058915E-4]:2.311553536156E-1)[&rate=6.384595766058915E-4]:5.634361813701E-2)[&rate=6.384595766058915E-4]:5.956805868583E-3,43[&rate=6.384595766058915E-4]:3.043847393697E-1)[&rate=6.384595766058915E-4]:6.735198365252E-2)[&rate=6.384595766058915E-4]:1.577388976371E-1,(45[&rate=6.384595766058915E-4]:5.157707439332E-1,(49[&rate=6.384595766058915E-4]:3.915547061576E-1,50[&rate=6.384595766058915E-4]:3.915547061576E-1)[&rate=6.384595766058915E-4]:9.962587384128E-2)[&rate=6.384595766058915E-4]:5.508155414794E-3)[&rate=6.384595766058915E-4]:1.797178403423E-2,(51[&rate=6.384595766058915E-4]:5.055646517253E-1,(47[&rate=6.384595766058915E-4]:1.735142534808E-1,44[&rate=6.384595766058915E-4]:1.680497726065E-1)[&rate=6.384595766058915E-4]:3.59372802616E-1)[&rate=6.384595766058915E-4]:1.456034859678E-2)[&rate=6.384595766058915E-4]:2.308858059541E-1)[&rate=6.384595766058915E-4]:2.15767376531E-1)[&rate=6.384595766058915E-4]:2.561557241524E-2,(36[&rate=6.384595766058915E-4]:6.55997981368E-2,(127[&rate=6.384595766058915E-4]:2.381649655968E0,121[&rate=6.384595766058915E-4]:1.940553765557E0)[&rate=6.384595766058915E-4]:2.044980873739E-1)[&rate=6.384595766058915E-4]:2.371240716152E-1)[&rate=6.384595766058915E-4]:5.007075473814E-1,((40[&rate=6.384595766058915E-4]:6.957825412919E-1,(((147[&rate=6.384595766058915E-4]:4.899483470991E-1,146[&rate=6.384595766058915E-4]:5.527898771536E-1)[&rate=6.384595766058915E-4]:6.199898199938E-3,((((((((15[&rate=6.384595766058915E-4]:4.299406366626E-1,10[&rate=6.384595766058915E-4]:3.915844722792E-1)[&rate=6.384595766058915E-4]:2.563323600124E-1,6[&rate=6.384595766058915E-4]:6.314784761271E-1)[&rate=6.384595766058915E-4]:1.758282745601E-1,((3[&rate=6.384595766058915E-4]:2.835112417104E-1,18[&rate=6.384595766058915E-4]:3.98579734861E-1)[&rate=6.384595766058915E-4]:2.700848849309E-1,((88[&rate=6.384595766058915E-4]:4.79943758992E-2,89[&rate=6.384595766058915E-4]:6.169300603621E-2)[&rate=6.384595766058915E-4]:2.963743540182E-1,((((91[&rate=6.384595766058915E-4]:6.1687341131E-2,90[&rate=6.384595766058915E-4]:6.1687341131E-2)[&rate=6.384595766058915E-4]:6.853628438912E-2,92[&rate=6.384595766058915E-4]:1.302236255201E-1)[&rate=6.384595766058915E-4]:1.10628502358E-1,87[&rate=6.384595766058915E-4]:2.271534977411E-1)[&rate=6.384595766058915E-4]:2.237025123035E-2,((83[&rate=6.384595766058915E-4]:1.646634679085E-1,((84[&rate=6.384595766058915E-4]:8.075423352449E-2,93[&rate=6.384595766058915E-4]:9.445286366151E-2)[&rate=6.384595766058915E-4]:2.814862641609E-2,85[&rate=6.384595766058915E-4]:1.089028599406E-1)[&rate=6.384595766058915E-4]:5.57606079679E-2)[&rate=6.384595766058915E-4]:3.256340720927E-2,86[&rate=6.384595766058915E-4]:1.972268751177E-1)[&rate=6.384595766058915E-4]:5.229687385367E-2)[&rate=6.384595766058915E-4]:9.484498094595E-2)[&rate=6.384595766058915E-4]:7.489534241211E-1)[&rate=6.384595766058915E-4]:2.016558295254E-1)[&rate=6.384595766058915E-4]:6.809845738885E-1,((((((145[&rate=6.384595766058915E-4]:8.427881599091E-2,141[&rate=6.384595766058915E-4]:8.153908996332E-2)[&rate=6.384595766058915E-4]:1.966385103404E-2,144[&rate=6.384595766058915E-4]:9.846321497001E-2)[&rate=6.384595766058915E-4]:8.083804890279E-2,142[&rate=6.384595766058915E-4]:1.847807159277E-1)[&rate=6.384595766058915E-4]:9.045305942787E-1,((1[&rate=6.384595766058915E-4]:5.46496331522E-2,(28[&rate=6.384595766058915E-4]:7.511037854728E-1,21[&rate=6.384595766058915E-4]:7.264462512263E-1)[&rate=6.384595766058915E-4]:8.984721754235E-2)[&rate=6.384595766058915E-4]:8.715417435834E-2,(17[&rate=6.384595766058915E-4]:8.18208644809E-1,24[&rate=6.384595766058915E-4]:8.675237133021E-1)[&rate=6.384595766058915E-4]:5.510201201662E-2)[&rate=6.384595766058915E-4]:8.175407803822E-2)[&rate=6.384595766058915E-4]:3.983215736973E-1,(102[&rate=6.384595766058915E-4]:1.155824784591E-1,((23[&rate=6.384595766058915E-4]:4.147700035173E-1,(20[&rate=6.384595766058915E-4]:3.909654994525E-1,25[&rate=6.384595766058915E-4]:4.101435816442E-1)[&rate=6.384595766058915E-4]:1.558532598275E-2)[&rate=6.384595766058915E-4]:4.43396907842E-2,(11[&rate=6.384595766058915E-4]:3.088848769348E-1,140[&rate=6.384595766058915E-4]:2.89706794743E-1)[&rate=6.384595766058915E-4]:6.529331051757E-2)[&rate=6.384595766058915E-4]:8.071577156642E-1)[&rate=6.384595766058915E-4]:1.254750629789E-1)[&rate=6.384595766058915E-4]:4.518151968532E-3,(((((148[&rate=6.384595766058915E-4]:2.816237282171E-1,143[&rate=6.384595766058915E-4]:2.788840021898E-1)[&rate=6.384595766058915E-4]:3.119849830608E-1,116[&rate=6.384595766058915E-4]:5.552525468943E-1)[&rate=6.384595766058915E-4]:2.097394974364E-2,(106[&rate=6.384595766058915E-4]:4.658139716887E-1,((139[&rate=6.384595766058915E-4]:2.637401049326E-1,111[&rate=6.384595766058915E-4]:8.83976391792E-2)[&rate=6.384595766058915E-4]:3.456844679328E-1,104[&rate=6.384595766058915E-4]:4.176437509476E-1)[&rate=6.384595766058915E-4]:4.817022074109E-2)[&rate=6.384595766058915E-4]:1.70686497552E-1)[&rate=6.384595766058915E-4]:2.534860096775E-1,((115[&rate=6.384595766058915E-4]:4.732484817193E-1,(19[&rate=6.384595766058915E-4]:2.56250697644E-1,13[&rate=6.384595766058915E-4]:2.178945332604E-1)[&rate=6.384595766058915E-4]:3.375457292808E-1)[&rate=6.384595766058915E-4]:1.850862616022E-1,((107[&rate=6.384595766058915E-4]:2.215750932405E-1,108[&rate=6.384595766058915E-4]:2.188353672132E-1)[&rate=6.384595766058915E-4]:3.684522202695E-1,(109[&rate=6.384595766058915E-4]:2.551556398264E-1,114[&rate=6.384595766058915E-4]:1.757035850319E-1)[&rate=6.384595766058915E-4]:3.540497558754E-1)[&rate=6.384595766058915E-4]:1.285814024142E-1)[&rate=6.384595766058915E-4]:1.71377762994E-1)[&rate=6.384595766058915E-4]:7.506453693147E-3,((105[&rate=6.384595766058915E-4]:5.777879949347E-1,110[&rate=6.384595766058915E-4]:5.997058031537E-1)[&rate=6.384595766058915E-4]:1.148905732693E-1,(112[&rate=6.384595766058915E-4]:6.411728920151E-1,(((9[&rate=6.384595766058915E-4]:4.200515602911E-1,117[&rate=6.384595766058915E-4]:4.310104644007E-1)[&rate=6.384595766058915E-4]:5.08426544255E-2,113[&rate=6.384595766058915E-4]:4.791133927986E-1)[&rate=6.384595766058915E-4]:9.514087898935E-2,((4[&rate=6.384595766058915E-4]:2.4335419242E-1,30[&rate=6.384595766058915E-4]:4.15956932146E-1)[&rate=6.384595766058915E-4]:1.556338737445E-1,14[&rate=6.384595766058915E-4]:4.565223127397E-1)[&rate=6.384595766058915E-4]:1.177319590483E-1)[&rate=6.384595766058915E-4]:6.691862022717E-2)[&rate=6.384595766058915E-4]:7.890293646267E-2)[&rate=6.384595766058915E-4]:1.993349123527E-1)[&rate=6.384595766058915E-4]:4.001375553155E-1)[&rate=6.384595766058915E-4]:1.934005626762E-1)[&rate=6.384595766058915E-4]:3.09031725077E-1,101[&rate=6.384595766058915E-4]:7.425285291046E-1)[&rate=6.384595766058915E-4]:3.750815040042E-1,16[&rate=6.384595766058915E-4]:2.229938800232E0)[&rate=6.384595766058915E-4]:5.721898788321E-2,(2[&rate=6.384595766058915E-4]:8.268061278803E-1,(((7[&rate=6.384595766058915E-4]:3.93794021164E-1,8[&rate=6.384595766058915E-4]:3.93794021164E-1)[&rate=6.384595766058915E-4]:2.448742282989E-1,26[&rate=6.384595766058915E-4]:7.455175645314E-1)[&rate=6.384595766058915E-4]:1.22512321855E-1,((22[&rate=6.384595766058915E-4]:5.712478251422E-1,27[&rate=6.384595766058915E-4]:5.876861813066E-1)[&rate=6.384595766058915E-4]:1.236022521598E-1,31[&rate=6.384595766058915E-4]:7.496445978501E-1)[&rate=6.384595766058915E-4]:1.622209049748E-1)[&rate=6.384595766058915E-4]:1.423378853295E-1)[&rate=6.384595766058915E-4]:1.331584536947E0)[&rate=6.384595766058915E-4]:2.445103572368E-2,39[&rate=6.384595766058915E-4]:2.26115897722E-1)[&rate=6.384595766058915E-4]:2.126552983967E-1)[&rate=6.384595766058915E-4]:8.070289475475E-2,((((99[&rate=6.384595766058915E-4]:3.919051798676E-1,96[&rate=6.384595766058915E-4]:3.563860541847E-1)[&rate=6.384595766058915E-4]:2.123578047259E-1,((100[&rate=6.384595766058915E-4]:1.380722813591E-1,94[&rate=6.384595766058915E-4]:1.380722813591E-1)[&rate=6.384595766058915E-4]:9.86668864932E-2,95[&rate=6.384595766058915E-4]:3.214386214044E-1)[&rate=6.384595766058915E-4]:2.718954014405E-1)[&rate=6.384595766058915E-4]:1.050377217031E-2,98[&rate=6.384595766058915E-4]:5.929088332665E-1)[&rate=6.384595766058915E-4]:4.894735531222E-2,97[&rate=6.384595766058915E-4]:4.424026366662E-1)[&rate=6.384595766058915E-4]:6.03320284099E-3)[&rate=6.384595766058915E-4]:1.763084504184E-1)[&rate=6.384595766058915E-4]:1.552044364199E-1,38[&rate=6.384595766058915E-4]:7.826809667827E-1)[&rate=6.384595766058915E-4]:5.765405544004E-1)[&rate=6.384595766058915E-4]:1.629348136689E-1,(34[&rate=6.384595766058915E-4]:2.918721215235E-2,(((67[&rate=6.384595766058915E-4]:2.523887222188E-1,(123[&rate=6.384595766058915E-4]:2.742959875961E-1,(122[&rate=6.384595766058915E-4]:2.732502847327E-1,124[&rate=6.384595766058915E-4]:2.705180442956E-1)[&rate=6.384595766058915E-4]:1.045702863395E-3)[&rate=6.384595766058915E-4]:4.793652849634E-1)[&rate=6.384595766058915E-4]:1.323377021229E-1,(66[&rate=6.384595766058915E-4]:2.365721990901E-1,((119[&rate=6.384595766058915E-4]:1.199434087715E0,(((138[&rate=6.384595766058915E-4]:2.594820661082E-1,136[&rate=6.384595766058915E-4]:1.27975216793E-1)[&rate=6.384595766058915E-4]:1.673361832704E-1,135[&rate=6.384595766058915E-4]:2.268182493786E-1)[&rate=6.384595766058915E-4]:3.044473926815E-1,120[&rate=6.384595766058915E-4]:7.833204365806E-1)[&rate=6.384595766058915E-4]:3.202232401754E-1)[&rate=6.384595766058915E-4]:6.146053753459E-1,126[&rate=6.384595766058915E-4]:1.028336940417E0)[&rate=6.384595766058915E-4]:4.55409448358E-1)[&rate=6.384595766058915E-4]:1.481542252516E-1)[&rate=6.384595766058915E-4]:5.043785550284E-1,((((53[&rate=6.384595766058915E-4]:6.813720633502E-1,(52[&rate=6.384595766058915E-4]:5.669432075449E-1,((((12[&rate=6.384595766058915E-4]:1.303452141928E-1,5[&rate=6.384595766058915E-4]:9.198904980929E-2)[&rate=6.384595766058915E-4]:3.288415641129E-1,29[&rate=6.384595766058915E-4]:5.660360933741E-1)[&rate=6.384595766058915E-4]:3.229474791813E-1,103[&rate=6.384595766058915E-4]:6.561068602266E-1)[&rate=6.384595766058915E-4]:1.519513378678E0,(133[&rate=6.384595766058915E-4]:4.954661110799E-1,(134[&rate=6.384595766058915E-4]:4.480901729303E-1,137[&rate=6.384595766058915E-4]:5.193230496425E-1)[&rate=6.384595766058915E-4]:1.723895184851E-2)[&rate=6.384595766058915E-4]:7.897431689207E-1)[&rate=6.384595766058915E-4]:5.561670320106E-2)[&rate=6.384595766058915E-4]:1.226255771167E-1)[&rate=6.384595766058915E-4]:3.815710891192E-2,(((((81[&rate=6.384595766058915E-4]:1.151139732869E-1,80[&rate=6.384595766058915E-4]:1.151139732869E-1)[&rate=6.384595766058915E-4]:3.583715227257E-1,77[&rate=6.384595766058915E-4]:5.17321112451E-1)[&rate=6.384595766058915E-4]:1.02959964486E-1,73[&rate=6.384595766058915E-4]:6.257605289917E-1)[&rate=6.384595766058915E-4]:7.675956507445E-3,(((78[&rate=6.384595766058915E-4]:5.497952167824E-2,72[&rate=6.384595766058915E-4]:3.306171345893E-2)[&rate=6.384595766058915E-4]:1.586131863021E-1,(79[&rate=6.384595766058915E-4]:1.539054744472E-1,71[&rate=6.384595766058915E-4]:1.265082141731E-1)[&rate=6.384595766058915E-4]:5.968723353313E-2)[&rate=6.384595766058915E-4]:4.171707249038E-2,82[&rate=6.384595766058915E-4]:2.635289585527E-1)[&rate=6.384595766058915E-4]:3.370308146177E-1)[&rate=6.384595766058915E-4]:2.375257100806E-1,(((70[&rate=6.384595766058915E-4]:4.651133646732E-1,76[&rate=6.384595766058915E-4]:5.034695290566E-1)[&rate=6.384595766058915E-4]:1.428501438885E-2,74[&rate=6.384595766058915E-4]:5.177545434455E-1)[&rate=6.384595766058915E-4]:3.747675362929E-2,75[&rate=6.384595766058915E-4]:5.552312970748E-1)[&rate=6.384595766058915E-4]:3.15730898505E-1)[&rate=6.384595766058915E-4]:5.950300352945E-1)[&rate=6.384595766058915E-4]:3.759602937623E-1,125[&rate=6.384595766058915E-4]:8.851069523632E-1)[&rate=6.384595766058915E-4]:3.780225270082E-1,(68[&rate=6.384595766058915E-4]:5.698342776258E-1,(57[&rate=6.384595766058915E-4]:4.316845925202E-1,((56[&rate=6.384595766058915E-4]:3.148069137161E-1,55[&rate=6.384595766058915E-4]:3.148069137161E-1)[&rate=6.384595766058915E-4]:5.708589578284E-2,(59[&rate=6.384595766058915E-4]:1.349778719243E-1,(54[&rate=6.384595766058915E-4]:9.13063101643E-2,(37[&rate=6.384595766058915E-4]:1.571093091232E-1,58[&rate=6.384595766058915E-4]:1.379836260631E-1)[&rate=6.384595766058915E-4]:1.069973328158E-2)[&rate=6.384595766058915E-4]:5.420195639795E-3)[&rate=6.384595766058915E-4]:2.451116588863E-1)[&rate=6.384595766058915E-4]:4.886282127253E-2)[&rate=6.384595766058915E-4]:1.900622534117E-1)[&rate=6.384595766058915E-4]:5.266285350788E-1)[&rate=6.384595766058915E-4]:3.403628044377E-1)[&rate=6.384595766058915E-4]:3.095931412375E-3)[&rate=6.384595766058915E-4]:2.758997755406E-2)[&rate=6.384595766058915E-4]:4.643640512143E-2)[&rate=6.384595766058915E-4]:7.93445618184E-4);
tree STATE_15930000 [&joint=-20963.83965658323,lnP=-20963.83965658323] = [&R] ((32[&rate=6.676800886676757E-4]:3.176873956564E-2,(((((((((((((81[&rate=6.676800886676757E-4]:7.872444901804E-2,80[&rate=6.676800886676757E-4]:7.872444901804E-2)[&rate=6.676800886676757E-4]:2.581378138841E-1,(73[&rate=6.676800886676757E-4]:3.194151711509E-1,71[&rate=6.676800886676757E-4]:2.509220204661E-1)[&rate=6.676800886676757E-4]:6.676216024434E-2)[&rate=6.676800886676757E-4]:4.236350634339E-3,(((72[&rate=6.676800886676757E-4]:1.305281219243E-2,78[&rate=6.676800886676757E-4]:3.497062041174E-2)[&rate=6.676800886676757E-4]:2.050200513794E-1,82[&rate=6.676800886676757E-4]:2.482098498732E-1)[&rate=6.676800886676757E-4]:1.630302070799E-4,79[&rate=6.676800886676757E-4]:2.401537019982E-1)[&rate=6.676800886676757E-4]:1.091640896205E-1)[&rate=6.676800886676757E-4]:8.891704754389E-2,77[&rate=6.676800886676757E-4]:4.738512775188E-1)[&rate=6.676800886676757E-4]:2.020480304601E-1,(((74[&rate=6.676800886676757E-4]:3.65222998265E-1,76[&rate=6.676800886676757E-4]:3.65222998265E-1)[&rate=6.676800886676757E-4]:1.119430947659E-1,70[&rate=6.676800886676757E-4]:4.388099286474E-1)[&rate=6.676800886676757E-4]:6.978109664716E-2,75[&rate=6.676800886676757E-4]:5.469471896781E-1)[&rate=6.676800886676757E-4]:1.344315703555E-1)[&rate=6.676800886676757E-4]:7.840577002907E-1,((134[&rate=6.676800886676757E-4]:3.291115367642E-1,137[&rate=6.676800886676757E-4]:4.003444134764E-1)[&rate=6.676800886676757E-4]:4.271313043906E-1,133[&rate=6.676800886676757E-4]:7.86379827456E-1)[&rate=6.676800886676757E-4]:7.146730712244E-1)[&rate=6.676800886676757E-4]:5.28724121605E-2,(52[&rate=6.676800886676757E-4]:3.747305913459E-1,(((12[&rate=6.676800886676757E-4]:3.3832241861E-1,5[&rate=6.676800886676757E-4]:2.999662542265E-1)[&rate=6.676800886676757E-4]:1.298869747546E-1,29[&rate=6.676800886676757E-4]:5.750587084331E-1)[&rate=6.676800886676757E-4]:2.823028064364E-1,103[&rate=6.676800886676757E-4]:6.244848025407E-1)[&rate=6.676800886676757E-4]:1.414539523366E0)[&rate=6.676800886676757E-4]:4.053119438382E-1)[&rate=6.676800886676757E-4]:7.231434742851E-4,53[&rate=6.676800886676757E-4]:7.72568957347E-1)[&rate=6.676800886676757E-4]:2.83155385484E-1,125[&rate=6.676800886676757E-4]:8.453418291698E-1)[&rate=6.676800886676757E-4]:1.129966958731E-1,(68[&rate=6.676800886676757E-4]:6.079727844472E-1,(57[&rate=6.676800886676757E-4]:4.313347350753E-1,(((55[&rate=6.676800886676757E-4]:1.450405776342E-1,56[&rate=6.676800886676757E-4]:1.450405776342E-1)[&rate=6.676800886676757E-4]:2.026633972106E-1,(58[&rate=6.676800886676757E-4]:3.069014041015E-1,(37[&rate=6.676800886676757E-4]:2.749147328403E-1,54[&rate=6.676800886676757E-4]:1.984120005998E-1)[&rate=6.676800886676757E-4]:5.111235432134E-2)[&rate=6.676800886676757E-4]:6.812497511505E-2)[&rate=6.676800886676757E-4]:3.409270585672E-2,59[&rate=6.676800886676757E-4]:3.899934020132E-1)[&rate=6.676800886676757E-4]:3.860909262503E-2)[&rate=6.676800886676757E-4]:2.28550617678E-1)[&rate=6.676800886676757E-4]:1.836990739289E-1)[&rate=6.676800886676757E-4]:3.391624762911E-1,((((135[&rate=6.676800886676757E-4]:3.854142806702E-1,(138[&rate=6.676800886676757E-4]:2.01052891718E-1,136[&rate=6.676800886676757E-4]:6.954604240275E-2)[&rate=6.676800886676757E-4]:3.843613889523E-1)[&rate=6.676800886676757E-4]:1.199289301342E0,((119[&rate=6.676800886676757E-4]:9.915117489721E-1,120[&rate=6.676800886676757E-4]:8.956213380133E-1)[&rate=6.676800886676757E-4]:6.088312387439E-1,126[&rate=6.676800886676757E-4]:8.146404650723E-1)[&rate=6.676800886676757E-4]:3.323057997756E-1)[&rate=6.676800886676757E-4]:2.501338116704E-1,66[&rate=6.676800886676757E-4]:1.499058868333E-1)[&rate=6.676800886676757E-4]:2.966541649729E-1,(67[&rate=6.676800886676757E-4]:3.690800508234E-1,(124[&rate=6.676800886676757E-4]:3.841827816721E-1,(122[&rate=6.676800886676757E-4]:3.546999490442E-1,123[&rate=6.676800886676757E-4]:3.546999490442E-1)[&rate=6.676800886676757E-4]:3.221507306506E-2)[&rate=6.676800886676757E-4]:4.834375790548E-1)[&rate=6.676800886676757E-4]:7.748000098283E-2)[&rate=6.676800886676757E-4]:1.365536450888E-1)[&rate=6.676800886676757E-4]:1.018478383746E-1,((((45[&rate=6.676800886676757E-4]:6.99749115708E-1,((((50[&rate=6.676800886676757E-4]:4.937168611851E-1,49[&rate=6.676800886676757E-4]:4.937168611851E-1)[&rate=6.676800886676757E-4]:1.026529284512E-1,((42[&rate=6.676800886676757E-4]:2.404395191415E-1,(41[&rate=6.676800886676757E-4]:1.176761498426E-1,48[&rate=6.676800886676757E-4]:1.61391996837E-1)[&rate=6.676800886676757E-4]:1.172988884247E-1)[&rate=6.676800886676757E-4]:1.016554618294E-1,(43[&rate=6.676800886676757E-4]:3.258585753059E-1,46[&rate=6.676800886676757E-4]:3.258585753059E-1)[&rate=6.676800886676757E-4]:6.541673353373E-2)[&rate=6.676800886676757E-4]:2.378813660424E-1)[&rate=6.676800886676757E-4]:3.901518289701E-3,51[&rate=6.676800886676757E-4]:6.057357888002E-1)[&rate=6.676800886676757E-4]:8.810324655231E-3,(44[&rate=6.676800886676757E-4]:6.175057893054E-2,47[&rate=6.676800886676757E-4]:6.721505980479E-2)[&rate=6.676800886676757E-4]:5.746534580222E-1)[&rate=6.676800886676757E-4]:6.607731919238E-2)[&rate=6.676800886676757E-4]:1.464441575316E-1,(((((60[&rate=6.676800886676757E-4]:1.002083418088E-1,(62[&rate=6.676800886676757E-4]:2.082588395217E-1,64[&rate=6.676800886676757E-4]:1.671629491107E-1)[&rate=6.676800886676757E-4]:8.373032420481E-2)[&rate=6.676800886676757E-4]:6.613575521505E-2,65[&rate=6.676800886676757E-4]:1.663440970238E-1)[&rate=6.676800886676757E-4]:1.349549830731E-1,(63[&rate=6.676800886676757E-4]:1.436712163937E-1,61[&rate=6.676800886676757E-4]:1.847671068047E-1)[&rate=6.676800886676757E-4]:3.0831279521E-1)[&rate=6.676800886676757E-4]:1.102166740827E0,128[&rate=6.676800886676757E-4]:1.455520615444E0)[&rate=6.676800886676757E-4]:1.296095437205E-1,(118[&rate=6.676800886676757E-4]:8.943760797101E-1,((129[&rate=6.676800886676757E-4]:2.055060108124E-1,((131[&rate=6.676800886676757E-4]:1.135700432743E-1,130[&rate=6.676800886676757E-4]:1.10830317247E-1)[&rate=6.676800886676757E-4]:7.726838003465E-2,132[&rate=6.676800886676757E-4]:1.90838423309E-1)[&rate=6.676800886676757E-4]:1.740731353075E-2)[&rate=6.676800886676757E-4]:4.355584986248E-1,69[&rate=6.676800886676757E-4]:7.890097149167E-1)[&rate=6.676800886676757E-4]:1.16325268903E-1)[&rate=6.676800886676757E-4]:8.304801068516E-1)[&rate=6.676800886676757E-4]:3.445932636648E-2)[&rate=6.676800886676757E-4]:6.217441402703E-2,((35[&rate=6.676800886676757E-4]:3.760797629388E-2,36[&rate=6.676800886676757E-4]:8.418331875964E-2)[&rate=6.676800886676757E-4]:2.370983949592E-2,(121[&rate=6.676800886676757E-4]:1.918937285527E0,127[&rate=6.676800886676757E-4]:2.360033175937E0)[&rate=6.676800886676757E-4]:2.684079275236E-1)[&rate=6.676800886676757E-4]:9.167896048046E-2)[&rate=6.676800886676757E-4]:1.238176884678E-1,((((40[&rate=6.676800886676757E-4]:6.724094908521E-1,(146[&rate=6.676800886676757E-4]:7.762928378699E-1,147[&rate=6.676800886676757E-4]:7.134513078154E-1)[&rate=6.676800886676757E-4]:1.633523221712E-2)[&rate=6.676800886676757E-4]:2.597919970782E-2,((99[&rate=6.676800886676757E-4]:5.450117070027E-1,96[&rate=6.676800886676757E-4]:5.094925813198E-1)[&rate=6.676800886676757E-4]:2.180245229351E-1,(98[&rate=6.676800886676757E-4]:7.087976967318E-1,(95[&rate=6.676800886676757E-4]:4.158900426986E-1,(94[&rate=6.676800886676757E-4]:2.083441994648E-1,100[&rate=6.676800886676757E-4]:2.083441994648E-1)[&rate=6.676800886676757E-4]:1.228463896817E-1)[&rate=6.676800886676757E-4]:3.038366157819E-1)[&rate=6.676800886676757E-4]:3.238060970877E-2)[&rate=6.676800886676757E-4]:8.562568466572E-2)[&rate=6.676800886676757E-4]:1.055270952865E-2,(((((((102[&rate=6.676800886676757E-4]:3.11411135758E-3,(24[&rate=6.676800886676757E-4]:1.034389992098E0,(1[&rate=6.676800886676757E-4]:1.082777854824E-1,((17[&rate=6.676800886676757E-4]:4.556334451796E-1,21[&rate=6.676800886676757E-4]:4.85770431481E-1)[&rate=6.676800886676757E-4]:1.496928361145E-1,28[&rate=6.676800886676757E-4]:6.60120801842E-1)[&rate=6.676800886676757E-4]:2.344583535033E-1)[&rate=6.676800886676757E-4]:1.452902888074E-1)[&rate=6.676800886676757E-4]:1.303679548759E-1)[&rate=6.676800886676757E-4]:4.942680052696E-2,((23[&rate=6.676800886676757E-4]:5.92455111694E-1,(25[&rate=6.676800886676757E-4]:2.395955564257E-1,20[&rate=6.676800886676757E-4]:2.20417474234E-1)[&rate=6.676800886676757E-4]:3.63818459378E-1)[&rate=6.676800886676757E-4]:2.182609922707E-1,(11[&rate=6.676800886676757E-4]:3.743956456824E-1,140[&rate=6.676800886676757E-4]:3.552175634906E-1)[&rate=6.676800886676757E-4]:3.513889514331E-1)[&rate=6.676800886676757E-4]:3.925097394266E-1)[&rate=6.676800886676757E-4]:1.158034617986E-1,(((144[&rate=6.676800886676757E-4]:7.684510620756E-2,(145[&rate=6.676800886676757E-4]:3.155300069606E-2,141[&rate=6.676800886676757E-4]:2.881327466847E-2)[&rate=6.676800886676757E-4]:5.077155756645E-2)[&rate=6.676800886676757E-4]:3.467165265919E-1,142[&rate=6.676800886676757E-4]:4.290410848544E-1)[&rate=6.676800886676757E-4]:7.427627402537E-1,(((105[&rate=6.676800886676757E-4]:4.038247703234E-1,110[&rate=6.676800886676757E-4]:4.257425785425E-1)[&rate=6.676800886676757E-4]:2.516890591993E-1,((112[&rate=6.676800886676757E-4]:5.476001882117E-1,(9[&rate=6.676800886676757E-4]:4.412731223908E-1,(117[&rate=6.676800886676757E-4]:4.209777109855E-1,(14[&rate=6.676800886676757E-4]:3.741987850884E-1,(4[&rate=6.676800886676757E-4]:1.062161998976E-1,30[&rate=6.676800886676757E-4]:2.788189396237E-1)[&rate=6.676800886676757E-4]:2.104483386156E-1)[&rate=6.676800886676757E-4]:4.403919986952E-2)[&rate=6.676800886676757E-4]:3.125431551495E-2)[&rate=6.676800886676757E-4]:9.810788773879E-2)[&rate=6.676800886676757E-4]:1.016717346696E-1,113[&rate=6.676800886676757E-4]:6.492719228813E-1)[&rate=6.676800886676757E-4]:3.363916691522E-2)[&rate=6.676800886676757E-4]:2.233890668444E-1,(((((106[&rate=6.676800886676757E-4]:2.035357185228E-1,104[&rate=6.676800886676757E-4]:2.035357185228E-1)[&rate=6.676800886676757E-4]:1.004115930226E-1,(111[&rate=6.676800886676757E-4]:1.916731341134E-2,139[&rate=6.676800886676757E-4]:1.945097791647E-1)[&rate=6.676800886676757E-4]:3.012183542984E-1)[&rate=6.676800886676757E-4]:2.621798348883E-1,116[&rate=6.676800886676757E-4]:5.058531738308E-1)[&rate=6.676800886676757E-4]:1.13692998836E-1,(148[&rate=6.676800886676757E-4]:1.446317334311E-1,143[&rate=6.676800886676757E-4]:1.418920074037E-1)[&rate=6.676800886676757E-4]:5.132706036194E-1)[&rate=6.676800886676757E-4]:6.193521472237E-2,((19[&rate=6.676800886676757E-4]:3.278466163299E-1,13[&rate=6.676800886676757E-4]:2.894904519462E-1)[&rate=6.676800886676757E-4]:2.87922193463E-1,(((114[&rate=6.676800886676757E-4]:2.89284672153E-1,(109[&rate=6.676800886676757E-4]:3.047549652615E-1,107[&rate=6.676800886676757E-4]:2.855768830698E-1)[&rate=6.676800886676757E-4]:6.398176168598E-2)[&rate=6.676800886676757E-4]:4.477999468264E-2,108[&rate=6.676800886676757E-4]:3.91598913411E-1)[&rate=6.676800886676757E-4]:6.058593985036E-2,115[&rate=6.676800886676757E-4]:3.94650606686E-1)[&rate=6.676800886676757E-4]:1.005702579014E-1)[&rate=6.676800886676757E-4]:1.862605228018E-1)[&rate=6.676800886676757E-4]:1.426269884299E-1)[&rate=6.676800886676757E-4]:9.290092874093E-2)[&rate=6.676800886676757E-4]:2.431158910409E-1)[&rate=6.676800886676757E-4]:2.241180642035E-1,((6[&rate=6.676800886676757E-4]:5.50961357269E-1,(15[&rate=6.676800886676757E-4]:2.9086705143E-1,10[&rate=6.676800886676757E-4]:2.525108870465E-1)[&rate=6.676800886676757E-4]:3.148888263869E-1)[&rate=6.676800886676757E-4]:3.660405013335E-1,(((88[&rate=6.676800886676757E-4]:2.126892993779E-1,89[&rate=6.676800886676757E-4]:2.263879295149E-1)[&rate=6.676800886676757E-4]:8.942616932917E-2,(((83[&rate=6.676800886676757E-4]:1.304910309705E-1,86[&rate=6.676800886676757E-4]:1.304910309705E-1)[&rate=6.676800886676757E-4]:5.929204297209E-2,((84[&rate=6.676800886676757E-4]:4.410179522449E-3,93[&rate=6.676800886676757E-4]:1.810880965946E-2)[&rate=6.676800886676757E-4]:5.15954591797E-2,85[&rate=6.676800886676757E-4]:5.600563870215E-2)[&rate=6.676800886676757E-4]:1.337774352405E-1)[&rate=6.676800886676757E-4]:5.365313715566E-2,(((91[&rate=6.676800886676757E-4]:3.364621433033E-2,90[&rate=6.676800886676757E-4]:3.364621433033E-2)[&rate=6.676800886676757E-4]:1.475409044537E-2,92[&rate=6.676800886676757E-4]:4.840030477569E-2)[&rate=6.676800886676757E-4]:1.476489225278E-1,87[&rate=6.676800886676757E-4]:1.823505971664E-1)[&rate=6.676800886676757E-4]:6.108561393185E-2)[&rate=6.676800886676757E-4]:5.867925760882E-2)[&rate=6.676800886676757E-4]:8.012628856674E-1,(18[&rate=6.676800886676757E-4]:3.352519401656E-1,3[&rate=6.676800886676757E-4]:2.20183447015E-1)[&rate=6.676800886676757E-4]:3.434688799624E-1)[&rate=6.676800886676757E-4]:3.012947371047E-1)[&rate=6.676800886676757E-4]:5.247756477773E-1)[&rate=6.676800886676757E-4]:4.133420281156E-1,101[&rate=6.676800886676757E-4]:8.003250139473E-1)[&rate=6.676800886676757E-4]:6.59316301204E-1,(39[&rate=6.676800886676757E-4]:3.849783875344E-1,(16[&rate=6.676800886676757E-4]:2.240824130136E0,(2[&rate=6.676800886676757E-4]:7.507749179119E-1,((7[&rate=6.676800886676757E-4]:7.789262724015E-2,8[&rate=6.676800886676757E-4]:7.789262724015E-2)[&rate=6.676800886676757E-4]:4.767485608274E-1,(31[&rate=6.676800886676757E-4]:6.804760245018E-1,(26[&rate=6.676800886676757E-4]:6.010111791901E-1,(22[&rate=6.676800886676757E-4]:4.115306193521E-1,27[&rate=6.676800886676757E-4]:4.279689755164E-1)[&rate=6.676800886676757E-4]:1.785216557284E-1)[&rate=6.676800886676757E-4]:3.562922887324E-2)[&rate=6.676800886676757E-4]:2.485009507274E-2)[&rate=6.676800886676757E-4]:2.728460586115E-1)[&rate=6.676800886676757E-4]:1.361282088937E0)[&rate=6.676800886676757E-4]:2.296471835151E-1)[&rate=6.676800886676757E-4]:1.014987686232E-1)[&rate=6.676800886676757E-4]:4.402068593763E-2,97[&rate=6.676800886676757E-4]:4.59459590729E-1)[&rate=6.676800886676757E-4]:1.784435579934E-1)[&rate=6.676800886676757E-4]:1.423787319668E-2,38[&rate=6.676800886676757E-4]:6.548732623562E-1)[&rate=6.676800886676757E-4]:2.243066488973E-1)[&rate=6.676800886676757E-4]:4.081470705315E-1)[&rate=6.676800886676757E-4]:2.179562676252E-1,34[&rate=6.676800886676757E-4]:3.990410426472E-2)[&rate=6.676800886676757E-4]:1.378244352001E-2)[&rate=6.676800886676757E-4]:9.878304570091E-3,33[&rate=6.676800886676757E-4]:4.712649619045E-2);
tree STATE_16020000 [&joint=-20989.386019302714,lnP=-20989.386019302714] = [&R] (((((((((65[&rate=5.691632942001748E-4]:2.402199250362E-1,((60[&rate=5.691632942001748E-4]:8.888377394998E-3,64[&rate=5.691632942001748E-4]:1.595733089017E-1)[&rate=5.691632942001748E-4]:1.299725511708E-1,62[&rate=5.691632942001748E-4]:3.306417504835E-1)[&rate=5.691632942001748E-4]:1.013589964704E-1)[&rate=5.691632942001748E-4]:1.957992920448E-1,(63[&rate=5.691632942001748E-4]:2.389169431492E-1,61[&rate=5.691632942001748E-4]:2.800128335603E-1)[&rate=5.691632942001748E-4]:3.477872054385E-1)[&rate=5.691632942001748E-4]:1.17844662266E0,((((132[&rate=5.691632942001748E-4]:2.083729465771E-1,(129[&rate=5.691632942001748E-4]:1.900621716736E-1,(131[&rate=5.691632942001748E-4]:1.155081529698E-1,130[&rate=5.691632942001748E-4]:1.127684269425E-1)[&rate=5.691632942001748E-4]:7.72937447312E-2)[&rate=5.691632942001748E-4]:1.55710488761E-2)[&rate=5.691632942001748E-4]:2.50993051553E-1,118[&rate=5.691632942001748E-4]:5.936125734726E-1)[&rate=5.691632942001748E-4]:2.035939185205E-2,69[&rate=5.691632942001748E-4]:6.249308694343E-1)[&rate=5.691632942001748E-4]:8.197057282172E-1,128[&rate=5.691632942001748E-4]:1.293951666145E0)[&rate=5.691632942001748E-4]:3.725689681168E-1)[&rate=5.691632942001748E-4]:1.127162080711E-1,(45[&rate=5.691632942001748E-4]:7.486998354523E-1,(47[&rate=5.691632942001748E-4]:6.599710923695E-1,((46[&rate=5.691632942001748E-4]:6.125924976244E-1,(43[&rate=5.691632942001748E-4]:5.865899277977E-1,(41[&rate=5.691632942001748E-4]:4.769355132053E-1,(48[&rate=5.691632942001748E-4]:4.75812001986E-1,42[&rate=5.691632942001748E-4]:4.375606358657E-1)[&rate=5.691632942001748E-4]:4.483935821376E-2)[&rate=5.691632942001748E-4]:5.500960584945E-2)[&rate=5.691632942001748E-4]:2.600256982671E-2)[&rate=5.691632942001748E-4]:3.454435369592E-2,(44[&rate=5.691632942001748E-4]:6.324967583537E-1,(51[&rate=5.691632942001748E-4]:5.457406494245E-1,(49[&rate=5.691632942001748E-4]:3.607262754211E-1,50[&rate=5.691632942001748E-4]:3.607262754211E-1)[&rate=5.691632942001748E-4]:1.795498931292E-1)[&rate=5.691632942001748E-4]:6.489818543193E-2)[&rate=5.691632942001748E-4]:9.175612092359E-3)[&rate=5.691632942001748E-4]:1.283424104915E-2)[&rate=5.691632942001748E-4]:9.692546439417E-2)[&rate=5.691632942001748E-4]:2.57140794589E-1)[&rate=5.691632942001748E-4]:6.374540954092E-2,(121[&rate=5.691632942001748E-4]:2.047553160543E0,127[&rate=5.691632942001748E-4]:2.488649050954E0)[&rate=5.691632942001748E-4]:3.926893653034E-1)[&rate=5.691632942001748E-4]:3.228670466061E-2,(35[&rate=5.691632942001748E-4]:1.333567157165E-1,36[&rate=5.691632942001748E-4]:1.799320581822E-1)[&rate=5.691632942001748E-4]:2.131451175299E-1)[&rate=5.691632942001748E-4]:3.342395989769E-1,((((99[&rate=5.691632942001748E-4]:6.695304039151E-1,96[&rate=5.691632942001748E-4]:6.340112782322E-1)[&rate=5.691632942001748E-4]:2.847888620427E-2,((98[&rate=5.691632942001748E-4]:5.062719263044E-1,97[&rate=5.691632942001748E-4]:3.06818374392E-1)[&rate=5.691632942001748E-4]:1.333886615393E-1,((100[&rate=5.691632942001748E-4]:2.585318748001E-1,94[&rate=5.691632942001748E-4]:2.585318748001E-1)[&rate=5.691632942001748E-4]:6.99945273991E-2,95[&rate=5.691632942001748E-4]:4.132258557512E-1)[&rate=5.691632942001748E-4]:2.373636938413E-1)[&rate=5.691632942001748E-4]:3.649077877837E-2)[&rate=5.691632942001748E-4]:1.731595681348E-1,(((39[&rate=5.691632942001748E-4]:4.874610454128E-1,((((((((112[&rate=5.691632942001748E-4]:8.110232637743E-1,(117[&rate=5.691632942001748E-4]:5.868670940024E-1,9[&rate=5.691632942001748E-4]:5.759081898927E-1)[&rate=5.691632942001748E-4]:2.268958957996E-1)[&rate=5.691632942001748E-4]:2.080533475669E-2,((14[&rate=5.691632942001748E-4]:4.428192387388E-1,(4[&rate=5.691632942001748E-4]:1.78026917486E-1,30[&rate=5.691632942001748E-4]:3.50629657212E-1)[&rate=5.691632942001748E-4]:2.072580746776E-1)[&rate=5.691632942001748E-4]:2.355528228827E-1,113[&rate=5.691632942001748E-4]:6.783720616214E-1)[&rate=5.691632942001748E-4]:1.534565369096E-1)[&rate=5.691632942001748E-4]:7.264027684386E-3,(110[&rate=5.691632942001748E-4]:7.269367809929E-1,105[&rate=5.691632942001748E-4]:7.050189727738E-1)[&rate=5.691632942001748E-4]:1.066763931678E-1)[&rate=5.691632942001748E-4]:3.241449226624E-1,((((19[&rate=5.691632942001748E-4]:4.224315819962E-1,13[&rate=5.691632942001748E-4]:3.840754176126E-1)[&rate=5.691632942001748E-4]:3.368366814727E-1,(108[&rate=5.691632942001748E-4]:5.370144317213E-1,(114[&rate=5.691632942001748E-4]:2.818829249201E-1,(107[&rate=5.691632942001748E-4]:2.921408985736E-1,109[&rate=5.691632942001748E-4]:3.113189807653E-1)[&rate=5.691632942001748E-4]:5.001599894922E-2)[&rate=5.691632942001748E-4]:1.975972602258E-1)[&rate=5.691632942001748E-4]:1.592401331176E-1)[&rate=5.691632942001748E-4]:6.243263118279E-2,115[&rate=5.691632942001748E-4]:7.011529494462E-1)[&rate=5.691632942001748E-4]:8.408874385819E-2,((148[&rate=5.691632942001748E-4]:4.189315811135E-1,143[&rate=5.691632942001748E-4]:4.161918550862E-1)[&rate=5.691632942001748E-4]:3.313534368875E-1,((((104[&rate=5.691632942001748E-4]:4.625029083635E-2,111[&rate=5.691632942001748E-4]:6.268864700073E-2)[&rate=5.691632942001748E-4]:2.887834908296E-2,106[&rate=5.691632942001748E-4]:7.512863991931E-2)[&rate=5.691632942001748E-4]:1.119612218937E-1,139[&rate=5.691632942001748E-4]:3.788706837308E-1)[&rate=5.691632942001748E-4]:7.218531002221E-2,116[&rate=5.691632942001748E-4]:1.990011992324E-1)[&rate=5.691632942001748E-4]:5.129276543849E-1)[&rate=5.691632942001748E-4]:7.331283968708E-2)[&rate=5.691632942001748E-4]:2.958040747515E-1)[&rate=5.691632942001748E-4]:2.555358411841E-1,(((144[&rate=5.691632942001748E-4]:1.093854402728E-1,145[&rate=5.691632942001748E-4]:1.148648923277E-1)[&rate=5.691632942001748E-4]:1.722227798027E-1,141[&rate=5.691632942001748E-4]:2.843479461028E-1)[&rate=5.691632942001748E-4]:1.262206228844E-1,142[&rate=5.691632942001748E-4]:4.133082950148E-1)[&rate=5.691632942001748E-4]:1.178067834773E0)[&rate=5.691632942001748E-4]:2.486466432848E-2,(((1[&rate=5.691632942001748E-4]:1.438140415556E-1,(28[&rate=5.691632942001748E-4]:7.614129921202E-1,(17[&rate=5.691632942001748E-4]:3.915050642308E-1,21[&rate=5.691632942001748E-4]:4.216420505322E-1)[&rate=5.691632942001748E-4]:3.151134073416E-1)[&rate=5.691632942001748E-4]:1.687024192983E-1)[&rate=5.691632942001748E-4]:1.812896116276E-2,24[&rate=5.691632942001748E-4]:9.427649205266E-1)[&rate=5.691632942001748E-4]:3.342271839185E-1,(102[&rate=5.691632942001748E-4]:6.461773130258E-3,(((25[&rate=5.691632942001748E-4]:6.049339676571E-1,20[&rate=5.691632942001748E-4]:5.857558854654E-1)[&rate=5.691632942001748E-4]:4.549262476726E-2,23[&rate=5.691632942001748E-4]:6.394676883147E-1)[&rate=5.691632942001748E-4]:3.441184774137E-1,(11[&rate=5.691632942001748E-4]:6.226116174121E-1,140[&rate=5.691632942001748E-4]:6.034335352204E-1)[&rate=5.691632942001748E-4]:2.760430414671E-1)[&rate=5.691632942001748E-4]:1.735605389086E-1)[&rate=5.691632942001748E-4]:1.088864956985E-1)[&rate=5.691632942001748E-4]:2.54317182822E-1)[&rate=5.691632942001748E-4]:6.582806567209E-2,(((6[&rate=5.691632942001748E-4]:6.928331243304E-1,(15[&rate=5.691632942001748E-4]:3.546390659062E-1,10[&rate=5.691632942001748E-4]:3.162829015227E-1)[&rate=5.691632942001748E-4]:3.92988578972E-1)[&rate=5.691632942001748E-4]:5.286329631542E-1,((88[&rate=5.691632942001748E-4]:1.195429700381E-1,89[&rate=5.691632942001748E-4]:1.332416001751E-1)[&rate=5.691632942001748E-4]:1.100320938705E0,(87[&rate=5.691632942001748E-4]:3.20032095138E-1,((((93[&rate=5.691632942001748E-4]:1.256894153148E-1,(85[&rate=5.691632942001748E-4]:8.793603538936E-2,83[&rate=5.691632942001748E-4]:8.793603538936E-2)[&rate=5.691632942001748E-4]:2.405474978846E-2)[&rate=5.691632942001748E-4]:3.112697265019E-2,86[&rate=5.691632942001748E-4]:1.43117757828E-1)[&rate=5.691632942001748E-4]:1.424109440002E-2,84[&rate=5.691632942001748E-4]:1.57358852228E-1)[&rate=5.691632942001748E-4]:1.248752273166E-1,((91[&rate=5.691632942001748E-4]:6.339399538494E-2,90[&rate=5.691632942001748E-4]:6.339399538494E-2)[&rate=5.691632942001748E-4]:1.211394000919E-1,92[&rate=5.691632942001748E-4]:1.845333954769E-1)[&rate=5.691632942001748E-4]:1.113993142047E-1)[&rate=5.691632942001748E-4]:3.779801559338E-2)[&rate=5.691632942001748E-4]:8.998318136051E-1)[&rate=5.691632942001748E-4]:4.892734116182E-1)[&rate=5.691632942001748E-4]:1.024478949455E-2,(18[&rate=5.691632942001748E-4]:3.233162726803E-1,3[&rate=5.691632942001748E-4]:2.082477795297E-1)[&rate=5.691632942001748E-4]:9.71408302929E-1)[&rate=5.691632942001748E-4]:2.530977088368E-1)[&rate=5.691632942001748E-4]:6.770792499657E-1,101[&rate=5.691632942001748E-4]:1.107093315234E0)[&rate=5.691632942001748E-4]:3.535318891729E-1)[&rate=5.691632942001748E-4]:6.721483753779E-2,(147[&rate=5.691632942001748E-4]:6.062970596298E-1,(40[&rate=5.691632942001748E-4]:5.160652189957E-1,((((31[&rate=5.691632942001748E-4]:9.312222704547E-1,(22[&rate=5.691632942001748E-4]:2.10480783241E-1,27[&rate=5.691632942001748E-4]:2.269191394054E-1)[&rate=5.691632942001748E-4]:6.659469666656E-1)[&rate=5.691632942001748E-4]:2.93422903148E-3,(26[&rate=5.691632942001748E-4]:7.820233943527E-1,(7[&rate=5.691632942001748E-4]:1.642251569139E-1,8[&rate=5.691632942001748E-4]:1.642251569139E-1)[&rate=5.691632942001748E-4]:5.109489223703E-1)[&rate=5.691632942001748E-4]:1.082974886951E-1)[&rate=5.691632942001748E-4]:3.306339946091E-1,2[&rate=5.691632942001748E-4]:1.037393233821E0)[&rate=5.691632942001748E-4]:1.420669997294E0,16[&rate=5.691632942001748E-4]:2.586830354403E0)[&rate=5.691632942001748E-4]:1.472779071009E-2)[&rate=5.691632942001748E-4]:3.285479145377E-2)[&rate=5.691632942001748E-4]:5.755872501125E-3)[&rate=5.691632942001748E-4]:1.236091641624E-1,146[&rate=5.691632942001748E-4]:7.985036263479E-1)[&rate=5.691632942001748E-4]:4.26105870977E-2)[&rate=5.691632942001748E-4]:2.38997380815E-1,38[&rate=5.691632942001748E-4]:8.915870040966E-1)[&rate=5.691632942001748E-4]:3.915198746422E-1)[&rate=5.691632942001748E-4]:2.022735063514E-1,((67[&rate=5.691632942001748E-4]:3.378208627444E-1,(123[&rate=5.691632942001748E-4]:3.894817538124E-1,(122[&rate=5.691632942001748E-4]:3.72064445104E-1,124[&rate=5.691632942001748E-4]:3.693322046668E-1)[&rate=5.691632942001748E-4]:1.741730870846E-2)[&rate=5.691632942001748E-4]:4.496116592726E-1)[&rate=5.691632942001748E-4]:1.232346378812E-1,(66[&rate=5.691632942001748E-4]:2.714056769006E-1,(((120[&rate=5.691632942001748E-4]:6.155057857538E-1,119[&rate=5.691632942001748E-4]:7.113961967127E-1)[&rate=5.691632942001748E-4]:4.885134465028E-1,(135[&rate=5.691632942001748E-4]:5.126411851352E-1,(138[&rate=5.691632942001748E-4]:4.437952831445E-1,136[&rate=5.691632942001748E-4]:3.122884338293E-1)[&rate=5.691632942001748E-4]:2.688459019907E-1)[&rate=5.691632942001748E-4]:3.393232526009E-1)[&rate=5.691632942001748E-4]:6.628320724539E-1,126[&rate=5.691632942001748E-4]:1.077039193026E0)[&rate=5.691632942001748E-4]:4.415406735599E-1)[&rate=5.691632942001748E-4]:1.89649823725E-1)[&rate=5.691632942001748E-4]:4.219594379491E-1)[&rate=5.691632942001748E-4]:2.245961641797E-2,(32[&rate=5.691632942001748E-4]:1.741432906578E-2,(33[&rate=5.691632942001748E-4]:1.819067849265E-2,((((((134[&rate=5.691632942001748E-4]:9.435643954242E-1,(133[&rate=5.691632942001748E-4]:9.217130537603E-1,137[&rate=5.691632942001748E-4]:9.628089441714E-1)[&rate=5.691632942001748E-4]:5.198832796507E-2)[&rate=5.691632942001748E-4]:5.480251326584E-1,((((12[&rate=5.691632942001748E-4]:2.134331020617E-1,5[&rate=5.691632942001748E-4]:1.750769376782E-1)[&rate=5.691632942001748E-4]:8.801631833784E-2,29[&rate=5.691632942001748E-4]:4.08298735468E-1)[&rate=5.691632942001748E-4]:2.902686118598E-1,103[&rate=5.691632942001748E-4]:4.656906349991E-1)[&rate=5.691632942001748E-4]:1.941472857669E0,52[&rate=5.691632942001748E-4]:7.428697581073E-1)[&rate=5.691632942001748E-4]:4.973980619614E-3)[&rate=5.691632942001748E-4]:1.06630407836E-1,(53[&rate=5.691632942001748E-4]:6.963159063295E-1,((71[&rate=5.691632942001748E-4]:4.398069679238E-1,((77[&rate=5.691632942001748E-4]:1.416415817471E-1,73[&rate=5.691632942001748E-4]:1.471210338019E-1)[&rate=5.691632942001748E-4]:2.684466975067E-1,((81[&rate=5.691632942001748E-4]:3.281861832944E-2,80[&rate=5.691632942001748E-4]:3.281861832944E-2)[&rate=5.691632942001748E-4]:3.140485960261E-1,(82[&rate=5.691632942001748E-4]:2.032556409285E-1,((78[&rate=5.691632942001748E-4]:3.440982800698E-2,72[&rate=5.691632942001748E-4]:1.249201978766E-2)[&rate=5.691632942001748E-4]:1.34626928855E-1,79[&rate=5.691632942001748E-4]:1.69036756862E-1)[&rate=5.691632942001748E-4]:2.599970598448E-2)[&rate=5.691632942001748E-4]:1.600499295913E-1)[&rate=5.691632942001748E-4]:1.938544845997E-2)[&rate=5.691632942001748E-4]:9.273238730011E-2)[&rate=5.691632942001748E-4]:2.037485513214E-1,(((70[&rate=5.691632942001748E-4]:3.531540165139E-1,76[&rate=5.691632942001748E-4]:3.915101808974E-1)[&rate=5.691632942001748E-4]:5.252524464109E-2,74[&rate=5.691632942001748E-4]:4.440354255384E-1)[&rate=5.691632942001748E-4]:1.217652106759E-1,75[&rate=5.691632942001748E-4]:5.658006362143E-1)[&rate=5.691632942001748E-4]:1.462480337158E-1)[&rate=5.691632942001748E-4]:7.307302950115E-1)[&rate=5.691632942001748E-4]:1.499615189221E-1)[&rate=5.691632942001748E-4]:4.288572701108E-1,125[&rate=5.691632942001748E-4]:1.064752181701E0)[&rate=5.691632942001748E-4]:4.625624442147E-1,(68[&rate=5.691632942001748E-4]:8.296550835548E-1,(59[&rate=5.691632942001748E-4]:4.67750905417E-1,(((56[&rate=5.691632942001748E-4]:2.926729229243E-1,55[&rate=5.691632942001748E-4]:2.926729229243E-1)[&rate=5.691632942001748E-4]:8.807065487907E-2,58[&rate=5.691632942001748E-4]:4.080659821751E-1)[&rate=5.691632942001748E-4]:3.617070181943E-2,(37[&rate=5.691632942001748E-4]:2.506309485844E-1,(54[&rate=5.691632942001748E-4]:1.236472037336E-1,57[&rate=5.691632942001748E-4]:1.64630810291E-1)[&rate=5.691632942001748E-4]:5.048101261032E-2)[&rate=5.691632942001748E-4]:2.127314184703E-1)[&rate=5.691632942001748E-4]:4.263990448252E-2)[&rate=5.691632942001748E-4]:4.110845060068E-1)[&rate=5.691632942001748E-4]:5.309928756944E-1)[&rate=5.691632942001748E-4]:5.214334488534E-2,34[&rate=5.691632942001748E-4]:2.056967732187E-3)[&rate=5.691632942001748E-4]:3.257206692483E-2)[&rate=5.691632942001748E-4]:4.703102627851E-3)[&rate=5.691632942001748E-4]:3.128719077687E-3);
tree STATE_16110000 [&joint=-20955.86624387914,lnP=-20955.86624387914] = [&R] (((32[&rate=6.570926380434535E-4]:1.217753131721E-2,(((((53[&rate=6.570926380434535E-4]:5.679640091431E-1,(((134[&rate=6.570926380434535E-4]:3.269335183737E-1,137[&rate=6.570926380434535E-4]:3.981663950859E-1)[&rate=6.570926380434535E-4]:2.134894700326E-1,133[&rate=6.570926380434535E-4]:5.705599747075E-1)[&rate=6.570926380434535E-4]:4.466479379289E-1,(((12[&rate=6.570926380434535E-4]:1.474501181001E-1,5[&rate=6.570926380434535E-4]:1.090939537166E-1)[&rate=6.570926380434535E-4]:1.538704508615E-1,29[&rate=6.570926380434535E-4]:4.081698840301E-1)[&rate=6.570926380434535E-4]:3.057142369253E-1,103[&rate=6.570926380434535E-4]:4.810074086266E-1)[&rate=6.570926380434535E-4]:1.426611462914E0)[&rate=6.570926380434535E-4]:3.328355934749E-1)[&rate=6.570926380434535E-4]:6.776129451345E-2,(((((77[&rate=6.570926380434535E-4]:4.227384581232E-1,(71[&rate=6.570926380434535E-4]:2.239030223002E-1,73[&rate=6.570926380434535E-4]:2.92396172985E-1)[&rate=6.570926380434535E-4]:1.358217371928E-1)[&rate=6.570926380434535E-4]:8.245057733835E-2,(80[&rate=6.570926380434535E-4]:2.426134105222E-2,81[&rate=6.570926380434535E-4]:2.426134105222E-2)[&rate=6.570926380434535E-4]:4.370920779709E-1)[&rate=6.570926380434535E-4]:3.533298750459E-2,(((72[&rate=6.570926380434535E-4]:9.150644317666E-2,78[&rate=6.570926380434535E-4]:1.13424251396E-1)[&rate=6.570926380434535E-4]:1.813282221818E-1,79[&rate=6.570926380434535E-4]:2.947524735777E-1)[&rate=6.570926380434535E-4]:1.02157740164E-1,82[&rate=6.570926380434535E-4]:4.051293918238E-1)[&rate=6.570926380434535E-4]:1.079953708682E-1)[&rate=6.570926380434535E-4]:8.246137646721E-2,(((70[&rate=6.570926380434535E-4]:3.747156358028E-1,74[&rate=6.570926380434535E-4]:4.130718001862E-1)[&rate=6.570926380434535E-4]:3.683998732968E-2,76[&rate=6.570926380434535E-4]:4.499117875159E-1)[&rate=6.570926380434535E-4]:4.38928067471E-2,75[&rate=6.570926380434535E-4]:4.93804594263E-1)[&rate=6.570926380434535E-4]:1.34658257225E-1)[&rate=6.570926380434535E-4]:6.927313734394E-1,52[&rate=6.570926380434535E-4]:5.829278876267E-1)[&rate=6.570926380434535E-4]:6.099413734123E-2)[&rate=6.570926380434535E-4]:2.495655282016E-1,125[&rate=6.570926380434535E-4]:6.749083181969E-1)[&rate=6.570926380434535E-4]:6.45282945079E-1,(68[&rate=6.570926380434535E-4]:3.891191567744E-1,(57[&rate=6.570926380434535E-4]:3.794175365062E-1,(((37[&rate=6.570926380434535E-4]:3.101422286924E-1,59[&rate=6.570926380434535E-4]:2.718908625722E-1)[&rate=6.570926380434535E-4]:8.712290928402E-2,58[&rate=6.570926380434535E-4]:3.781394549163E-1)[&rate=6.570926380434535E-4]:6.821064282318E-3,((56[&rate=6.570926380434535E-4]:2.669482480856E-1,55[&rate=6.570926380434535E-4]:2.669482480856E-1)[&rate=6.570926380434535E-4]:8.268498659146E-2,54[&rate=6.570926380434535E-4]:3.195785898685E-1)[&rate=6.570926380434535E-4]:8.00488014981E-3)[&rate=6.570926380434535E-4]:1.085045993061E-2)[&rate=6.570926380434535E-4]:6.161418857424E-2)[&rate=6.570926380434535E-4]:7.644054398348E-1)[&rate=6.570926380434535E-4]:2.357479696262E-1,(((67[&rate=6.570926380434535E-4]:3.610118406551E-1,(122[&rate=6.570926380434535E-4]:4.076443551766E-1,(123[&rate=6.570926380434535E-4]:1.828384947191E-1,124[&rate=6.570926380434535E-4]:1.80106254282E-1)[&rate=6.570926380434535E-4]:2.248058604575E-1)[&rate=6.570926380434535E-4]:4.546400358191E-1)[&rate=6.570926380434535E-4]:1.493848403522E-1,(66[&rate=6.570926380434535E-4]:3.645391529031E-1,(126[&rate=6.570926380434535E-4]:8.700967864882E-1,((135[&rate=6.570926380434535E-4]:4.968234915045E-1,(138[&rate=6.570926380434535E-4]:2.17237516879E-1,136[&rate=6.570926380434535E-4]:8.573066756377E-2)[&rate=6.570926380434535E-4]:4.795859746255E-1)[&rate=6.570926380434535E-4]:7.920305138945E-1,(120[&rate=6.570926380434535E-4]:6.360836429104E-1,119[&rate=6.570926380434535E-4]:7.319740538693E-1)[&rate=6.570926380434535E-4]:9.048251570091E-1)[&rate=6.570926380434535E-4]:1.900009825357E-2)[&rate=6.570926380434535E-4]:7.416165560999E-1)[&rate=6.570926380434535E-4]:1.458575281042E-1)[&rate=6.570926380434535E-4]:2.774514850524E-1,((((36[&rate=6.570926380434535E-4]:6.961598006419E-2,(((((132[&rate=6.570926380434535E-4]:8.483787576738E-2,129[&rate=6.570926380434535E-4]:8.209814974003E-2)[&rate=6.570926380434535E-4]:9.225282887882E-2,(131[&rate=6.570926380434535E-4]:8.429924992943E-2,130[&rate=6.570926380434535E-4]:8.155952390207E-2)[&rate=6.570926380434535E-4]:9.279145471677E-2)[&rate=6.570926380434535E-4]:2.332720060406E-1,(69[&rate=6.570926380434535E-4]:5.41151403819E-1,118[&rate=6.570926380434535E-4]:5.301924997094E-1)[&rate=6.570926380434535E-4]:1.441678631995E-2)[&rate=6.570926380434535E-4]:1.042170254743E0,(128[&rate=6.570926380434535E-4]:1.319614509734E0,((((62[&rate=6.570926380434535E-4]:1.75686056514E-1,64[&rate=6.570926380434535E-4]:1.34590166103E-1)[&rate=6.570926380434535E-4]:4.238285490114E-2,60[&rate=6.570926380434535E-4]:2.628808949741E-2)[&rate=6.570926380434535E-4]:5.777722568806E-2,65[&rate=6.570926380434535E-4]:8.406531518546E-2)[&rate=6.570926380434535E-4]:2.925162485922E-1,(63[&rate=6.570926380434535E-4]:5.767638613781E-2,61[&rate=6.570926380434535E-4]:9.877227654885E-2)[&rate=6.570926380434535E-4]:4.695901091465E-1)[&rate=6.570926380434535E-4]:8.90978151436E-1)[&rate=6.570926380434535E-4]:1.274390036412E-1)[&rate=6.570926380434535E-4]:2.02187119821E-2,(((((42[&rate=6.570926380434535E-4]:2.273963514024E-1,48[&rate=6.570926380434535E-4]:2.656477175227E-1)[&rate=6.570926380434535E-4]:9.002449846778E-2,41[&rate=6.570926380434535E-4]:3.11956368996E-1)[&rate=6.570926380434535E-4]:5.244630627406E-2,(46[&rate=6.570926380434535E-4]:3.886513199654E-1,43[&rate=6.570926380434535E-4]:3.886513199654E-1)[&rate=6.570926380434535E-4]:3.03961640476E-2)[&rate=6.570926380434535E-4]:1.037721249575E-1,((51[&rate=6.570926380434535E-4]:3.914144666213E-1,(44[&rate=6.570926380434535E-4]:1.032504618723E-1,47[&rate=6.570926380434535E-4]:1.087149427466E-1)[&rate=6.570926380434535E-4]:3.100219282462E-1)[&rate=6.570926380434535E-4]:9.531135095482E-2,(49[&rate=6.570926380434535E-4]:2.752056182152E-1,50[&rate=6.570926380434535E-4]:2.752056182152E-1)[&rate=6.570926380434535E-4]:2.060557184867E-1)[&rate=6.570926380434535E-4]:8.771387022916E-3)[&rate=6.570926380434535E-4]:4.687018446134E-2,45[&rate=6.570926380434535E-4]:5.614930721204E-1)[&rate=6.570926380434535E-4]:1.323829409456E-1)[&rate=6.570926380434535E-4]:8.453553552876E-2)[&rate=6.570926380434535E-4]:2.664024736608E-2,35[&rate=6.570926380434535E-4]:4.968088496451E-2)[&rate=6.570926380434535E-4]:4.430208492273E-3,(121[&rate=6.570926380434535E-4]:1.66328152683E0,127[&rate=6.570926380434535E-4]:2.104377417241E0)[&rate=6.570926380434535E-4]:5.168569638871E-1)[&rate=6.570926380434535E-4]:5.181561232772E-1,(((146[&rate=6.570926380434535E-4]:7.602199293305E-1,(((((100[&rate=6.570926380434535E-4]:3.262105876381E-1,94[&rate=6.570926380434535E-4]:3.262105876381E-1)[&rate=6.570926380434535E-4]:4.602072722266E-2,95[&rate=6.570926380434535E-4]:4.569307684128E-1)[&rate=6.570926380434535E-4]:2.238769921788E-1,(98[&rate=6.570926380434535E-4]:5.465017737504E-1,97[&rate=6.570926380434535E-4]:3.47048221838E-1)[&rate=6.570926380434535E-4]:1.233770250925E-1)[&rate=6.570926380434535E-4]:6.726534286083E-2,(96[&rate=6.570926380434535E-4]:6.5335067067E-1,99[&rate=6.570926380434535E-4]:6.888697963529E-1)[&rate=6.570926380434535E-4]:7.013226884811E-2)[&rate=6.570926380434535E-4]:2.331787014066E-2,(147[&rate=6.570926380434535E-4]:6.181855349644E-1,40[&rate=6.570926380434535E-4]:5.608084857841E-1)[&rate=6.570926380434535E-4]:7.123822551404E-2)[&rate=6.570926380434535E-4]:7.954638797498E-3)[&rate=6.570926380434535E-4]:2.640503005042E-2,(((((((((((9[&rate=6.570926380434535E-4]:3.681785018221E-1,117[&rate=6.570926380434535E-4]:3.791374059317E-1)[&rate=6.570926380434535E-4]:1.930561615751E-1,112[&rate=6.570926380434535E-4]:5.694538414792E-1)[&rate=6.570926380434535E-4]:1.226778045198E-2,((14[&rate=6.570926380434535E-4]:4.544989112854E-1,(4[&rate=6.570926380434535E-4]:1.151825794856E-1,30[&rate=6.570926380434535E-4]:2.877853192116E-1)[&rate=6.570926380434535E-4]:2.817820852246E-1)[&rate=6.570926380434535E-4]:7.70167167467E-2,113[&rate=6.570926380434535E-4]:5.315156280321E-1)[&rate=6.570926380434535E-4]:5.020599389906E-2)[&rate=6.570926380434535E-4]:3.040259476078E-2,(105[&rate=6.570926380434535E-4]:3.588058573082E-1,110[&rate=6.570926380434535E-4]:3.807236655273E-1)[&rate=6.570926380434535E-4]:2.2592109911E-1)[&rate=6.570926380434535E-4]:1.999652311468E-1,(((148[&rate=6.570926380434535E-4]:1.37699387184E-1,143[&rate=6.570926380434535E-4]:1.349596611566E-1)[&rate=6.570926380434535E-4]:3.314958906774E-1,((106[&rate=6.570926380434535E-4]:1.109561040812E-1,104[&rate=6.570926380434535E-4]:1.109561040812E-1)[&rate=6.570926380434535E-4]:3.81900788906E-2,(111[&rate=6.570926380434535E-4]:1.03133724578E-1,139[&rate=6.570926380434535E-4]:2.784761903314E-1)[&rate=6.570926380434535E-4]:6.245081455818E-2)[&rate=6.570926380434535E-4]:3.419669031086E-1)[&rate=6.570926380434535E-4]:8.283987476943E-2,((115[&rate=6.570926380434535E-4]:4.195480686053E-1,((108[&rate=6.570926380434535E-4]:4.247414934645E-1,(109[&rate=6.570926380434535E-4]:3.727140636302E-1,(114[&rate=6.570926380434535E-4]:7.674010470822E-2,107[&rate=6.570926380434535E-4]:1.37014077311E-1)[&rate=6.570926380434535E-4]:2.165219041275E-1)[&rate=6.570926380434535E-4]:7.394523805339E-2)[&rate=6.570926380434535E-4]:3.109651552932E-2,(19[&rate=6.570926380434535E-4]:4.134813217849E-1,13[&rate=6.570926380434535E-4]:3.751251574012E-1)[&rate=6.570926380434535E-4]:1.053703858391E-1)[&rate=6.570926380434535E-4]:2.124430618685E-2)[&rate=6.570926380434535E-4]:1.387711433322E-2,116[&rate=6.570926380434535E-4]:4.334251829385E-1)[&rate=6.570926380434535E-4]:8.02538053086E-2)[&rate=6.570926380434535E-4]:2.162186787699E-1)[&rate=6.570926380434535E-4]:3.538254082422E-1,((145[&rate=6.570926380434535E-4]:3.312507263665E-1,(141[&rate=6.570926380434535E-4]:3.058301586646E-1,144[&rate=6.570926380434535E-4]:3.030904326373E-1)[&rate=6.570926380434535E-4]:2.268084167433E-2)[&rate=6.570926380434535E-4]:3.076765981453E-1,142[&rate=6.570926380434535E-4]:6.389273245118E-1)[&rate=6.570926380434535E-4]:6.995902712955E-1)[&rate=6.570926380434535E-4]:2.91413837818E-2,((((17[&rate=6.570926380434535E-4]:5.727112074093E-1,(28[&rate=6.570926380434535E-4]:4.545092893713E-1,21[&rate=6.570926380434535E-4]:4.298517551249E-1)[&rate=6.570926380434535E-4]:1.729964385858E-1)[&rate=6.570926380434535E-4]:3.021103920595E-1,(1[&rate=6.570926380434535E-4]:7.999254408398E-2,24[&rate=6.570926380434535E-4]:8.608144618922E-1)[&rate=6.570926380434535E-4]:6.332220606972E-2)[&rate=6.570926380434535E-4]:2.045708963733E-1,(((25[&rate=6.570926380434535E-4]:2.722534329045E-1,20[&rate=6.570926380434535E-4]:2.530753507128E-1)[&rate=6.570926380434535E-4]:1.45937385078E-1,23[&rate=6.570926380434535E-4]:4.072319138728E-1)[&rate=6.570926380434535E-4]:1.518597815516E-1,(140[&rate=6.570926380434535E-4]:4.353095564087E-1,11[&rate=6.570926380434535E-4]:4.544876386005E-1)[&rate=6.570926380434535E-4]:1.967254997473E-2)[&rate=6.570926380434535E-4]:5.586569648011E-1)[&rate=6.570926380434535E-4]:6.701535610527E-2,102[&rate=6.570926380434535E-4]:3.407908482411E-2)[&rate=6.570926380434535E-4]:8.70045522992E-2)[&rate=6.570926380434535E-4]:8.2740607756E-2,(((18[&rate=6.570926380434535E-4]:5.10698029788E-1,((15[&rate=6.570926380434535E-4]:1.707317747408E-1,10[&rate=6.570926380434535E-4]:1.323756103574E-1)[&rate=6.570926380434535E-4]:2.925659007608E-1,6[&rate=6.570926380434535E-4]:4.085031549538E-1)[&rate=6.570926380434535E-4]:3.918117620405E-2)[&rate=6.570926380434535E-4]:6.905582700701E-2,((88[&rate=6.570926380434535E-4]:7.93090298301E-2,89[&rate=6.570926380434535E-4]:9.300765996712E-2)[&rate=6.570926380434535E-4]:5.003394183575E-1,((((86[&rate=6.570926380434535E-4]:6.073686198676E-2,(83[&rate=6.570926380434535E-4]:3.915440994601E-2,(93[&rate=6.570926380434535E-4]:3.748878439456E-2,84[&rate=6.570926380434535E-4]:2.379015425754E-2)[&rate=6.570926380434535E-4]:1.536425568847E-2)[&rate=6.570926380434535E-4]:2.158245204075E-2)[&rate=6.570926380434535E-4]:7.766263796029E-3,85[&rate=6.570926380434535E-4]:6.850312578279E-2)[&rate=6.570926380434535E-4]:7.432004617844E-2,((91[&rate=6.570926380434535E-4]:1.773326741082E-2,90[&rate=6.570926380434535E-4]:1.773326741082E-2)[&rate=6.570926380434535E-4]:3.861709357525E-2,92[&rate=6.570926380434535E-4]:5.635036098607E-2)[&rate=6.570926380434535E-4]:1.001714411122E-1)[&rate=6.570926380434535E-4]:8.830337142915E-2,87[&rate=6.570926380434535E-4]:2.311265433904E-1)[&rate=6.570926380434535E-4]:3.485219047972E-1)[&rate=6.570926380434535E-4]:4.247629428539E-1)[&rate=6.570926380434535E-4]:5.817960439422E-2,3[&rate=6.570926380434535E-4]:5.228649680386E-1)[&rate=6.570926380434535E-4]:6.782195508133E-1)[&rate=6.570926380434535E-4]:5.144707124774E-1,101[&rate=6.570926380434535E-4]:7.128155053017E-1)[&rate=6.570926380434535E-4]:6.207197269952E-1,16[&rate=6.570926380434535E-4]:2.44586399942E0)[&rate=6.570926380434535E-4]:1.546542409443E-1,((((22[&rate=6.570926380434535E-4]:2.126527630579E-1,27[&rate=6.570926380434535E-4]:2.290911192222E-1)[&rate=6.570926380434535E-4]:4.049338870573E-1,(31[&rate=6.570926380434535E-4]:6.236983229363E-1,((7[&rate=6.570926380434535E-4]:1.545336861117E-1,8[&rate=6.570926380434535E-4]:1.545336861117E-1)[&rate=6.570926380434535E-4]:2.293378149859E-1,26[&rate=6.570926380434535E-4]:4.907208161661E-1)[&rate=6.570926380434535E-4]:8.914189033174E-2)[&rate=6.570926380434535E-4]:4.868284772698E-2)[&rate=6.570926380434535E-4]:1.327380311363E-1,2[&rate=6.570926380434535E-4]:5.777219415255E-1)[&rate=6.570926380434535E-4]:1.769392563988E0,39[&rate=6.570926380434535E-4]:3.903887026845E-1)[&rate=6.570926380434535E-4]:1.24636611563E-1)[&rate=6.570926380434535E-4]:1.513810658985E-1)[&rate=6.570926380434535E-4]:1.720598228277E-1,38[&rate=6.570926380434535E-4]:7.701601920447E-1)[&rate=6.570926380434535E-4]:4.044724712048E-1)[&rate=6.570926380434535E-4]:2.155809493257E-1)[&rate=6.570926380434535E-4]:5.370376240345E-2)[&rate=6.570926380434535E-4]:5.555710970324E-2)[&rate=6.570926380434535E-4]:2.239342134297E-2,34[&rate=6.570926380434535E-4]:5.648876087927E-2)[&rate=6.570926380434535E-4]:2.030926019866E-2,33[&rate=6.570926380434535E-4]:6.035966491356E-2);
tree STATE_16200000 [&joint=-20979.90775227036,lnP=-20979.90775227036] = [&R] (((32[&rate=5.495609792905829E-4]:3.211060112111E-3,34[&rate=5.495609792905829E-4]:2.51288683312E-2)[&rate=5.495609792905829E-4]:1.671615918771E-2,((((((((80[&rate=5.495609792905829E-4]:3.038521376579E-2,81[&rate=5.495609792905829E-4]:3.038521376579E-2)[&rate=5.495609792905829E-4]:3.233221844895E-1,((71[&rate=5.495609792905829E-4]:2.620436275342E-1,(82[&rate=5.495609792905829E-4]:2.154949387398E-1,(79[&rate=5.495609792905829E-4]:2.020714468386E-1,(72[&rate=5.495609792905829E-4]:1.123492909892E-1,78[&rate=5.495609792905829E-4]:1.342670992085E-1)[&rate=5.495609792905829E-4]:6.780434763008E-2)[&rate=5.495609792905829E-4]:5.204313819167E-3)[&rate=5.495609792905829E-4]:8.216512715048E-2)[&rate=5.495609792905829E-4]:5.968231157048E-2,(73[&rate=5.495609792905829E-4]:2.794780250522E-1,77[&rate=5.495609792905829E-4]:2.739985729975E-1)[&rate=5.495609792905829E-4]:1.107410647374E-1)[&rate=5.495609792905829E-4]:1.280337695882E-2)[&rate=5.495609792905829E-4]:1.166889302179E-1,(75[&rate=5.495609792905829E-4]:3.90153583729E-1,((70[&rate=5.495609792905829E-4]:2.048612641444E-1,74[&rate=5.495609792905829E-4]:2.432174285278E-1)[&rate=5.495609792905829E-4]:5.390145218635E-2,76[&rate=5.495609792905829E-4]:2.971188807142E-1)[&rate=5.495609792905829E-4]:9.303470301478E-2)[&rate=5.495609792905829E-4]:1.295578132373E-1)[&rate=5.495609792905829E-4]:1.051720656207E0,(((((12[&rate=5.495609792905829E-4]:2.079333856733E-1,5[&rate=5.495609792905829E-4]:1.695772212898E-1)[&rate=5.495609792905829E-4]:1.753086844541E-1,29[&rate=5.495609792905829E-4]:4.900913851959E-1)[&rate=5.495609792905829E-4]:5.069641206947E-1,103[&rate=5.495609792905829E-4]:7.641787935618E-1)[&rate=5.495609792905829E-4]:1.086459722125E0,52[&rate=5.495609792905829E-4]:1.863447811259E-1)[&rate=5.495609792905829E-4]:3.977148213902E-1,(134[&rate=5.495609792905829E-4]:5.595045570288E-1,(133[&rate=5.495609792905829E-4]:5.462746407269E-1,137[&rate=5.495609792905829E-4]:5.87370531138E-1)[&rate=5.495609792905829E-4]:4.336690260303E-2)[&rate=5.495609792905829E-4]:7.68300834843E-1)[&rate=5.495609792905829E-4]:2.491061133562E-1)[&rate=5.495609792905829E-4]:1.584477351645E-3,53[&rate=5.495609792905829E-4]:8.265534719126E-1)[&rate=5.495609792905829E-4]:5.332393227222E-1,125[&rate=5.495609792905829E-4]:1.149410280974E0)[&rate=5.495609792905829E-4]:2.863979257274E-1,(68[&rate=5.495609792905829E-4]:6.791373007712E-1,(59[&rate=5.495609792905829E-4]:3.548845954532E-1,((37[&rate=5.495609792905829E-4]:2.961576560406E-1,(55[&rate=5.495609792905829E-4]:1.566038384267E-1,56[&rate=5.495609792905829E-4]:1.566038384267E-1)[&rate=5.495609792905829E-4]:9.3105730182E-2)[&rate=5.495609792905829E-4]:3.208887167642E-2,(58[&rate=5.495609792905829E-4]:2.988445979717E-1,(54[&rate=5.495609792905829E-4]:1.961294383723E-1,57[&rate=5.495609792905829E-4]:2.371130449296E-1)[&rate=5.495609792905829E-4]:4.533811041905E-2)[&rate=5.495609792905829E-4]:1.027624668519E-2)[&rate=5.495609792905829E-4]:6.488943385642E-2)[&rate=5.495609792905829E-4]:3.73433033187E-1)[&rate=5.495609792905829E-4]:5.90004239263E-1)[&rate=5.495609792905829E-4]:8.443013320015E-2,((((((((((48[&rate=5.495609792905829E-4]:1.249335839072E-1,42[&rate=5.495609792905829E-4]:8.6682217787E-2)[&rate=5.495609792905829E-4]:1.719756458809E-1,41[&rate=5.495609792905829E-4]:2.531933827936E-1)[&rate=5.495609792905829E-4]:1.067458052942E-1,43[&rate=5.495609792905829E-4]:4.145839968308E-1)[&rate=5.495609792905829E-4]:4.757156667882E-2,46[&rate=5.495609792905829E-4]:4.621555635096E-1)[&rate=5.495609792905829E-4]:1.170686910221E-1,45[&rate=5.495609792905829E-4]:5.710275332204E-1)[&rate=5.495609792905829E-4]:5.533110758377E-2,(((44[&rate=5.495609792905829E-4]:2.692318675919E-1,51[&rate=5.495609792905829E-4]:2.473739440946E-1)[&rate=5.495609792905829E-4]:1.134806374558E-1,47[&rate=5.495609792905829E-4]:3.881769859219E-1)[&rate=5.495609792905829E-4]:3.624596038184E-2,(49[&rate=5.495609792905829E-4]:2.761035550781E-1,50[&rate=5.495609792905829E-4]:2.761035550781E-1)[&rate=5.495609792905829E-4]:1.155325059799E-1)[&rate=5.495609792905829E-4]:2.101324158118E-1)[&rate=5.495609792905829E-4]:3.515635474228E-1,(36[&rate=5.495609792905829E-4]:1.642699708847E-1,121[&rate=5.495609792905829E-4]:2.243722025679E0)[&rate=5.495609792905829E-4]:1.048566488116E-1)[&rate=5.495609792905829E-4]:2.394835537561E-1,((((69[&rate=5.495609792905829E-4]:1.224750697982E0,(((130[&rate=5.495609792905829E-4]:8.964824689501E-2,131[&rate=5.495609792905829E-4]:9.238797292237E-2)[&rate=5.495609792905829E-4]:9.174133672995E-2,(129[&rate=5.495609792905829E-4]:1.690484231537E-1,132[&rate=5.495609792905829E-4]:1.71788149181E-1)[&rate=5.495609792905829E-4]:1.234116047127E-2)[&rate=5.495609792905829E-4]:7.457196886673E-1,118[&rate=5.495609792905829E-4]:1.064095573662E0)[&rate=5.495609792905829E-4]:1.496962202103E-1)[&rate=5.495609792905829E-4]:3.966948823518E-1,(128[&rate=5.495609792905829E-4]:1.246763664621E0,((62[&rate=5.495609792905829E-4]:3.785896819198E-1,(65[&rate=5.495609792905829E-4]:1.595183367678E-1,(60[&rate=5.495609792905829E-4]:8.153859730223E-2,64[&rate=5.495609792905829E-4]:2.322235288089E-1)[&rate=5.495609792905829E-4]:7.79797394656E-2)[&rate=5.495609792905829E-4]:2.729052323424E-2)[&rate=5.495609792905829E-4]:1.687565514504E-1,(63[&rate=5.495609792905829E-4]:2.265934306302E-1,61[&rate=5.495609792905829E-4]:2.676893210412E-1)[&rate=5.495609792905829E-4]:2.79656912329E-1)[&rate=5.495609792905829E-4]:8.391434586477E-1)[&rate=5.495609792905829E-4]:2.239969842063E-1)[&rate=5.495609792905829E-4]:1.102218447499E-1,35[&rate=5.495609792905829E-4]:5.221537028919E-2)[&rate=5.495609792905829E-4]:4.006931241963E-1,127[&rate=5.495609792905829E-4]:3.020031782157E0)[&rate=5.495609792905829E-4]:9.126336501133E-3)[&rate=5.495609792905829E-4]:1.575777339416E-1,((40[&rate=5.495609792905829E-4]:5.656016459324E-1,(((97[&rate=5.495609792905829E-4]:1.548298836226E-1,(((22[&rate=5.495609792905829E-4]:4.714033709588E-1,27[&rate=5.495609792905829E-4]:4.878417271231E-1)[&rate=5.495609792905829E-4]:3.985209901389E-1,(31[&rate=5.495609792905829E-4]:7.93853771138E-1,2[&rate=5.495609792905829E-4]:5.664565108639E-1)[&rate=5.495609792905829E-4]:1.308651105077E-1)[&rate=5.495609792905829E-4]:1.291695084819E-1,(26[&rate=5.495609792905829E-4]:9.412498075446E-1,(7[&rate=5.495609792905829E-4]:2.113044711324E-1,8[&rate=5.495609792905829E-4]:2.113044711324E-1)[&rate=5.495609792905829E-4]:6.230960213437E-1)[&rate=5.495609792905829E-4]:6.880296614454E-2)[&rate=5.495609792905829E-4]:1.356102807965E0)[&rate=5.495609792905829E-4]:3.192649338439E-1,(16[&rate=5.495609792905829E-4]:2.622461677534E0,146[&rate=5.495609792905829E-4]:6.571873306514E-1)[&rate=5.495609792905829E-4]:8.164317416115E-3)[&rate=5.495609792905829E-4]:1.831649914594E-2,((((((100[&rate=5.495609792905829E-4]:2.717301758705E-1,94[&rate=5.495609792905829E-4]:2.717301758705E-1)[&rate=5.495609792905829E-4]:1.496094985553E-2,95[&rate=5.495609792905829E-4]:3.71390579278E-1)[&rate=5.495609792905829E-4]:1.873805443083E-1,98[&rate=5.495609792905829E-4]:5.478421618376E-1)[&rate=5.495609792905829E-4]:1.893566031103E-2,(96[&rate=5.495609792905829E-4]:5.085130052487E-1,99[&rate=5.495609792905829E-4]:5.440321309315E-1)[&rate=5.495609792905829E-4]:4.46036147143E-2)[&rate=5.495609792905829E-4]:6.100637162626E-2,((((((11[&rate=5.495609792905829E-4]:7.741676945889E-1,140[&rate=5.495609792905829E-4]:7.549896123972E-1)[&rate=5.495609792905829E-4]:1.456005333065E-1,((25[&rate=5.495609792905829E-4]:5.268660393906E-1,20[&rate=5.495609792905829E-4]:5.076879571989E-1)[&rate=5.495609792905829E-4]:3.653174370005E-1,23[&rate=5.495609792905829E-4]:8.812245722814E-1)[&rate=5.495609792905829E-4]:1.234751624632E-1)[&rate=5.495609792905829E-4]:3.024618560273E-1,(102[&rate=5.495609792905829E-4]:8.488987160617E-2,((1[&rate=5.495609792905829E-4]:1.521871625E-1,((17[&rate=5.495609792905829E-4]:4.780327775232E-1,21[&rate=5.495609792905829E-4]:5.081697638246E-1)[&rate=5.495609792905829E-4]:9.121217268676E-2,28[&rate=5.495609792905829E-4]:6.240394707578E-1)[&rate=5.495609792905829E-4]:3.144490616051E-1)[&rate=5.495609792905829E-4]:9.509926683965E-3,24[&rate=5.495609792905829E-4]:9.425190069922E-1)[&rate=5.495609792905829E-4]:3.040147002304E-1)[&rate=5.495609792905829E-4]:7.158678765912E-2)[&rate=5.495609792905829E-4]:1.189518210794E-1,((((141[&rate=5.495609792905829E-4]:1.93046799414E-2,145[&rate=5.495609792905829E-4]:2.204440596898E-2)[&rate=5.495609792905829E-4]:6.776955013618E-2,144[&rate=5.495609792905829E-4]:8.433450405022E-2)[&rate=5.495609792905829E-4]:4.842183956708E-1,142[&rate=5.495609792905829E-4]:5.74032351776E-1)[&rate=5.495609792905829E-4]:9.08521044E-1,(((((4[&rate=5.495609792905829E-4]:2.075196343761E-1,30[&rate=5.495609792905829E-4]:3.801223741021E-1)[&rate=5.495609792905829E-4]:2.699017110244E-1,(14[&rate=5.495609792905829E-4]:5.164455783247E-1,112[&rate=5.495609792905829E-4]:5.164455783247E-1)[&rate=5.495609792905829E-4]:1.851001365105E-2)[&rate=5.495609792905829E-4]:3.398189016146E-1,((117[&rate=5.495609792905829E-4]:4.542020975656E-1,9[&rate=5.495609792905829E-4]:4.432431934559E-1)[&rate=5.495609792905829E-4]:2.338140519031E-1,113[&rate=5.495609792905829E-4]:6.852764234411E-1)[&rate=5.495609792905829E-4]:1.894980701492E-1)[&rate=5.495609792905829E-4]:5.141690430143E-2,(110[&rate=5.495609792905829E-4]:4.964134203613E-1,105[&rate=5.495609792905829E-4]:4.744956121422E-1)[&rate=5.495609792905829E-4]:4.242985254758E-1)[&rate=5.495609792905829E-4]:1.640149126902E-1,((116[&rate=5.495609792905829E-4]:7.721222629333E-1,((148[&rate=5.495609792905829E-4]:1.299633816084E-1,143[&rate=5.495609792905829E-4]:1.272236555811E-1)[&rate=5.495609792905829E-4]:3.765792824708E-1,((106[&rate=5.495609792905829E-4]:2.536101406147E-1,(104[&rate=5.495609792905829E-4]:2.363988830185E-1,111[&rate=5.495609792905829E-4]:2.528372391829E-1)[&rate=5.495609792905829E-4]:1.721125759614E-2)[&rate=5.495609792905829E-4]:1.144525296419E-1,139[&rate=5.495609792905829E-4]:5.598434921743E-1)[&rate=5.495609792905829E-4]:1.603978020417E-1)[&rate=5.495609792905829E-4]:3.039357632378E-1)[&rate=5.495609792905829E-4]:3.367874127007E-2,((((109[&rate=5.495609792905829E-4]:4.183650834597E-1,114[&rate=5.495609792905829E-4]:3.389130286652E-1)[&rate=5.495609792905829E-4]:1.670496369135E-1,(108[&rate=5.495609792905829E-4]:3.482484974577E-1,107[&rate=5.495609792905829E-4]:3.50988223485E-1)[&rate=5.495609792905829E-4]:2.152484146965E-1)[&rate=5.495609792905829E-4]:1.294709705416E-1,115[&rate=5.495609792905829E-4]:6.354336361204E-1)[&rate=5.495609792905829E-4]:2.042460422165E-2,(19[&rate=5.495609792905829E-4]:6.496691377154E-1,13[&rate=5.495609792905829E-4]:6.113129733317E-1)[&rate=5.495609792905829E-4]:1.267370478321E-1)[&rate=5.495609792905829E-4]:1.499427638613E-1)[&rate=5.495609792905829E-4]:2.022135255568E-1)[&rate=5.495609792905829E-4]:2.197443454678E-1)[&rate=5.495609792905829E-4]:3.945042703448E-2)[&rate=5.495609792905829E-4]:2.712659655781E-1,((((87[&rate=5.495609792905829E-4]:1.489018166539E-1,((91[&rate=5.495609792905829E-4]:5.849428611512E-2,90[&rate=5.495609792905829E-4]:5.849428611512E-2)[&rate=5.495609792905829E-4]:4.452164862941E-2,92[&rate=5.495609792905829E-4]:1.030159347445E-1)[&rate=5.495609792905829E-4]:5.958451204643E-2)[&rate=5.495609792905829E-4]:1.223664391322E-1,(((84[&rate=5.495609792905829E-4]:1.247795542591E-2,93[&rate=5.495609792905829E-4]:2.617658556293E-2)[&rate=5.495609792905829E-4]:1.050493713037E-1,83[&rate=5.495609792905829E-4]:1.175273267296E-1)[&rate=5.495609792905829E-4]:1.11798202086E-2,(85[&rate=5.495609792905829E-4]:1.126929965846E-1,86[&rate=5.495609792905829E-4]:1.126929965846E-1)[&rate=5.495609792905829E-4]:1.601415035361E-2)[&rate=5.495609792905829E-4]:1.425611088479E-1)[&rate=5.495609792905829E-4]:4.488294280477E-2,(88[&rate=5.495609792905829E-4]:1.440957115088E-1,89[&rate=5.495609792905829E-4]:1.577943416458E-1)[&rate=5.495609792905829E-4]:1.720554870821E-1)[&rate=5.495609792905829E-4]:1.057134744093E0,((15[&rate=5.495609792905829E-4]:4.422535895967E-1,10[&rate=5.495609792905829E-4]:4.038974252133E-1)[&rate=5.495609792905829E-4]:1.718842640411E-1,(6[&rate=5.495609792905829E-4]:4.016644655235E-1,(18[&rate=5.495609792905829E-4]:4.267816512018E-1,3[&rate=5.495609792905829E-4]:3.117131580512E-1)[&rate=5.495609792905829E-4]:3.78965129519E-2)[&rate=5.495609792905829E-4]:1.576788675664E-1)[&rate=5.495609792905829E-4]:3.26271376717E-1)[&rate=5.495609792905829E-4]:7.10394804609E-1)[&rate=5.495609792905829E-4]:7.673185389475E-1,101[&rate=5.495609792905829E-4]:1.308533532815E0)[&rate=5.495609792905829E-4]:1.63999519407E-1)[&rate=5.495609792905829E-4]:4.554049093688E-3,(147[&rate=5.495609792905829E-4]:5.341019641349E-1,39[&rate=5.495609792905829E-4]:4.767249149546E-1)[&rate=5.495609792905829E-4]:2.719802736767E-2)[&rate=5.495609792905829E-4]:5.952662565632E-2)[&rate=5.495609792905829E-4]:2.152077953796E-3)[&rate=5.495609792905829E-4]:4.603543551688E-1,38[&rate=5.495609792905829E-4]:9.576499901721E-1)[&rate=5.495609792905829E-4]:2.643280212716E-1)[&rate=5.495609792905829E-4]:1.860829086386E-1,((66[&rate=5.495609792905829E-4]:3.937222226271E-1,((119[&rate=5.495609792905829E-4]:1.640835598516E0,((135[&rate=5.495609792905829E-4]:5.813846262108E-1,(138[&rate=5.495609792905829E-4]:1.858409914765E-1,136[&rate=5.495609792905829E-4]:5.433414216134E-2)[&rate=5.495609792905829E-4]:5.955436347343E-1)[&rate=5.495609792905829E-4]:6.354958553252E-1,120[&rate=5.495609792905829E-4]:1.468935276056E0)[&rate=5.495609792905829E-4]:7.600991150052E-2)[&rate=5.495609792905829E-4]:7.551391897376E-1,(67[&rate=5.495609792905829E-4]:1.19285606703E-1,(122[&rate=5.495609792905829E-4]:3.542729827362E-1,(124[&rate=5.495609792905829E-4]:1.084474558626E-1,123[&rate=5.495609792905829E-4]:1.111796962998E-1)[&rate=5.495609792905829E-4]:2.430932864365E-1)[&rate=5.495609792905829E-4]:2.662851743074E-1)[&rate=5.495609792905829E-4]:2.438124692217E-1)[&rate=5.495609792905829E-4]:3.062414670246E-2)[&rate=5.495609792905829E-4]:2.235105623442E-1,126[&rate=5.495609792905829E-4]:1.864406974656E0)[&rate=5.495609792905829E-4]:1.884626885955E-1)[&rate=5.495609792905829E-4]:1.55561895264E-4)[&rate=5.495609792905829E-4]:9.900769068689E-2)[&rate=5.495609792905829E-4]:3.953994205981E-2,33[&rate=5.495609792905829E-4]:6.494661341435E-2);
tree STATE_16290000 [&joint=-20972.222262354724,lnP=-20972.222262354724] = [&R] (33[&rate=6.021443570225926E-4]:6.929207786367E-2,(34[&rate=6.021443570225926E-4]:7.130332544004E-2,(32[&rate=6.021443570225926E-4]:1.630120932323E-2,((((66[&rate=6.021443570225926E-4]:1.603100040866E-1,(119[&rate=6.021443570225926E-4]:1.940287109986E0,(126[&rate=6.021443570225926E-4]:8.527203654753E-1,(120[&rate=6.021443570225926E-4]:7.507333176625E-1,(135[&rate=6.021443570225926E-4]:3.584110559357E-1,(138[&rate=6.021443570225926E-4]:1.969506809271E-1,136[&rate=6.021443570225926E-4]:6.544383161187E-2)[&rate=6.021443570225926E-4]:3.614603750087E-1)[&rate=6.021443570225926E-4]:1.402674672063E-1)[&rate=6.021443570225926E-4]:7.917991594977E-1)[&rate=6.021443570225926E-4]:3.018642218671E-1)[&rate=6.021443570225926E-4]:2.528996064291E-1)[&rate=6.021443570225926E-4]:1.398793469001E-1,(67[&rate=6.021443570225926E-4]:2.19388788538E-1,(122[&rate=6.021443570225926E-4]:3.116141646811E-1,(123[&rate=6.021443570225926E-4]:7.044431063429E-2,124[&rate=6.021443570225926E-4]:6.771207019716E-2)[&rate=6.021443570225926E-4]:2.411698540468E-1)[&rate=6.021443570225926E-4]:4.090471741976E-1)[&rate=6.021443570225926E-4]:8.080056244865E-2)[&rate=6.021443570225926E-4]:3.965807649938E-1,((68[&rate=6.021443570225926E-4]:7.193955160693E-1,(((((37[&rate=6.021443570225926E-4]:1.456581563096E-1,59[&rate=6.021443570225926E-4]:1.074067901894E-1)[&rate=6.021443570225926E-4]:4.147914459818E-2,54[&rate=6.021443570225926E-4]:1.106345686673E-1)[&rate=6.021443570225926E-4]:7.420972275984E-2,58[&rate=6.021443570225926E-4]:2.422213406075E-1)[&rate=6.021443570225926E-4]:1.294521717699E-1,(55[&rate=6.021443570225926E-4]:3.212023634208E-1,56[&rate=6.021443570225926E-4]:3.212023634208E-1)[&rate=6.021443570225926E-4]:2.314874458495E-2)[&rate=6.021443570225926E-4]:1.649163115683E-1,57[&rate=6.021443570225926E-4]:5.201963813227E-1)[&rate=6.021443570225926E-4]:2.511117030526E-1)[&rate=6.021443570225926E-4]:4.519885184988E-1,((((((77[&rate=6.021443570225926E-4]:5.531855805866E-1,((80[&rate=6.021443570225926E-4]:5.187315265671E-2,81[&rate=6.021443570225926E-4]:5.187315265671E-2)[&rate=6.021443570225926E-4]:4.246546680925E-1,73[&rate=6.021443570225926E-4]:5.258428892424E-1)[&rate=6.021443570225926E-4]:3.282214339895E-2)[&rate=6.021443570225926E-4]:1.260465546844E-2,((82[&rate=6.021443570225926E-4]:3.074267291476E-1,(72[&rate=6.021443570225926E-4]:1.998250102285E-2,78[&rate=6.021443570225926E-4]:4.190030924217E-2)[&rate=6.021443570225926E-4]:2.573072418234E-1)[&rate=6.021443570225926E-4]:4.897850884138E-2,(79[&rate=6.021443570225926E-4]:7.25068962515E-2,71[&rate=6.021443570225926E-4]:4.510963597748E-2)[&rate=6.021443570225926E-4]:2.756791636554E-1)[&rate=6.021443570225926E-4]:1.81987737792E-1)[&rate=6.021443570225926E-4]:3.026830178636E-1,((76[&rate=6.021443570225926E-4]:4.851466113327E-1,75[&rate=6.021443570225926E-4]:4.851466113327E-1)[&rate=6.021443570225926E-4]:1.845233334113E-1,(74[&rate=6.021443570225926E-4]:5.1141935564E-1,70[&rate=6.021443570225926E-4]:4.730631912565E-1)[&rate=6.021443570225926E-4]:1.582505891041E-1)[&rate=6.021443570225926E-4]:2.042827612294E-1)[&rate=6.021443570225926E-4]:4.313580616382E-1,(133[&rate=6.021443570225926E-4]:8.721151248622E-1,(134[&rate=6.021443570225926E-4]:3.849661249176E-1,137[&rate=6.021443570225926E-4]:4.561990016298E-1)[&rate=6.021443570225926E-4]:4.570120136434E-1)[&rate=6.021443570225926E-4]:4.688120811055E-1)[&rate=6.021443570225926E-4]:2.367876036419E-1,(53[&rate=6.021443570225926E-4]:7.209366179825E-1,((((12[&rate=6.021443570225926E-4]:1.44946653107E-1,5[&rate=6.021443570225926E-4]:1.065904887235E-1)[&rate=6.021443570225926E-4]:1.06848523837E-1,29[&rate=6.021443570225926E-4]:3.586444920126E-1)[&rate=6.021443570225926E-4]:1.249351303655E-1,103[&rate=6.021443570225926E-4]:2.507029100493E-1)[&rate=6.021443570225926E-4]:1.936866196078E0,52[&rate=6.021443570225926E-4]:5.232753715659E-1)[&rate=6.021443570225926E-4]:2.058579677279E-1)[&rate=6.021443570225926E-4]:7.469869465896E-2)[&rate=6.021443570225926E-4]:5.785545494378E-1,125[&rate=6.021443570225926E-4]:1.163807348418E0)[&rate=6.021443570225926E-4]:1.742433528168E-1)[&rate=6.021443570225926E-4]:7.310671918468E-2)[&rate=6.021443570225926E-4]:1.278141019954E-1,(((36[&rate=6.021443570225926E-4]:3.067325254485E-1,((35[&rate=6.021443570225926E-4]:8.70772531785E-3,((45[&rate=6.021443570225926E-4]:6.1281619064E-1,((49[&rate=6.021443570225926E-4]:3.986177306403E-1,50[&rate=6.021443570225926E-4]:3.986177306403E-1)[&rate=6.021443570225926E-4]:1.272473299482E-1,((51[&rate=6.021443570225926E-4]:3.419703731545E-1,(44[&rate=6.021443570225926E-4]:1.527299880869E-2,47[&rate=6.021443570225926E-4]:2.073747968294E-2)[&rate=6.021443570225926E-4]:3.485552978431E-1)[&rate=6.021443570225926E-4]:1.592417752228E-1,((43[&rate=6.021443570225926E-4]:4.066143171677E-1,46[&rate=6.021443570225926E-4]:4.066143171677E-1)[&rate=6.021443570225926E-4]:4.490579309413E-2,(42[&rate=6.021443570225926E-4]:3.388629304742E-1,(41[&rate=6.021443570225926E-4]:1.791665202426E-1,48[&rate=6.021443570225926E-4]:2.22882367237E-1)[&rate=6.021443570225926E-4]:1.542319293574E-1)[&rate=6.021443570225926E-4]:6.347685191894E-2)[&rate=6.021443570225926E-4]:7.701444248701E-2)[&rate=6.021443570225926E-4]:3.011739308544E-2)[&rate=6.021443570225926E-4]:6.236096611713E-2)[&rate=6.021443570225926E-4]:1.252144633429E-1,((128[&rate=6.021443570225926E-4]:1.225460718929E0,(118[&rate=6.021443570225926E-4]:1.089587308137E0,(((130[&rate=6.021443570225926E-4]:2.237740569403E-1,(129[&rate=6.021443570225926E-4]:1.819301955127E-1,132[&rate=6.021443570225926E-4]:1.846699215401E-1)[&rate=6.021443570225926E-4]:4.184386142756E-2)[&rate=6.021443570225926E-4]:1.127808666582E-1,131[&rate=6.021443570225926E-4]:3.392946496258E-1)[&rate=6.021443570225926E-4]:4.115979320426E-1,69[&rate=6.021443570225926E-4]:8.960980611207E-1)[&rate=6.021443570225926E-4]:2.044481511256E-1)[&rate=6.021443570225926E-4]:2.755994381899E-1)[&rate=6.021443570225926E-4]:5.13262394414E-2,(((65[&rate=6.021443570225926E-4]:2.228553150645E-1,64[&rate=6.021443570225926E-4]:3.735402465712E-1)[&rate=6.021443570225926E-4]:1.578330293526E-1,(62[&rate=6.021443570225926E-4]:4.046473210377E-1,60[&rate=6.021443570225926E-4]:2.1286649912E-1)[&rate=6.021443570225926E-4]:1.678218452971E-1)[&rate=6.021443570225926E-4]:2.094493823774E-1,(63[&rate=6.021443570225926E-4]:3.612138514463E-1,61[&rate=6.021443570225926E-4]:4.023097418574E-1)[&rate=6.021443570225926E-4]:3.796088068549E-1)[&rate=6.021443570225926E-4]:6.345944370557E-1)[&rate=6.021443570225926E-4]:2.346399079036E-1)[&rate=6.021443570225926E-4]:2.60479823313E-2)[&rate=6.021443570225926E-4]:1.397075606436E-1,127[&rate=6.021443570225926E-4]:2.715538573633E0)[&rate=6.021443570225926E-4]:1.117418970213E-1)[&rate=6.021443570225926E-4]:2.916068255326E-2,121[&rate=6.021443570225926E-4]:2.415345262796E0)[&rate=6.021443570225926E-4]:3.389068070428E-1,((40[&rate=6.021443570225926E-4]:5.801291706835E-1,(((((100[&rate=6.021443570225926E-4]:2.94864192624E-1,94[&rate=6.021443570225926E-4]:2.94864192624E-1)[&rate=6.021443570225926E-4]:1.13838810394E-1,95[&rate=6.021443570225926E-4]:4.934024565701E-1)[&rate=6.021443570225926E-4]:1.008144836795E-1,(((((102[&rate=6.021443570225926E-4]:1.504622677118E-1,((((25[&rate=6.021443570225926E-4]:4.136092944354E-1,20[&rate=6.021443570225926E-4]:3.944312122437E-1)[&rate=6.021443570225926E-4]:2.612866708885E-1,23[&rate=6.021443570225926E-4]:6.639370612142E-1)[&rate=6.021443570225926E-4]:2.063456015039E-1,(140[&rate=6.021443570225926E-4]:7.365680399509E-1,11[&rate=6.021443570225926E-4]:7.557461221427E-1)[&rate=6.021443570225926E-4]:2.960503372621E-2)[&rate=6.021443570225926E-4]:2.947686893303E-1,(((28[&rate=6.021443570225926E-4]:7.335302666032E-1,(17[&rate=6.021443570225926E-4]:5.839899028487E-1,21[&rate=6.021443570225926E-4]:6.141268891501E-1)[&rate=6.021443570225926E-4]:9.474584320661E-2)[&rate=6.021443570225926E-4]:8.43745185391E-2,1[&rate=6.021443570225926E-4]:3.160341527933E-2)[&rate=6.021443570225926E-4]:1.680123794105E-1,24[&rate=6.021443570225926E-4]:9.804377124981E-1)[&rate=6.021443570225926E-4]:1.955725436599E-1)[&rate=6.021443570225926E-4]:1.360958471701E-1)[&rate=6.021443570225926E-4]:1.294219419985E-1,((((9[&rate=6.021443570225926E-4]:5.835843674983E-1,(((117[&rate=6.021443570225926E-4]:2.28539475113E-1,112[&rate=6.021443570225926E-4]:2.257997490855E-1)[&rate=6.021443570225926E-4]:2.611194518661E-1,(14[&rate=6.021443570225926E-4]:3.876345545645E-1,(4[&rate=6.021443570225926E-4]:3.374985670595E-3,30[&rate=6.021443570225926E-4]:1.759777253966E-1)[&rate=6.021443570225926E-4]:3.267253223187E-1)[&rate=6.021443570225926E-4]:9.928464638704E-2)[&rate=6.021443570225926E-4]:5.731488682346E-2,113[&rate=6.021443570225926E-4]:5.44234087775E-1)[&rate=6.021443570225926E-4]:4.756945780538E-2)[&rate=6.021443570225926E-4]:2.086670464717E-2,(110[&rate=6.021443570225926E-4]:5.1910556956E-1,105[&rate=6.021443570225926E-4]:4.97187761341E-1)[&rate=6.021443570225926E-4]:8.80852286128E-2)[&rate=6.021443570225926E-4]:3.687292822728E-1,((((114[&rate=6.021443570225926E-4]:3.145267739386E-1,109[&rate=6.021443570225926E-4]:3.939788287331E-1)[&rate=6.021443570225926E-4]:5.995769612946E-2,(108[&rate=6.021443570225926E-4]:3.624725808724E-1,107[&rate=6.021443570225926E-4]:3.652123068998E-1)[&rate=6.021443570225926E-4]:6.954613577101E-2)[&rate=6.021443570225926E-4]:2.382257953157E-1,(115[&rate=6.021443570225926E-4]:5.999515114222E-1,(19[&rate=6.021443570225926E-4]:4.721072409405E-1,13[&rate=6.021443570225926E-4]:4.337510765568E-1)[&rate=6.021443570225926E-4]:2.483922156872E-1)[&rate=6.021443570225926E-4]:1.275875396152E-2)[&rate=6.021443570225926E-4]:1.777485570414E-1,((148[&rate=6.021443570225926E-4]:3.316343405417E-1,143[&rate=6.021443570225926E-4]:3.288946145143E-1)[&rate=6.021443570225926E-4]:4.428854703883E-1,(((111[&rate=6.021443570225926E-4]:3.810555396535E-1,139[&rate=6.021443570225926E-4]:5.563980054069E-1)[&rate=6.021443570225926E-4]:8.057139530448E-2,(106[&rate=6.021443570225926E-4]:6.800508200359E-3,104[&rate=6.021443570225926E-4]:6.800508200359E-3)[&rate=6.021443570225926E-4]:4.383880705933E-1)[&rate=6.021443570225926E-4]:3.487495244898E-1,116[&rate=6.021443570225926E-4]:7.336641306806E-1)[&rate=6.021443570225926E-4]:2.499515865677E-3)[&rate=6.021443570225926E-4]:5.429517587879E-2)[&rate=6.021443570225926E-4]:1.087489292533E-1)[&rate=6.021443570225926E-4]:3.238400965983E-1,(((141[&rate=6.021443570225926E-4]:1.001335311174E-1,145[&rate=6.021443570225926E-4]:1.02873257145E-1)[&rate=6.021443570225926E-4]:8.215571432738E-2,144[&rate=6.021443570225926E-4]:1.795495194174E-1)[&rate=6.021443570225926E-4]:1.30331398124E-1,142[&rate=6.021443570225926E-4]:3.153603695963E-1)[&rate=6.021443570225926E-4]:1.162481999228E0)[&rate=6.021443570225926E-4]:4.861718335122E-2)[&rate=6.021443570225926E-4]:4.01894537263E-2,(((((15[&rate=6.021443570225926E-4]:4.509567781923E-1,10[&rate=6.021443570225926E-4]:4.126006138088E-1)[&rate=6.021443570225926E-4]:1.658411052179E-1,18[&rate=6.021443570225926E-4]:6.250170614924E-1)[&rate=6.021443570225926E-4]:5.477137499776E-2,6[&rate=6.021443570225926E-4]:6.167747378601E-1)[&rate=6.021443570225926E-4]:1.156857670494E-1,3[&rate=6.021443570225926E-4]:6.80405710389E-1)[&rate=6.021443570225926E-4]:1.158729088629E-1,(((83[&rate=6.021443570225926E-4]:1.128172402577E-1,((84[&rate=6.021443570225926E-4]:9.56925574278E-2,85[&rate=6.021443570225926E-4]:9.56925574278E-2)[&rate=6.021443570225926E-4]:2.565624503711E-3,(93[&rate=6.021443570225926E-4]:9.383704365862E-2,86[&rate=6.021443570225926E-4]:8.013841352161E-2)[&rate=6.021443570225926E-4]:1.811976840991E-2)[&rate=6.021443570225926E-4]:1.455905832622E-2)[&rate=6.021443570225926E-4]:7.446833062001E-2,((91[&rate=6.021443570225926E-4]:6.262765591092E-2,90[&rate=6.021443570225926E-4]:6.262765591092E-2)[&rate=6.021443570225926E-4]:2.28347179525E-2,92[&rate=6.021443570225926E-4]:8.546237386342E-2)[&rate=6.021443570225926E-4]:1.155218271513E-1)[&rate=6.021443570225926E-4]:1.289761397995E-1,(87[&rate=6.021443570225926E-4]:2.080583794957E-1,(88[&rate=6.021443570225926E-4]:8.356400409997E-2,89[&rate=6.021443570225926E-4]:9.726263423699E-2)[&rate=6.021443570225926E-4]:1.244943753957E-1)[&rate=6.021443570225926E-4]:1.082033311816E-1)[&rate=6.021443570225926E-4]:1.019742935972E0)[&rate=6.021443570225926E-4]:5.210553181573E-1)[&rate=6.021443570225926E-4]:4.343023787144E-1,101[&rate=6.021443570225926E-4]:7.48896590096E-1)[&rate=6.021443570225926E-4]:6.548424784682E-1,(98[&rate=6.021443570225926E-4]:4.454667808153E-1,(99[&rate=6.021443570225926E-4]:4.308851514966E-1,96[&rate=6.021443570225926E-4]:3.953660258137E-1)[&rate=6.021443570225926E-4]:3.643955281598E-2)[&rate=6.021443570225926E-4]:1.135234293014E-1)[&rate=6.021443570225926E-4]:2.429776838423E-2)[&rate=6.021443570225926E-4]:2.407616824906E-2,97[&rate=6.021443570225926E-4]:4.079105948375E-1)[&rate=6.021443570225926E-4]:9.162147307861E-2,((((39[&rate=6.021443570225926E-4]:4.19235011059E-1,16[&rate=6.021443570225926E-4]:2.504727937176E0)[&rate=6.021443570225926E-4]:1.201754556281E-2,((((22[&rate=6.021443570225926E-4]:1.850544361705E-1,27[&rate=6.021443570225926E-4]:2.014927923349E-1)[&rate=6.021443570225926E-4]:4.91827249785E-1,31[&rate=6.021443570225926E-4]:7.316762065035E-1)[&rate=6.021443570225926E-4]:7.216772386856E-2,((7[&rate=6.021443570225926E-4]:2.309072816104E-1,8[&rate=6.021443570225926E-4]:2.309072816104E-1)[&rate=6.021443570225926E-4]:3.138070595136E-1,26[&rate=6.021443570225926E-4]:6.515636561925E-1)[&rate=6.021443570225926E-4]:1.084446577412E-1)[&rate=6.021443570225926E-4]:5.575707268019E-2,2[&rate=6.021443570225926E-4]:6.322037427782E-1)[&rate=6.021443570225926E-4]:1.755774616673E0)[&rate=6.021443570225926E-4]:3.100057368598E-2,146[&rate=6.021443570225926E-4]:5.824717095428E-1)[&rate=6.021443570225926E-4]:3.23819217462E-3,147[&rate=6.021443570225926E-4]:5.228683716628E-1)[&rate=6.021443570225926E-4]:1.050789967998E-1)[&rate=6.021443570225926E-4]:9.558851401177E-3)[&rate=6.021443570225926E-4]:7.317017377154E-2,38[&rate=6.021443570225926E-4]:5.849933335259E-1)[&rate=6.021443570225926E-4]:6.455967855683E-1)[&rate=6.021443570225926E-4]:1.963595453971E-1)[&rate=6.021443570225926E-4]:7.664849819651E-2)[&rate=6.021443570225926E-4]:3.308430789772E-2)[&rate=6.021443570225926E-4]:1.4427108588E-2);
tree STATE_16380000 [&joint=-20952.722364008874,lnP=-20952.722364008874] = [&R] ((32[&rate=6.168232475279617E-4]:1.927537231506E-3,33[&rate=6.168232475279617E-4]:7.406989286221E-3)[&rate=6.168232475279617E-4]:2.506287352302E-2,(((68[&rate=6.168232475279617E-4]:7.01244485078E-1,(((55[&rate=6.168232475279617E-4]:2.039996014385E-1,56[&rate=6.168232475279617E-4]:2.039996014385E-1)[&rate=6.168232475279617E-4]:1.059706825053E-1,((37[&rate=6.168232475279617E-4]:2.402098786926E-1,54[&rate=6.168232475279617E-4]:1.637071464522E-1)[&rate=6.168232475279617E-4]:5.386001261129E-2,(58[&rate=6.168232475279617E-4]:2.579659818555E-1,59[&rate=6.168232475279617E-4]:2.388402987954E-1)[&rate=6.168232475279617E-4]:1.697822638827E-2)[&rate=6.168232475279617E-4]:6.234848007178E-2)[&rate=6.168232475279617E-4]:5.388553099186E-2,57[&rate=6.168232475279617E-4]:3.747847766844E-1)[&rate=6.168232475279617E-4]:3.783722766997E-1)[&rate=6.168232475279617E-4]:6.571600839231E-1,(((53[&rate=6.168232475279617E-4]:5.856480162061E-1,((52[&rate=6.168232475279617E-4]:4.576195695317E-1,(((12[&rate=6.168232475279617E-4]:2.922340027602E-1,5[&rate=6.168232475279617E-4]:2.538778383768E-1)[&rate=6.168232475279617E-4]:2.492233169155E-1,29[&rate=6.168232475279617E-4]:6.483066347443E-1)[&rate=6.168232475279617E-4]:4.707637254657E-2,103[&rate=6.168232475279617E-4]:4.625062949621E-1)[&rate=6.168232475279617E-4]:1.659407009131E0)[&rate=6.168232475279617E-4]:7.213249997928E-2,(133[&rate=6.168232475279617E-4]:4.665897688504E-1,(134[&rate=6.168232475279617E-4]:3.25578434718E-1,137[&rate=6.168232475279617E-4]:3.968113114302E-1)[&rate=6.168232475279617E-4]:1.108743478312E-1)[&rate=6.168232475279617E-4]:8.370450763174E-1)[&rate=6.168232475279617E-4]:6.409266800647E-2)[&rate=6.168232475279617E-4]:8.610136816434E-2,(((77[&rate=6.168232475279617E-4]:3.239173213894E-1,71[&rate=6.168232475279617E-4]:2.609036227593E-1)[&rate=6.168232475279617E-4]:2.66916317181E-1,(((82[&rate=6.168232475279617E-4]:3.455933521331E-1,79[&rate=6.168232475279617E-4]:3.37374174051E-1)[&rate=6.168232475279617E-4]:3.789975392016E-3,(78[&rate=6.168232475279617E-4]:3.790525507673E-2,72[&rate=6.168232475279617E-4]:1.598744685741E-2)[&rate=6.168232475279617E-4]:3.032588943663E-1)[&rate=6.168232475279617E-4]:9.741549655829E-2,(73[&rate=6.168232475279617E-4]:3.556226753122E-1,(80[&rate=6.168232475279617E-4]:7.249529181823E-2,81[&rate=6.168232475279617E-4]:7.249529181823E-2)[&rate=6.168232475279617E-4]:2.338123150008E-1)[&rate=6.168232475279617E-4]:1.240528610999E-1)[&rate=6.168232475279617E-4]:1.16637554213E-1)[&rate=6.168232475279617E-4]:1.410972767078E-1,(((74[&rate=6.168232475279617E-4]:3.313169918649E-1,76[&rate=6.168232475279617E-4]:3.313169918649E-1)[&rate=6.168232475279617E-4]:5.536709165583E-2,70[&rate=6.168232475279617E-4]:3.483279191373E-1)[&rate=6.168232475279617E-4]:8.249838819515E-2,75[&rate=6.168232475279617E-4]:4.691824717159E-1)[&rate=6.168232475279617E-4]:2.68227895617E-1)[&rate=6.168232475279617E-4]:6.808020756496E-1)[&rate=6.168232475279617E-4]:4.924424864575E-1,125[&rate=6.168232475279617E-4]:9.538093571667E-1)[&rate=6.168232475279617E-4]:5.712618785012E-1)[&rate=6.168232475279617E-4]:7.655850367799E-2,(34[&rate=6.168232475279617E-4]:1.012255312786E-2,(((66[&rate=6.168232475279617E-4]:2.013977419407E-1,(((135[&rate=6.168232475279617E-4]:2.820910302635E-1,(138[&rate=6.168232475279617E-4]:2.808791533525E-1,136[&rate=6.168232475279617E-4]:1.493723040373E-1)[&rate=6.168232475279617E-4]:2.012118769111E-1)[&rate=6.168232475279617E-4]:3.674278208263E-1,(119[&rate=6.168232475279617E-4]:7.603797906579E-1,120[&rate=6.168232475279617E-4]:6.64489379699E-1)[&rate=6.168232475279617E-4]:2.370842659114E-1)[&rate=6.168232475279617E-4]:9.773893043486E-1,126[&rate=6.168232475279617E-4]:1.189150838274E0)[&rate=6.168232475279617E-4]:2.594210933516E-1)[&rate=6.168232475279617E-4]:1.893696937531E-1,(67[&rate=6.168232475279617E-4]:2.382732145691E-1,((122[&rate=6.168232475279617E-4]:1.584051422852E-1,123[&rate=6.168232475279617E-4]:1.584051422852E-1)[&rate=6.168232475279617E-4]:4.014544876825E-2,124[&rate=6.168232475279617E-4]:1.958183506163E-1)[&rate=6.168232475279617E-4]:5.409951738563E-1)[&rate=6.168232475279617E-4]:1.524942211248E-1)[&rate=6.168232475279617E-4]:4.728062643509E-1,(((((51[&rate=6.168232475279617E-4]:5.9458893778E-1,((46[&rate=6.168232475279617E-4]:4.406817549023E-1,43[&rate=6.168232475279617E-4]:4.406817549023E-1)[&rate=6.168232475279617E-4]:2.606586241112E-2,(48[&rate=6.168232475279617E-4]:3.533893362211E-1,(41[&rate=6.168232475279617E-4]:2.642058369459E-1,42[&rate=6.168232475279617E-4]:2.696703178202E-1)[&rate=6.168232475279617E-4]:4.546765228071E-2)[&rate=6.168232475279617E-4]:1.024293193438E-1)[&rate=6.168232475279617E-4]:1.55163724838E-1)[&rate=6.168232475279617E-4]:5.398149795808E-3,(49[&rate=6.168232475279617E-4]:4.02226261022E-1,50[&rate=6.168232475279617E-4]:4.02226261022E-1)[&rate=6.168232475279617E-4]:1.922963456796E-1)[&rate=6.168232475279617E-4]:7.766050835172E-2,((47[&rate=6.168232475279617E-4]:3.794554969894E-1,44[&rate=6.168232475279617E-4]:3.739910161152E-1)[&rate=6.168232475279617E-4]:1.021670168149E-1,45[&rate=6.168232475279617E-4]:4.73425792493E-1)[&rate=6.168232475279617E-4]:2.233474864947E-1)[&rate=6.168232475279617E-4]:3.448093440598E-1,(35[&rate=6.168232475279617E-4]:2.751791373549E-1,((127[&rate=6.168232475279617E-4]:2.652345954421E0,121[&rate=6.168232475279617E-4]:2.21125006401E0)[&rate=6.168232475279617E-4]:1.012905228636E-1,(36[&rate=6.168232475279617E-4]:8.960254424519E-2,(((131[&rate=6.168232475279617E-4]:2.24501089838E-1,(130[&rate=6.168232475279617E-4]:1.758941764692E-1,(129[&rate=6.168232475279617E-4]:1.068407292315E-1,132[&rate=6.168232475279617E-4]:1.095804552589E-1)[&rate=6.168232475279617E-4]:6.905344723772E-2)[&rate=6.168232475279617E-4]:4.586718734135E-2)[&rate=6.168232475279617E-4]:4.381019724436E-1,(69[&rate=6.168232475279617E-4]:3.985487452365E-1,118[&rate=6.168232475279617E-4]:3.875898411268E-1)[&rate=6.168232475279617E-4]:4.092597964973E-1)[&rate=6.168232475279617E-4]:7.904025211099E-1,(128[&rate=6.168232475279617E-4]:1.123363941105E0,(((64[&rate=6.168232475279617E-4]:1.618165005421E-1,60[&rate=6.168232475279617E-4]:1.113156903542E-2)[&rate=6.168232475279617E-4]:1.517263809598E-1,(65[&rate=6.168232475279617E-4]:1.377252977362E-1,62[&rate=6.168232475279617E-4]:3.295061196539E-1)[&rate=6.168232475279617E-4]:2.513265225902E-2)[&rate=6.168232475279617E-4]:1.16969904085E-1,(63[&rate=6.168232475279617E-4]:1.2260169128E-1,61[&rate=6.168232475279617E-4]:1.636975816911E-1)[&rate=6.168232475279617E-4]:3.079110943068E-1)[&rate=6.168232475279617E-4]:7.914812925041E-1)[&rate=6.168232475279617E-4]:3.24162190232E-1)[&rate=6.168232475279617E-4]:1.242681937304E-1)[&rate=6.168232475279617E-4]:1.434859878341E-1)[&rate=6.168232475279617E-4]:8.866594774134E-2)[&rate=6.168232475279617E-4]:1.103257469618E-2)[&rate=6.168232475279617E-4]:1.121225682113E-1,(((146[&rate=6.168232475279617E-4]:5.657615272193E-1,(40[&rate=6.168232475279617E-4]:3.899833771701E-1,((((26[&rate=6.168232475279617E-4]:4.952936568261E-1,(7[&rate=6.168232475279617E-4]:1.049985538814E-1,8[&rate=6.168232475279617E-4]:1.049985538814E-1)[&rate=6.168232475279617E-4]:2.834457878761E-1)[&rate=6.168232475279617E-4]:1.517256697167E-1,(31[&rate=6.168232475279617E-4]:6.188673875705E-1,(22[&rate=6.168232475279617E-4]:3.735401210584E-1,27[&rate=6.168232475279617E-4]:3.899784772228E-1)[&rate=6.168232475279617E-4]:1.905327459641E-1)[&rate=6.168232475279617E-4]:7.198755541058E-2)[&rate=6.168232475279617E-4]:4.001128562232E-1,2[&rate=6.168232475279617E-4]:8.635705389303E-1)[&rate=6.168232475279617E-4]:1.396803014924E0,(39[&rate=6.168232475279617E-4]:2.776739967755E-1,(16[&rate=6.168232475279617E-4]:2.360568220747E0,147[&rate=6.168232475279617E-4]:3.324523438098E-1)[&rate=6.168232475279617E-4]:2.598702145951E-3)[&rate=6.168232475279617E-4]:2.597375424919E-2)[&rate=6.168232475279617E-4]:8.633562614545E-2)[&rate=6.168232475279617E-4]:5.555957081431E-2)[&rate=6.168232475279617E-4]:1.009105680151E-1,((96[&rate=6.168232475279617E-4]:3.278587743542E-1,99[&rate=6.168232475279617E-4]:3.633779000371E-1)[&rate=6.168232475279617E-4]:1.909079025857E-1,((((((102[&rate=6.168232475279617E-4]:3.422373123406E-2,(((11[&rate=6.168232475279617E-4]:5.715438089167E-1,140[&rate=6.168232475279617E-4]:5.52365726725E-1)[&rate=6.168232475279617E-4]:3.796225647455E-2,((25[&rate=6.168232475279617E-4]:4.18822970426E-1,20[&rate=6.168232475279617E-4]:3.996448882343E-1)[&rate=6.168232475279617E-4]:1.423408414654E-1,23[&rate=6.168232475279617E-4]:5.502049077818E-1)[&rate=6.168232475279617E-4]:1.442326644587E-1)[&rate=6.168232475279617E-4]:4.386708123902E-1,((1[&rate=6.168232475279617E-4]:4.010673804948E-2,(28[&rate=6.168232475279617E-4]:6.800136620563E-1,(17[&rate=6.168232475279617E-4]:5.486824390558E-1,21[&rate=6.168232475279617E-4]:5.788194253572E-1)[&rate=6.168232475279617E-4]:7.653670245268E-2)[&rate=6.168232475279617E-4]:1.463944458561E-1)[&rate=6.168232475279617E-4]:6.155369337454E-2,24[&rate=6.168232475279617E-4]:8.824823492322E-1)[&rate=6.168232475279617E-4]:2.615849395081E-1)[&rate=6.168232475279617E-4]:5.180027811004E-2)[&rate=6.168232475279617E-4]:3.805538424865E-2,(((144[&rate=6.168232475279617E-4]:4.734135999409E-1,(141[&rate=6.168232475279617E-4]:1.135198252624E-1,145[&rate=6.168232475279617E-4]:1.162595512899E-1)[&rate=6.168232475279617E-4]:3.626335007059E-1)[&rate=6.168232475279617E-4]:8.908891545626E-2,142[&rate=6.168232475279617E-4]:5.679819674521E-1)[&rate=6.168232475279617E-4]:7.169514076323E-1,((((108[&rate=6.168232475279617E-4]:3.613134532974E-1,((114[&rate=6.168232475279617E-4]:1.494045239847E-1,109[&rate=6.168232475279617E-4]:2.288565787792E-1)[&rate=6.168232475279617E-4]:1.291009844225E-1,107[&rate=6.168232475279617E-4]:3.3877948101E-1)[&rate=6.168232475279617E-4]:2.527369831485E-2)[&rate=6.168232475279617E-4]:2.110304329538E-1,((19[&rate=6.168232475279617E-4]:1.923479186308E-1,13[&rate=6.168232475279617E-4]:1.539917542471E-1)[&rate=6.168232475279617E-4]:4.189197564828E-1,115[&rate=6.168232475279617E-4]:4.90719729908E-1)[&rate=6.168232475279617E-4]:2.40899097678E-2)[&rate=6.168232475279617E-4]:1.503135855231E-1,(116[&rate=6.168232475279617E-4]:4.899253458152E-1,((148[&rate=6.168232475279617E-4]:3.054914857077E-1,143[&rate=6.168232475279617E-4]:3.027517596804E-1)[&rate=6.168232475279617E-4]:2.026297235115E-1,((104[&rate=6.168232475279617E-4]:2.833201652289E-1,139[&rate=6.168232475279617E-4]:4.751009871466E-1)[&rate=6.168232475279617E-4]:7.417788898345E-6,(106[&rate=6.168232475279617E-4]:6.420584202384E-2,111[&rate=6.168232475279617E-4]:8.064419818821E-2)[&rate=6.168232475279617E-4]:2.191217409939E-1)[&rate=6.168232475279617E-4]:2.467114344206E-1)[&rate=6.168232475279617E-4]:2.01603009796E-2)[&rate=6.168232475279617E-4]:1.751978793838E-1)[&rate=6.168232475279617E-4]:2.456019757085E-1,((110[&rate=6.168232475279617E-4]:5.486992660698E-1,(105[&rate=6.168232475279617E-4]:2.985228493805E-1,117[&rate=6.168232475279617E-4]:3.286598356819E-1)[&rate=6.168232475279617E-4]:2.282586084703E-1)[&rate=6.168232475279617E-4]:2.137989125006E-1,((((4[&rate=6.168232475279617E-4]:2.855351469286E-1,30[&rate=6.168232475279617E-4]:4.581378866546E-1)[&rate=6.168232475279617E-4]:2.274066794181E-1,14[&rate=6.168232475279617E-4]:5.704760729219E-1)[&rate=6.168232475279617E-4]:1.861404978655E-2,112[&rate=6.168232475279617E-4]:5.890901227084E-1)[&rate=6.168232475279617E-4]:1.138522020873E-1,(113[&rate=6.168232475279617E-4]:4.28617744582E-1,9[&rate=6.168232475279617E-4]:4.203985664999E-1)[&rate=6.168232475279617E-4]:2.743245802137E-1)[&rate=6.168232475279617E-4]:6.503530582939E-2)[&rate=6.168232475279617E-4]:2.249393511042E-1)[&rate=6.168232475279617E-4]:1.194136536288E-1)[&rate=6.168232475279617E-4]:3.392108286418E-2)[&rate=6.168232475279617E-4]:1.014617702183E-1,((((15[&rate=6.168232475279617E-4]:3.212077424509E-1,10[&rate=6.168232475279617E-4]:2.828515780674E-1)[&rate=6.168232475279617E-4]:7.754162536163E-2,(18[&rate=6.168232475279617E-4]:2.956475653417E-1,6[&rate=6.168232475279617E-4]:2.326338667115E-1)[&rate=6.168232475279617E-4]:1.113209805531E-1)[&rate=6.168232475279617E-4]:1.413345599798E-1,((88[&rate=6.168232475279617E-4]:2.266729111108E-1,89[&rate=6.168232475279617E-4]:2.403715412478E-1)[&rate=6.168232475279617E-4]:1.594884874663E-1,(87[&rate=6.168232475279617E-4]:2.203444364031E-1,((86[&rate=6.168232475279617E-4]:9.996533480877E-2,(84[&rate=6.168232475279617E-4]:7.586422855094E-2,(93[&rate=6.168232475279617E-4]:8.759272070009E-2,(83[&rate=6.168232475279617E-4]:4.688870799549E-2,85[&rate=6.168232475279617E-4]:4.688870799549E-2)[&rate=6.168232475279617E-4]:2.700538256759E-2)[&rate=6.168232475279617E-4]:1.970137987869E-3)[&rate=6.168232475279617E-4]:2.410110625783E-2)[&rate=6.168232475279617E-4]:7.297202752637E-2,((91[&rate=6.168232475279617E-4]:3.655644958624E-2,90[&rate=6.168232475279617E-4]:3.655644958624E-2)[&rate=6.168232475279617E-4]:5.266276509014E-2,92[&rate=6.168232475279617E-4]:8.921921467638E-2)[&rate=6.168232475279617E-4]:9.741677779576E-2)[&rate=6.168232475279617E-4]:4.740707406794E-2)[&rate=6.168232475279617E-4]:1.65816962174E-1)[&rate=6.168232475279617E-4]:5.86799241544E-1)[&rate=6.168232475279617E-4]:1.195150814817E-1,3[&rate=6.168232475279617E-4]:5.527496942057E-1)[&rate=6.168232475279617E-4]:6.18251465468E-1)[&rate=6.168232475279617E-4]:5.27837514803E-1,101[&rate=6.168232475279617E-4]:6.960989484491E-1)[&rate=6.168232475279617E-4]:6.464407842917E-1,(97[&rate=6.168232475279617E-4]:2.224920816011E-1,98[&rate=6.168232475279617E-4]:4.219456335136E-1)[&rate=6.168232475279617E-4]:7.584524077981E-2)[&rate=6.168232475279617E-4]:3.410253607041E-2,((94[&rate=6.168232475279617E-4]:8.513802268893E-2,100[&rate=6.168232475279617E-4]:8.513802268893E-2)[&rate=6.168232475279617E-4]:2.758653928593E-1,95[&rate=6.168232475279617E-4]:4.457028691003E-1)[&rate=6.168232475279617E-4]:9.711950301227E-2)[&rate=6.168232475279617E-4]:5.344687617921E-4)[&rate=6.168232475279617E-4]:1.424409374202E-1)[&rate=6.168232475279617E-4]:1.524825142827E-1,38[&rate=6.168232475279617E-4]:6.306300193531E-1)[&rate=6.168232475279617E-4]:3.700697074248E-1)[&rate=6.168232475279617E-4]:4.652394197824E-1)[&rate=6.168232475279617E-4]:9.562551713183E-3)[&rate=6.168232475279617E-4]:1.410618314888E-2)[&rate=6.168232475279617E-4]:2.467948269687E-2);
tree STATE_16470000 [&joint=-20975.827329767773,lnP=-20975.827329767773] = [&R] (((((((45[&rate=5.587631383448923E-4]:9.24840064989E-1,((49[&rate=5.587631383448923E-4]:5.413347190678E-1,50[&rate=5.587631383448923E-4]:5.413347190678E-1)[&rate=5.587631383448923E-4]:1.815028428233E-1,(((44[&rate=5.587631383448923E-4]:4.460112947451E-1,51[&rate=5.587631383448923E-4]:4.241533712479E-1)[&rate=5.587631383448923E-4]:1.483434493005E-1,47[&rate=5.587631383448923E-4]:5.998192249199E-1)[&rate=5.587631383448923E-4]:9.710885643283E-2,(46[&rate=5.587631383448923E-4]:6.414628071492E-1,(43[&rate=5.587631383448923E-4]:5.720584304702E-1,((48[&rate=5.587631383448923E-4]:3.105734422228E-1,42[&rate=5.587631383448923E-4]:2.723220761026E-1)[&rate=5.587631383448923E-4]:1.466428251528E-1,41[&rate=5.587631383448923E-4]:4.135004203811E-1)[&rate=5.587631383448923E-4]:1.039132013461E-1)[&rate=5.587631383448923E-4]:6.940437667897E-2)[&rate=5.587631383448923E-4]:5.546527420355E-2)[&rate=5.587631383448923E-4]:5.869636578416E-2)[&rate=5.587631383448923E-4]:1.774123391634E-1)[&rate=5.587631383448923E-4]:1.418535701006E-1,(((118[&rate=5.587631383448923E-4]:9.895401787223E-1,(69[&rate=5.587631383448923E-4]:8.94553984867E-1,((130[&rate=5.587631383448923E-4]:2.191155235759E-1,131[&rate=5.587631383448923E-4]:2.218552496032E-1)[&rate=5.587631383448923E-4]:2.566928609227E-2,(129[&rate=5.587631383448923E-4]:1.789112984397E-1,132[&rate=5.587631383448923E-4]:1.81651024467E-1)[&rate=5.587631383448923E-4]:6.587351122847E-2)[&rate=5.587631383448923E-4]:5.018239697193E-1)[&rate=5.587631383448923E-4]:1.05945097965E-1)[&rate=5.587631383448923E-4]:8.294871537283E-1,128[&rate=5.587631383448923E-4]:1.679301305053E0)[&rate=5.587631383448923E-4]:5.393332688456E-2,(((62[&rate=5.587631383448923E-4]:4.257803401996E-1,65[&rate=5.587631383448923E-4]:2.339995182819E-1)[&rate=5.587631383448923E-4]:3.246621759129E-2,(60[&rate=5.587631383448923E-4]:1.255054463024E-1,64[&rate=5.587631383448923E-4]:2.761903778091E-1)[&rate=5.587631383448923E-4]:1.409602895708E-1)[&rate=5.587631383448923E-4]:5.100192403603E-2,(63[&rate=5.587631383448923E-4]:6.197412825256E-3,61[&rate=5.587631383448923E-4]:4.72933032363E-2)[&rate=5.587631383448923E-4]:4.619551785907E-1)[&rate=5.587631383448923E-4]:1.363712177508E0)[&rate=5.587631383448923E-4]:1.06855215443E-1)[&rate=5.587631383448923E-4]:1.511402329156E-2,(127[&rate=5.587631383448923E-4]:2.860027317265E0,(35[&rate=5.587631383448923E-4]:1.154772721651E-1,(36[&rate=5.587631383448923E-4]:9.494476666018E-2,121[&rate=5.587631383448923E-4]:2.174396821455E0)[&rate=5.587631383448923E-4]:6.710784797071E-2)[&rate=5.587631383448923E-4]:1.774267574283E-1)[&rate=5.587631383448923E-4]:3.353271779135E-2)[&rate=5.587631383448923E-4]:3.570883714148E-1,((((2[&rate=5.587631383448923E-4]:8.469567455145E-1,(((22[&rate=5.587631383448923E-4]:3.198651303352E-1,27[&rate=5.587631383448923E-4]:3.363034864996E-1)[&rate=5.587631383448923E-4]:3.012867395714E-1,31[&rate=5.587631383448923E-4]:6.759463904546E-1)[&rate=5.587631383448923E-4]:4.09886907349E-2,((7[&rate=5.587631383448923E-4]:2.686092375979E-1,8[&rate=5.587631383448923E-4]:2.686092375979E-1)[&rate=5.587631383448923E-4]:1.274251561811E-1,26[&rate=5.587631383448923E-4]:5.028837088476E-1)[&rate=5.587631383448923E-4]:1.702157559036E-1)[&rate=5.587631383448923E-4]:3.57418924599E-1)[&rate=5.587631383448923E-4]:1.558190460375E0,94[&rate=5.587631383448923E-4]:5.030662118033E-1)[&rate=5.587631383448923E-4]:1.471935918217E-1,(((((16[&rate=5.587631383448923E-4]:2.598885309913E0,146[&rate=5.587631383448923E-4]:6.336109630305E-1)[&rate=5.587631383448923E-4]:9.863702970885E-3,40[&rate=5.587631383448923E-4]:5.232560867665E-1)[&rate=5.587631383448923E-4]:5.016514716756E-2,39[&rate=5.587631383448923E-4]:5.734212339341E-1)[&rate=5.587631383448923E-4]:9.969918717417E-3,147[&rate=5.587631383448923E-4]:6.407682018318E-1)[&rate=5.587631383448923E-4]:1.187279047777E-2,((100[&rate=5.587631383448923E-4]:2.88190797007E-1,95[&rate=5.587631383448923E-4]:3.72890250559E-1)[&rate=5.587631383448923E-4]:2.42267276284E-1,((((((((102[&rate=5.587631383448923E-4]:1.919519155913E-2,((140[&rate=5.587631383448923E-4]:5.153631198642E-1,11[&rate=5.587631383448923E-4]:5.34541202056E-1)[&rate=5.587631383448923E-4]:5.789292058679E-2,((25[&rate=5.587631383448923E-4]:3.45744249395E-1,20[&rate=5.587631383448923E-4]:3.265661672033E-1)[&rate=5.587631383448923E-4]:1.592996688246E-1,23[&rate=5.587631383448923E-4]:4.940850141099E-1)[&rate=5.587631383448923E-4]:1.832806153821E-1)[&rate=5.587631383448923E-4]:4.925144935739E-1)[&rate=5.587631383448923E-4]:1.314954606917E-3,(24[&rate=5.587631383448923E-4]:8.438579208331E-1,(1[&rate=5.587631383448923E-4]:4.437843921336E-2,(28[&rate=5.587631383448923E-4]:7.220022419194E-1,(21[&rate=5.587631383448923E-4]:5.876275180703E-1,17[&rate=5.587631383448923E-4]:5.574905317689E-1)[&rate=5.587631383448923E-4]:1.097171896026E-1)[&rate=5.587631383448923E-4]:1.086775671569E-1)[&rate=5.587631383448923E-4]:1.865756381148E-2)[&rate=5.587631383448923E-4]:3.382960609493E-1)[&rate=5.587631383448923E-4]:1.78377180104E-1,(((((148[&rate=5.587631383448923E-4]:2.110021057216E-1,143[&rate=5.587631383448923E-4]:2.082623796942E-1)[&rate=5.587631383448923E-4]:3.485102784464E-1,116[&rate=5.587631383448923E-4]:5.211562197843E-1)[&rate=5.587631383448923E-4]:1.373835727116E-2,(139[&rate=5.587631383448923E-4]:5.729782927542E-1,((111[&rate=5.587631383448923E-4]:2.065680391321E-2,106[&rate=5.587631383448923E-4]:4.218447748836E-3)[&rate=5.587631383448923E-4]:3.719581240097E-1,104[&rate=5.587631383448923E-4]:3.761765717585E-1)[&rate=5.587631383448923E-4]:5.020899077958E-3)[&rate=5.587631383448923E-4]:2.139710788217E-1)[&rate=5.587631383448923E-4]:1.902363709863E-1,((115[&rate=5.587631383448923E-4]:6.406979627407E-1,((109[&rate=5.587631383448923E-4]:3.161732243715E-1,114[&rate=5.587631383448923E-4]:2.36721169577E-1)[&rate=5.587631383448923E-4]:2.566775240363E-1,(108[&rate=5.587631383448923E-4]:5.209392921772E-1,107[&rate=5.587631383448923E-4]:5.236790182046E-1)[&rate=5.587631383448923E-4]:2.999364801143E-2)[&rate=5.587631383448923E-4]:1.472992691275E-1)[&rate=5.587631383448923E-4]:8.002987035951E-3,(19[&rate=5.587631383448923E-4]:6.21937741765E-1,13[&rate=5.587631383448923E-4]:5.835815773814E-1)[&rate=5.587631383448923E-4]:1.473111532172E-1)[&rate=5.587631383448923E-4]:7.642999826507E-2)[&rate=5.587631383448923E-4]:1.634662486085E-1,((((112[&rate=5.587631383448923E-4]:5.417812903167E-1,117[&rate=5.587631383448923E-4]:5.445210163443E-1)[&rate=5.587631383448923E-4]:7.58858248689E-3,(14[&rate=5.587631383448923E-4]:4.416186162413E-1,(4[&rate=5.587631383448923E-4]:2.806793286718E-1,30[&rate=5.587631383448923E-4]:4.532820683978E-1)[&rate=5.587631383448923E-4]:1.034050409944E-1)[&rate=5.587631383448923E-4]:1.077512565623E-1)[&rate=5.587631383448923E-4]:5.292388875804E-2,(9[&rate=5.587631383448923E-4]:4.852758418552E-1,113[&rate=5.587631383448923E-4]:4.934950199373E-1)[&rate=5.587631383448923E-4]:1.087987416244E-1)[&rate=5.587631383448923E-4]:7.382767794995E-2,(110[&rate=5.587631383448923E-4]:2.370453142118E-1,105[&rate=5.587631383448923E-4]:2.151275059927E-1)[&rate=5.587631383448923E-4]:4.335966732451E-1)[&rate=5.587631383448923E-4]:2.946675379605E-1)[&rate=5.587631383448923E-4]:3.020709515375E-1)[&rate=5.587631383448923E-4]:3.531108354985E-2,(((141[&rate=5.587631383448923E-4]:4.808342981308E-1,144[&rate=5.587631383448923E-4]:4.780945721035E-1)[&rate=5.587631383448923E-4]:1.279368962882E-1,145[&rate=5.587631383448923E-4]:6.115109204467E-1)[&rate=5.587631383448923E-4]:1.026771356171E-1,142[&rate=5.587631383448923E-4]:7.141880560638E-1)[&rate=5.587631383448923E-4]:7.665856962219E-1)[&rate=5.587631383448923E-4]:1.112588342671E-1,((((((93[&rate=5.587631383448923E-4]:1.280356231849E-1,(85[&rate=5.587631383448923E-4]:9.736862480187E-2,83[&rate=5.587631383448923E-4]:9.736862480187E-2)[&rate=5.587631383448923E-4]:1.696836824597E-2)[&rate=5.587631383448923E-4]:2.790988761514E-5,(84[&rate=5.587631383448923E-4]:7.544330402833E-2,86[&rate=5.587631383448923E-4]:7.544330402833E-2)[&rate=5.587631383448923E-4]:3.892159890713E-2)[&rate=5.587631383448923E-4]:9.491361674185E-2,(87[&rate=5.587631383448923E-4]:1.86391038506E-1,((91[&rate=5.587631383448923E-4]:1.279016528055E-2,90[&rate=5.587631383448923E-4]:1.279016528055E-2)[&rate=5.587631383448923E-4]:8.318261968384E-2,92[&rate=5.587631383448923E-4]:9.597278496439E-2)[&rate=5.587631383448923E-4]:1.041168836786E-1)[&rate=5.587631383448923E-4]:2.28874811713E-2)[&rate=5.587631383448923E-4]:2.115962920269E-2,(88[&rate=5.587631383448923E-4]:6.218366747396E-2,89[&rate=5.587631383448923E-4]:7.588229761098E-2)[&rate=5.587631383448923E-4]:1.68254481406E-1)[&rate=5.587631383448923E-4]:8.186334331335E-1,(18[&rate=5.587631383448923E-4]:4.785310928254E-1,(6[&rate=5.587631383448923E-4]:3.64605562767E-1,(15[&rate=5.587631383448923E-4]:3.117294353798E-1,10[&rate=5.587631383448923E-4]:2.733732709964E-1)[&rate=5.587631383448923E-4]:1.07670647935E-1)[&rate=5.587631383448923E-4]:5.091183142828E-2)[&rate=5.587631383448923E-4]:1.458829549416E-1)[&rate=5.587631383448923E-4]:1.098253388069E-2,3[&rate=5.587631383448923E-4]:5.203280884971E-1)[&rate=5.587631383448923E-4]:8.223894295626E-1)[&rate=5.587631383448923E-4]:4.778442082519E-1,101[&rate=5.587631383448923E-4]:8.17822000284E-1)[&rate=5.587631383448923E-4]:5.878341209193E-1,(96[&rate=5.587631383448923E-4]:5.259073239528E-1,99[&rate=5.587631383448923E-4]:5.614264496357E-1)[&rate=5.587631383448923E-4]:2.133873661741E-2)[&rate=5.587631383448923E-4]:4.20021641646E-3,(97[&rate=5.587631383448923E-4]:2.207037334978E-1,98[&rate=5.587631383448923E-4]:4.201572854103E-1)[&rate=5.587631383448923E-4]:1.44950193762E-1)[&rate=5.587631383448923E-4]:3.912108592192E-2)[&rate=5.587631383448923E-4]:1.194506785813E-1)[&rate=5.587631383448923E-4]:3.510517527645E-4)[&rate=5.587631383448923E-4]:3.476889324679E-1,38[&rate=5.587631383448923E-4]:8.749979164209E-1)[&rate=5.587631383448923E-4]:4.108926488941E-1)[&rate=5.587631383448923E-4]:2.151166370233E-1,33[&rate=5.587631383448923E-4]:1.918970102838E-2)[&rate=5.587631383448923E-4]:1.384992202287E-1,((67[&rate=5.587631383448923E-4]:2.607314370499E-1,(123[&rate=5.587631383448923E-4]:3.678563334505E-1,(124[&rate=5.587631383448923E-4]:3.497552155736E-1,122[&rate=5.587631383448923E-4]:3.524874560107E-1)[&rate=5.587631383448923E-4]:1.536887743979E-2)[&rate=5.587631383448923E-4]:3.941476539401E-1)[&rate=5.587631383448923E-4]:1.380140352898E-1,(((135[&rate=5.587631383448923E-4]:8.620577475932E-1,(138[&rate=5.587631383448923E-4]:5.16387754453E-1,136[&rate=5.587631383448923E-4]:3.848809051378E-1)[&rate=5.587631383448923E-4]:5.456699931402E-1)[&rate=5.587631383448923E-4]:7.460047183487E-1,((119[&rate=5.587631383448923E-4]:8.720151507446E-1,120[&rate=5.587631383448923E-4]:7.761247397857E-1)[&rate=5.587631383448923E-4]:9.943415335559E-1,126[&rate=5.587631383448923E-4]:1.080654161657E0)[&rate=5.587631383448923E-4]:8.965098712088E-2)[&rate=5.587631383448923E-4]:3.538510939995E-1,66[&rate=5.587631383448923E-4]:2.769820530921E-1)[&rate=5.587631383448923E-4]:1.217634192476E-1)[&rate=5.587631383448923E-4]:6.383955037118E-1)[&rate=5.587631383448923E-4]:2.699772022417E-2,(((((((((((71[&rate=5.587631383448923E-4]:3.441857524244E-1,77[&rate=5.587631383448923E-4]:4.071994510546E-1)[&rate=5.587631383448923E-4]:1.248756829748E-1,((79[&rate=5.587631383448923E-4]:3.089016260877E-1,(78[&rate=5.587631383448923E-4]:6.839605306442E-2,72[&rate=5.587631383448923E-4]:4.64782448451E-2)[&rate=5.587631383448923E-4]:2.405055730233E-1)[&rate=5.587631383448923E-4]:9.604637777822E-3,82[&rate=5.587631383448923E-4]:3.267254419476E-1)[&rate=5.587631383448923E-4]:1.779524318077E-1)[&rate=5.587631383448923E-4]:8.376976825121E-2,73[&rate=5.587631383448923E-4]:6.213243543353E-1)[&rate=5.587631383448923E-4]:3.928619673992E-2,(80[&rate=5.587631383448923E-4]:2.15625500461E-1,81[&rate=5.587631383448923E-4]:2.15625500461E-1)[&rate=5.587631383448923E-4]:3.956699821211E-1)[&rate=5.587631383448923E-4]:8.878198986592E-2,(((76[&rate=5.587631383448923E-4]:2.659469683341E-1,74[&rate=5.587631383448923E-4]:2.659469683341E-1)[&rate=5.587631383448923E-4]:1.728815178981E-1,70[&rate=5.587631383448923E-4]:4.004723218488E-1)[&rate=5.587631383448923E-4]:6.289001747732E-2,75[&rate=5.587631383448923E-4]:5.017185037095E-1)[&rate=5.587631383448923E-4]:2.476740372316E-1)[&rate=5.587631383448923E-4]:7.73857782211E-1,53[&rate=5.587631383448923E-4]:7.7678726454E-1)[&rate=5.587631383448923E-4]:8.650656818152E-4,((52[&rate=5.587631383448923E-4]:5.250225610864E-1,(((12[&rate=5.587631383448923E-4]:3.869050783309E-1,5[&rate=5.587631383448923E-4]:3.485489139474E-1)[&rate=5.587631383448923E-4]:3.376907986001E-1,29[&rate=5.587631383448923E-4]:8.314451919995E-1)[&rate=5.587631383448923E-4]:2.105424789275E-1,103[&rate=5.587631383448923E-4]:8.091109585982E-1)[&rate=5.587631383448923E-4]:1.380205337049E0)[&rate=5.587631383448923E-4]:9.967322477848E-2,((137[&rate=5.587631383448923E-4]:4.932796982299E-1,134[&rate=5.587631383448923E-4]:4.220468215177E-1)[&rate=5.587631383448923E-4]:2.252173366918E-1,133[&rate=5.587631383448923E-4]:6.774011445106E-1)[&rate=5.587631383448923E-4]:7.21177417011E-1)[&rate=5.587631383448923E-4]:1.611532656684E-1)[&rate=5.587631383448923E-4]:4.259597760214E-1,125[&rate=5.587631383448923E-4]:9.93229592582E-1)[&rate=5.587631383448923E-4]:5.161608673181E-1,(68[&rate=5.587631383448923E-4]:8.20849638236E-1,((55[&rate=5.587631383448923E-4]:2.886624576033E-1,56[&rate=5.587631383448923E-4]:2.886624576033E-1)[&rate=5.587631383448923E-4]:7.187648790254E-2,(((57[&rate=5.587631383448923E-4]:1.75863767129E-1,59[&rate=5.587631383448923E-4]:1.731315266919E-1)[&rate=5.587631383448923E-4]:5.361498255245E-2,37[&rate=5.587631383448923E-4]:2.649978753645E-1)[&rate=5.587631383448923E-4]:1.109584698726E-1,(54[&rate=5.587631383448923E-4]:2.38058073506E-1,58[&rate=5.587631383448923E-4]:2.954351226863E-1)[&rate=5.587631383448923E-4]:6.139553949069E-2)[&rate=5.587631383448923E-4]:3.103068770059E-2)[&rate=5.587631383448923E-4]:5.012942992874E-1)[&rate=5.587631383448923E-4]:5.218741549974E-1)[&rate=5.587631383448923E-4]:9.247065211142E-2,32[&rate=5.587631383448923E-4]:2.54230072338E-3)[&rate=5.587631383448923E-4]:5.712271584094E-3,34[&rate=5.587631383448923E-4]:3.017238052656E-2)[&rate=5.587631383448923E-4]:1.70952617119E-1);
tree STATE_16560000 [&joint=-20964.93546659211,lnP=-20964.93546659211] = [&R] ((33[&rate=5.652906002353348E-4]:7.23912566674E-2,34[&rate=5.652906002353348E-4]:8.882961283177E-2)[&rate=5.652906002353348E-4]:1.147583471576E-1,((((((((((65[&rate=5.652906002353348E-4]:3.29158766672E-1,(60[&rate=5.652906002353348E-4]:1.795735990223E-1,(64[&rate=5.652906002353348E-4]:2.766933198562E-1,62[&rate=5.652906002353348E-4]:3.177892102672E-1)[&rate=5.652906002353348E-4]:5.356521067286E-2)[&rate=5.652906002353348E-4]:1.495851676497E-1)[&rate=5.652906002353348E-4]:4.484895979324E-1,(63[&rate=5.652906002353348E-4]:6.187155271369E-2,61[&rate=5.652906002353348E-4]:1.029674431247E-1)[&rate=5.652906002353348E-4]:8.664617433974E-1)[&rate=5.652906002353348E-4]:7.129081239205E-1,((((132[&rate=5.652906002353348E-4]:1.449665469375E-1,(130[&rate=5.652906002353348E-4]:1.262468785747E-1,131[&rate=5.652906002353348E-4]:1.289866046021E-1)[&rate=5.652906002353348E-4]:1.597994233542E-2)[&rate=5.652906002353348E-4]:4.2542061022E-2,129[&rate=5.652906002353348E-4]:1.847688819321E-1)[&rate=5.652906002353348E-4]:5.524819224356E-1,(69[&rate=5.652906002353348E-4]:8.32117459644E-1,118[&rate=5.652906002353348E-4]:8.211585555344E-1)[&rate=5.652906002353348E-4]:5.307855020324E-2)[&rate=5.652906002353348E-4]:6.870761269684E-1,128[&rate=5.652906002353348E-4]:1.421587205309E0)[&rate=5.652906002353348E-4]:1.210240777365E-1)[&rate=5.652906002353348E-4]:5.366659249043E-2,((((51[&rate=5.652906002353348E-4]:4.398290078629E-1,(47[&rate=5.652906002353348E-4]:4.016624934279E-1,44[&rate=5.652906002353348E-4]:3.961980125537E-1)[&rate=5.652906002353348E-4]:6.548891880647E-2)[&rate=5.652906002353348E-4]:1.003494179164E-1,(49[&rate=5.652906002353348E-4]:4.782880932105E-1,50[&rate=5.652906002353348E-4]:4.782880932105E-1)[&rate=5.652906002353348E-4]:5.642585169458E-2)[&rate=5.652906002353348E-4]:1.003636566672E-2,(43[&rate=5.652906002353348E-4]:5.10753939832E-1,(((48[&rate=5.652906002353348E-4]:2.521652158519E-1,42[&rate=5.652906002353348E-4]:2.139138497317E-1)[&rate=5.652906002353348E-4]:1.123029182478E-2,41[&rate=5.652906002353348E-4]:2.196796606822E-1)[&rate=5.652906002353348E-4]:1.628816961675E-1,46[&rate=5.652906002353348E-4]:4.372061655927E-1)[&rate=5.652906002353348E-4]:7.354777423933E-2)[&rate=5.652906002353348E-4]:6.678325598546E-2)[&rate=5.652906002353348E-4]:6.118297401094E-2,45[&rate=5.652906002353348E-4]:6.305234485171E-1)[&rate=5.652906002353348E-4]:1.923582147273E-1)[&rate=5.652906002353348E-4]:8.289111877293E-2,(121[&rate=5.652906002353348E-4]:2.260021139903E0,(35[&rate=5.652906002353348E-4]:1.093481715411E-1,127[&rate=5.652906002353348E-4]:2.676471459212E0)[&rate=5.652906002353348E-4]:2.464557110212E-2)[&rate=5.652906002353348E-4]:1.640812837777E-2)[&rate=5.652906002353348E-4]:1.938343006304E-2,36[&rate=5.652906002353348E-4]:2.163606435497E-1)[&rate=5.652906002353348E-4]:4.212942433995E-1,(((39[&rate=5.652906002353348E-4]:5.98520557177E-1,(((97[&rate=5.652906002353348E-4]:4.489553703602E-1,((31[&rate=5.652906002353348E-4]:1.03840101803E0,((22[&rate=5.652906002353348E-4]:4.043179006146E-1,27[&rate=5.652906002353348E-4]:4.20756256779E-1)[&rate=5.652906002353348E-4]:3.992573949771E-1,(26[&rate=5.652906002353348E-4]:5.080072250056E-1,(7[&rate=5.652906002353348E-4]:1.659482571341E-1,8[&rate=5.652906002353348E-4]:1.659482571341E-1)[&rate=5.652906002353348E-4]:2.352096528029E-1)[&rate=5.652906002353348E-4]:3.065269746958E-1)[&rate=5.652906002353348E-4]:1.8003120189E-1)[&rate=5.652906002353348E-4]:8.231195584402E-2,2[&rate=5.652906002353348E-4]:8.933157135997E-1)[&rate=5.652906002353348E-4]:1.583403710956E0)[&rate=5.652906002353348E-4]:4.743212869362E-2,(40[&rate=5.652906002353348E-4]:5.529183007145E-1,146[&rate=5.652906002353348E-4]:6.731368799494E-1)[&rate=5.652906002353348E-4]:1.450744970545E-2)[&rate=5.652906002353348E-4]:2.656510517647E-2,(((((((((91[&rate=5.652906002353348E-4]:5.572910788924E-2,90[&rate=5.652906002353348E-4]:5.572910788924E-2)[&rate=5.652906002353348E-4]:1.077161606196E-1,92[&rate=5.652906002353348E-4]:1.634452685089E-1)[&rate=5.652906002353348E-4]:7.737491919641E-2,((((85[&rate=5.652906002353348E-4]:2.960763656022E-2,83[&rate=5.652906002353348E-4]:2.960763656022E-2)[&rate=5.652906002353348E-4]:6.307530729998E-2,84[&rate=5.652906002353348E-4]:9.26829438602E-2)[&rate=5.652906002353348E-4]:2.487514362711E-2,(93[&rate=5.652906002353348E-4]:1.26631689114E-1,86[&rate=5.652906002353348E-4]:1.12933058977E-1)[&rate=5.652906002353348E-4]:4.625028510325E-3)[&rate=5.652906002353348E-4]:9.581111620643E-2,87[&rate=5.652906002353348E-4]:2.133692036937E-1)[&rate=5.652906002353348E-4]:1.375235387454E-2)[&rate=5.652906002353348E-4]:9.792050736244E-2,(88[&rate=5.652906002353348E-4]:1.870228538509E-1,89[&rate=5.652906002353348E-4]:2.007214839879E-1)[&rate=5.652906002353348E-4]:1.380192110799E-1)[&rate=5.652906002353348E-4]:5.655083112618E-1,3[&rate=5.652906002353348E-4]:3.508243487954E-1)[&rate=5.652906002353348E-4]:2.50959395009E-1,((6[&rate=5.652906002353348E-4]:2.993823372284E-1,18[&rate=5.652906002353348E-4]:3.623960358586E-1)[&rate=5.652906002353348E-4]:2.394621957371E-1,(15[&rate=5.652906002353348E-4]:1.537482027359E-1,10[&rate=5.652906002353348E-4]:1.153920383524E-1)[&rate=5.652906002353348E-4]:4.398908507775E-1)[&rate=5.652906002353348E-4]:1.149940053593E-1)[&rate=5.652906002353348E-4]:6.862214873598E-1,(((((144[&rate=5.652906002353348E-4]:3.027761515114E-1,145[&rate=5.652906002353348E-4]:3.082556035664E-1)[&rate=5.652906002353348E-4]:4.087068769811E-2,141[&rate=5.652906002353348E-4]:3.463865652369E-1)[&rate=5.652906002353348E-4]:1.225953698929E-1,142[&rate=5.652906002353348E-4]:4.717216611574E-1)[&rate=5.652906002353348E-4]:8.231044899246E-1,(((116[&rate=5.652906002353348E-4]:5.961656720599E-1,((148[&rate=5.652906002353348E-4]:1.607810089611E-1,143[&rate=5.652906002353348E-4]:1.580412829337E-1)[&rate=5.652906002353348E-4]:4.159460799728E-1,(106[&rate=5.652906002353348E-4]:3.362773462704E-1,(139[&rate=5.652906002353348E-4]:4.040500562614E-1,(111[&rate=5.652906002353348E-4]:1.465214072639E-1,104[&rate=5.652906002353348E-4]:1.300830510995E-1)[&rate=5.652906002353348E-4]:8.218618324414E-2)[&rate=5.652906002353348E-4]:1.240081119267E-1)[&rate=5.652906002353348E-4]:2.623675508826E-1)[&rate=5.652906002353348E-4]:5.779474750977E-2)[&rate=5.652906002353348E-4]:1.198852129782E-1,((108[&rate=5.652906002353348E-4]:5.403808735989E-1,(109[&rate=5.652906002353348E-4]:5.477672283313E-1,(107[&rate=5.652906002353348E-4]:2.039355601055E-1,114[&rate=5.652906002353348E-4]:1.436615875027E-1)[&rate=5.652906002353348E-4]:3.246535860341E-1)[&rate=5.652906002353348E-4]:1.453145348675E-2)[&rate=5.652906002353348E-4]:1.536978759964E-1,((19[&rate=5.652906002353348E-4]:4.501566820296E-1,13[&rate=5.652906002353348E-4]:4.118005176459E-1)[&rate=5.652906002353348E-4]:2.253496460226E-1,115[&rate=5.652906002353348E-4]:5.549583828467E-1)[&rate=5.652906002353348E-4]:8.158612017332E-2)[&rate=5.652906002353348E-4]:7.950638201818E-2)[&rate=5.652906002353348E-4]:2.259675503541E-1,((9[&rate=5.652906002353348E-4]:5.742062908255E-1,(((30[&rate=5.652906002353348E-4]:2.579848456075E-1,4[&rate=5.652906002353348E-4]:8.538210588147E-2)[&rate=5.652906002353348E-4]:1.974607678431E-1,14[&rate=5.652906002353348E-4]:3.403771202998E-1)[&rate=5.652906002353348E-4]:2.231390993357E-1,112[&rate=5.652906002353348E-4]:5.635162196355E-1)[&rate=5.652906002353348E-4]:1.890924927205E-2)[&rate=5.652906002353348E-4]:4.492093309835E-2,((117[&rate=5.652906002353348E-4]:3.46656164095E-1,(105[&rate=5.652906002353348E-4]:2.330652760541E-1,113[&rate=5.652906002353348E-4]:2.604625363279E-1)[&rate=5.652906002353348E-4]:8.345390173948E-2)[&rate=5.652906002353348E-4]:6.186410993331E-2,110[&rate=5.652906002353348E-4]:4.00301095946E-1)[&rate=5.652906002353348E-4]:2.215658540052E-1)[&rate=5.652906002353348E-4]:3.968638142083E-1)[&rate=5.652906002353348E-4]:9.801319514159E-2)[&rate=5.652906002353348E-4]:1.363068219873E-1,(102[&rate=5.652906002353348E-4]:1.890672078974E-2,(((11[&rate=5.652906002353348E-4]:5.74272009604E-1,140[&rate=5.652906002353348E-4]:5.550939274123E-1)[&rate=5.652906002353348E-4]:1.160480840532E-1,((25[&rate=5.652906002353348E-4]:4.330335315466E-1,20[&rate=5.652906002353348E-4]:4.138554493548E-1)[&rate=5.652906002353348E-4]:1.492010022629E-1,23[&rate=5.652906002353348E-4]:5.712756296998E-1)[&rate=5.652906002353348E-4]:2.039759708066E-1)[&rate=5.652906002353348E-4]:3.551829174089E-1,((1[&rate=5.652906002353348E-4]:5.306073117017E-2,((17[&rate=5.652906002353348E-4]:4.996932565879E-1,21[&rate=5.652906002353348E-4]:5.298302428893E-1)[&rate=5.652906002353348E-4]:1.124464065603E-1,28[&rate=5.652906002353348E-4]:6.66934183696E-1)[&rate=5.652906002353348E-4]:1.724279173371E-1)[&rate=5.652906002353348E-4]:1.251721586098E-1,24[&rate=5.652906002353348E-4]:9.590548075882E-1)[&rate=5.652906002353348E-4]:1.823386144368E-1)[&rate=5.652906002353348E-4]:3.915713438109E-2)[&rate=5.652906002353348E-4]:1.656509098137E-1)[&rate=5.652906002353348E-4]:1.06187326588E-1)[&rate=5.652906002353348E-4]:3.035203746976E-1,101[&rate=5.652906002353348E-4]:5.887858798341E-1)[&rate=5.652906002353348E-4]:8.575944734161E-1,((98[&rate=5.652906002353348E-4]:4.489798589826E-1,(95[&rate=5.652906002353348E-4]:2.450607572632E-1,(94[&rate=5.652906002353348E-4]:7.96931286771E-2,100[&rate=5.652906002353348E-4]:7.96931286771E-2)[&rate=5.652906002353348E-4]:8.066817503401E-2)[&rate=5.652906002353348E-4]:2.148480634682E-1)[&rate=5.652906002353348E-4]:1.475603827729E-1,(96[&rate=5.652906002353348E-4]:4.653514917948E-1,99[&rate=5.652906002353348E-4]:5.008706174776E-1)[&rate=5.652906002353348E-4]:1.175275477751E-1)[&rate=5.652906002353348E-4]:5.091253047212E-3)[&rate=5.652906002353348E-4]:1.2077466134E-1)[&rate=5.652906002353348E-4]:4.529701580501E-3)[&rate=5.652906002353348E-4]:8.643824345797E-2,(147[&rate=5.652906002353348E-4]:6.467819945414E-1,16[&rate=5.652906002353348E-4]:2.674897871478E0)[&rate=5.652906002353348E-4]:9.555385527387E-2)[&rate=5.652906002353348E-4]:3.760613356011E-1,38[&rate=5.652906002353348E-4]:9.927141253069E-1)[&rate=5.652906002353348E-4]:2.00730865692E-1)[&rate=5.652906002353348E-4]:3.219705672332E-1,32[&rate=5.652906002353348E-4]:2.811860486751E-2)[&rate=5.652906002353348E-4]:4.09181340041E-2,(((((((((80[&rate=5.652906002353348E-4]:1.400277387803E-2,81[&rate=5.652906002353348E-4]:1.400277387803E-2)[&rate=5.652906002353348E-4]:3.171537364375E-1,73[&rate=5.652906002353348E-4]:3.804715788087E-1)[&rate=5.652906002353348E-4]:1.559737139513E-2,(79[&rate=5.652906002353348E-4]:2.430117396669E-1,((71[&rate=5.652906002353348E-4]:1.944041980777E-1,82[&rate=5.652906002353348E-4]:2.300206364338E-1)[&rate=5.652906002353348E-4]:7.328502509182E-3,(72[&rate=5.652906002353348E-4]:1.018530981594E-1,78[&rate=5.652906002353348E-4]:1.237709063787E-1)[&rate=5.652906002353348E-4]:1.053590544823E-1)[&rate=5.652906002353348E-4]:1.388177880592E-2)[&rate=5.652906002353348E-4]:1.119613201261E-1)[&rate=5.652906002353348E-4]:4.705970218104E-2,77[&rate=5.652906002353348E-4]:4.376492003301E-1)[&rate=5.652906002353348E-4]:1.406761331069E-1,((70[&rate=5.652906002353348E-4]:2.220551760159E-1,(74[&rate=5.652906002353348E-4]:1.823568578768E-1,76[&rate=5.652906002353348E-4]:1.823568578768E-1)[&rate=5.652906002353348E-4]:7.805448252257E-2)[&rate=5.652906002353348E-4]:6.594571173984E-2,75[&rate=5.652906002353348E-4]:3.263570521392E-1)[&rate=5.652906002353348E-4]:2.574477333526E-1)[&rate=5.652906002353348E-4]:9.677688761893E-1,53[&rate=5.652906002353348E-4]:8.05110603069E-1)[&rate=5.652906002353348E-4]:1.529557086043E-2,(((133[&rate=5.652906002353348E-4]:4.230963162779E-1,(137[&rate=5.652906002353348E-4]:1.315170678969E-1,134[&rate=5.652906002353348E-4]:6.028419118469E-2)[&rate=5.652906002353348E-4]:3.32675138792E-1)[&rate=5.652906002353348E-4]:5.429819114381E-1,(((12[&rate=5.652906002353348E-4]:1.041635336109E-1,5[&rate=5.652906002353348E-4]:6.580736922745E-2)[&rate=5.652906002353348E-4]:1.776902647566E-1,29[&rate=5.652906002353348E-4]:3.88703113436E-1)[&rate=5.652906002353348E-4]:1.211986688374E-1,103[&rate=5.652906002353348E-4]:2.770250699447E-1)[&rate=5.652906002353348E-4]:1.579464116675E0)[&rate=5.652906002353348E-4]:4.83976691011E-1,52[&rate=5.652906002353348E-4]:6.761721430701E-1)[&rate=5.652906002353348E-4]:1.524307521707E-1)[&rate=5.652906002353348E-4]:4.672796192173E-1,125[&rate=5.652906002353348E-4]:1.077303279485E0)[&rate=5.652906002353348E-4]:2.270883814878E-1,(68[&rate=5.652906002353348E-4]:7.437254445657E-1,(57[&rate=5.652906002353348E-4]:4.421295072036E-1,((58[&rate=5.652906002353348E-4]:4.106174763304E-1,(56[&rate=5.652906002353348E-4]:3.196155816887E-1,55[&rate=5.652906002353348E-4]:3.196155816887E-1)[&rate=5.652906002353348E-4]:6.367949027001E-2)[&rate=5.652906002353348E-4]:4.951740483694E-5,((54[&rate=5.652906002353348E-4]:2.725239641407E-1,59[&rate=5.652906002353348E-4]:3.107753302609E-1)[&rate=5.652906002353348E-4]:3.599005999138E-2,37[&rate=5.652906002353348E-4]:3.850167563725E-1)[&rate=5.652906002353348E-4]:4.47759204229E-2)[&rate=5.652906002353348E-4]:4.785595609126E-2)[&rate=5.652906002353348E-4]:3.535085056682E-1)[&rate=5.652906002353348E-4]:3.939995497408E-1)[&rate=5.652906002353348E-4]:3.639638891865E-1)[&rate=5.652906002353348E-4]:2.580187844321E-2,(((67[&rate=5.652906002353348E-4]:2.122523651853E-1,((123[&rate=5.652906002353348E-4]:1.871138751837E-1,124[&rate=5.652906002353348E-4]:1.843816347466E-1)[&rate=5.652906002353348E-4]:1.634643152071E-1,122[&rate=5.652906002353348E-4]:3.505781903908E-1)[&rate=5.652906002353348E-4]:3.629467251351E-1)[&rate=5.652906002353348E-4]:8.956455378947E-2,66[&rate=5.652906002353348E-4]:3.018169189747E-1)[&rate=5.652906002353348E-4]:1.728329367296E-1,((119[&rate=5.652906002353348E-4]:1.762189520969E0,(((138[&rate=5.652906002353348E-4]:3.262654245423E-1,136[&rate=5.652906002353348E-4]:1.947585752271E-1)[&rate=5.652906002353348E-4]:5.798157459809E-1,135[&rate=5.652906002353348E-4]:7.060811705232E-1)[&rate=5.652906002353348E-4]:6.54795869093E-1,120[&rate=5.652906002353348E-4]:1.612931834137E0)[&rate=5.652906002353348E-4]:5.33672758734E-2)[&rate=5.652906002353348E-4]:2.918961822298E-2,126[&rate=5.652906002353348E-4]:1.005676616548E0)[&rate=5.652906002353348E-4]:7.161474288412E-1)[&rate=5.652906002353348E-4]:5.051202684596E-1)[&rate=5.652906002353348E-4]:8.683153445549E-2);
tree STATE_16650000 [&joint=-20972.150756720457,lnP=-20972.150756720457] = [&R] ((32[&rate=4.979815700154212E-4]:1.081022732387E-2,(34[&rate=4.979815700154212E-4]:4.813075064632E-3,((((((((100[&rate=4.979815700154212E-4]:4.264956972055E-1,94[&rate=4.979815700154212E-4]:4.264956972055E-1)[&rate=4.979815700154212E-4]:9.808398285209E-2,95[&rate=4.979815700154212E-4]:6.092791336097E-1)[&rate=4.979815700154212E-4]:4.259716434727E-1,(97[&rate=4.979815700154212E-4]:4.261826939249E-1,98[&rate=4.979815700154212E-4]:6.256362458374E-1)[&rate=4.979815700154212E-4]:3.986855694963E-1)[&rate=4.979815700154212E-4]:3.509232590985E-3,(((((((28[&rate=4.979815700154212E-4]:9.708191629187E-1,(17[&rate=4.979815700154212E-4]:7.988101317224E-1,21[&rate=4.979815700154212E-4]:8.289471180238E-1)[&rate=4.979815700154212E-4]:1.172145106484E-1)[&rate=4.979815700154212E-4]:6.968023047766E-2,(24[&rate=4.979815700154212E-4]:8.203065813053E-1,1[&rate=4.979815700154212E-4]:3.948466349704E-2)[&rate=4.979815700154212E-4]:2.147133600363E-1)[&rate=4.979815700154212E-4]:2.768447366397E-1,((((19[&rate=4.979815700154212E-4]:7.904728227258E-1,13[&rate=4.979815700154212E-4]:7.521166583421E-1)[&rate=4.979815700154212E-4]:1.35266190998E-1,(115[&rate=4.979815700154212E-4]:6.319441433243E-1,((107[&rate=4.979815700154212E-4]:1.178169950187E-1,108[&rate=4.979815700154212E-4]:1.150772689914E-1)[&rate=4.979815700154212E-4]:3.826877050443E-1,(109[&rate=4.979815700154212E-4]:3.217990271242E-1,114[&rate=4.979815700154212E-4]:2.423469723297E-1)[&rate=4.979815700154212E-4]:1.978837551306E-1)[&rate=4.979815700154212E-4]:1.91713415864E-1)[&rate=4.979815700154212E-4]:1.73246925194E-1)[&rate=4.979815700154212E-4]:4.049322101957E-2,((((111[&rate=4.979815700154212E-4]:3.587076304741E-1,(104[&rate=4.979815700154212E-4]:3.661540693494E-2,106[&rate=4.979815700154212E-4]:3.661540693494E-2)[&rate=4.979815700154212E-4]:3.056538673748E-1)[&rate=4.979815700154212E-4]:3.0102871098E-1,139[&rate=4.979815700154212E-4]:8.350788072075E-1)[&rate=4.979815700154212E-4]:2.349653449376E-1,116[&rate=4.979815700154212E-4]:8.179893576245E-1)[&rate=4.979815700154212E-4]:1.906363004422E-3,(148[&rate=4.979815700154212E-4]:1.513220530775E-1,143[&rate=4.979815700154212E-4]:1.485823270501E-1)[&rate=4.979815700154212E-4]:7.069298319352E-1)[&rate=4.979815700154212E-4]:2.578856890891E-2)[&rate=4.979815700154212E-4]:7.483137675972E-2,((((113[&rate=4.979815700154212E-4]:6.382050742809E-1,105[&rate=4.979815700154212E-4]:6.108078140071E-1)[&rate=4.979815700154212E-4]:3.635582524283E-2,110[&rate=4.979815700154212E-4]:6.69081447469E-1)[&rate=4.979815700154212E-4]:2.397569674595E-2,117[&rate=4.979815700154212E-4]:7.012763222973E-1)[&rate=4.979815700154212E-4]:2.184947177387E-1,((9[&rate=4.979815700154212E-4]:7.063278226663E-1,112[&rate=4.979815700154212E-4]:7.145470007484E-1)[&rate=4.979815700154212E-4]:2.583567985068E-2,((30[&rate=4.979815700154212E-4]:2.06818462883E-1,4[&rate=4.979815700154212E-4]:3.421572315695E-2)[&rate=4.979815700154212E-4]:1.971467166553E-1,14[&rate=4.979815700154212E-4]:2.888966863874E-1)[&rate=4.979815700154212E-4]:4.514859942117E-1)[&rate=4.979815700154212E-4]:1.766486334093E-1)[&rate=4.979815700154212E-4]:8.567613311103E-2)[&rate=4.979815700154212E-4]:2.214859979851E-1)[&rate=4.979815700154212E-4]:1.76131537903E-1,(102[&rate=4.979815700154212E-4]:9.821434394248E-2,((23[&rate=4.979815700154212E-4]:5.825726701424E-1,(20[&rate=4.979815700154212E-4]:5.021924637971E-1,25[&rate=4.979815700154212E-4]:5.213705459889E-1)[&rate=4.979815700154212E-4]:7.216102826316E-2)[&rate=4.979815700154212E-4]:2.981563561153E-1,(140[&rate=4.979815700154212E-4]:7.442252354393E-1,11[&rate=4.979815700154212E-4]:7.63403317631E-1)[&rate=4.979815700154212E-4]:3.239420177746E-2)[&rate=4.979815700154212E-4]:3.681702491915E-1)[&rate=4.979815700154212E-4]:2.281380363255E-1)[&rate=4.979815700154212E-4]:6.458640288968E-2,(((144[&rate=4.979815700154212E-4]:2.056314983366E-1,141[&rate=4.979815700154212E-4]:2.083712243639E-1)[&rate=4.979815700154212E-4]:1.245924490904E-2,145[&rate=4.979815700154212E-4]:2.235701953006E-1)[&rate=4.979815700154212E-4]:4.057271173801E-1,142[&rate=4.979815700154212E-4]:6.292973126807E-1)[&rate=4.979815700154212E-4]:1.008216812943E0)[&rate=4.979815700154212E-4]:1.085470875546E-1,((((87[&rate=4.979815700154212E-4]:2.306795214856E-1,(((93[&rate=4.979815700154212E-4]:5.650535186911E-2,83[&rate=4.979815700154212E-4]:4.28067217321E-2)[&rate=4.979815700154212E-4]:7.578118865717E-3,84[&rate=4.979815700154212E-4]:5.038484059781E-2)[&rate=4.979815700154212E-4]:9.420388718586E-2,(85[&rate=4.979815700154212E-4]:1.428230826839E-1,86[&rate=4.979815700154212E-4]:1.428230826839E-1)[&rate=4.979815700154212E-4]:1.765645099761E-3)[&rate=4.979815700154212E-4]:8.609079370192E-2)[&rate=4.979815700154212E-4]:3.475847095114E-2,((91[&rate=4.979815700154212E-4]:8.636539345014E-3,90[&rate=4.979815700154212E-4]:8.636539345014E-3)[&rate=4.979815700154212E-4]:4.630133566871E-2,92[&rate=4.979815700154212E-4]:5.493787501373E-2)[&rate=4.979815700154212E-4]:2.2419874756E-1)[&rate=4.979815700154212E-4]:1.052331864352E-1,(88[&rate=4.979815700154212E-4]:1.206009887815E-1,89[&rate=4.979815700154212E-4]:1.342996189185E-1)[&rate=4.979815700154212E-4]:2.500701900904E-1)[&rate=4.979815700154212E-4]:1.344006679995E0,(((15[&rate=4.979815700154212E-4]:3.807434521039E-1,10[&rate=4.979815700154212E-4]:3.423872877204E-1)[&rate=4.979815700154212E-4]:2.387228712778E-1,(18[&rate=4.979815700154212E-4]:3.56512008404E-1,3[&rate=4.979815700154212E-4]:2.414435152534E-1)[&rate=4.979815700154212E-4]:2.7117349306E-1)[&rate=4.979815700154212E-4]:8.750681263782E-2,6[&rate=4.979815700154212E-4]:6.521786154717E-1)[&rate=4.979815700154212E-4]:5.748280105189E-1)[&rate=4.979815700154212E-4]:3.217943132148E-1)[&rate=4.979815700154212E-4]:7.866792007437E-1,101[&rate=4.979815700154212E-4]:1.280685619401E0)[&rate=4.979815700154212E-4]:5.918942869711E-1)[&rate=4.979815700154212E-4]:1.152319339315E-1,((147[&rate=4.979815700154212E-4]:9.432587525843E-1,(16[&rate=4.979815700154212E-4]:2.952599268106E0,(((99[&rate=4.979815700154212E-4]:6.378986301035E-1,96[&rate=4.979815700154212E-4]:6.023795044207E-1)[&rate=4.979815700154212E-4]:1.618951793432E-1,40[&rate=4.979815700154212E-4]:6.495205854032E-1)[&rate=4.979815700154212E-4]:2.046363409414E-1,146[&rate=4.979815700154212E-4]:9.743755055795E-1)[&rate=4.979815700154212E-4]:1.294941564395E-2)[&rate=4.979815700154212E-4]:1.87753614155E-2)[&rate=4.979815700154212E-4]:7.318939547149E-2,(((((22[&rate=4.979815700154212E-4]:2.571880223124E-1,27[&rate=4.979815700154212E-4]:2.736263784768E-1)[&rate=4.979815700154212E-4]:5.818851616356E-1,31[&rate=4.979815700154212E-4]:8.938677044961E-1)[&rate=4.979815700154212E-4]:2.658189323001E-2,(26[&rate=4.979815700154212E-4]:6.860583596841E-1,(7[&rate=4.979815700154212E-4]:8.755353078461E-2,8[&rate=4.979815700154212E-4]:8.755353078461E-2)[&rate=4.979815700154212E-4]:4.916555138309E-1)[&rate=4.979815700154212E-4]:1.905556216037E-1)[&rate=4.979815700154212E-4]:9.985759165048E-2,2[&rate=4.979815700154212E-4]:7.929099291026E-1)[&rate=4.979815700154212E-4]:1.594417882755E0,39[&rate=4.979815700154212E-4]:4.306020090282E-1)[&rate=4.979815700154212E-4]:5.284690898473E-1)[&rate=4.979815700154212E-4]:5.557658243431E-2)[&rate=4.979815700154212E-4]:9.543741491466E-2,38[&rate=4.979815700154212E-4]:1.041779085295E0)[&rate=4.979815700154212E-4]:2.826208861728E-1,(((((118[&rate=4.979815700154212E-4]:1.433292239853E0,(69[&rate=4.979815700154212E-4]:1.350479987478E0,((129[&rate=4.979815700154212E-4]:2.133510907538E-1,132[&rate=4.979815700154212E-4]:2.160908167811E-1)[&rate=4.979815700154212E-4]:3.272289313289E-1,(130[&rate=4.979815700154212E-4]:2.141181200936E-1,131[&rate=4.979815700154212E-4]:2.168578461209E-1)[&rate=4.979815700154212E-4]:3.26461901989E-1)[&rate=4.979815700154212E-4]:6.619547599162E-1)[&rate=4.979815700154212E-4]:9.377115648431E-2)[&rate=4.979815700154212E-4]:3.892887901623E-1,128[&rate=4.979815700154212E-4]:1.682855002618E0)[&rate=4.979815700154212E-4]:7.111241942666E-2,(45[&rate=4.979815700154212E-4]:6.723055366161E-1,(((50[&rate=4.979815700154212E-4]:5.109693809886E-1,49[&rate=4.979815700154212E-4]:5.109693809886E-1)[&rate=4.979815700154212E-4]:4.225065490293E-2,((((48[&rate=4.979815700154212E-4]:4.811650954226E-1,41[&rate=4.979815700154212E-4]:4.374492484281E-1)[&rate=4.979815700154212E-4]:4.583398633744E-2,42[&rate=4.979815700154212E-4]:4.887477156398E-1)[&rate=4.979815700154212E-4]:2.026065659507E-2,(43[&rate=4.979815700154212E-4]:5.180755603869E-1,46[&rate=4.979815700154212E-4]:5.180755603869E-1)[&rate=4.979815700154212E-4]:4.011313971666E-2)[&rate=4.979815700154212E-4]:2.207263019697E-2,(51[&rate=4.979815700154212E-4]:5.459814963725E-1,47[&rate=4.979815700154212E-4]:5.73303900744E-1)[&rate=4.979815700154212E-4]:6.957429556532E-3)[&rate=4.979815700154212E-4]:5.745590836709E-3)[&rate=4.979815700154212E-4]:9.330762483229E-2,44[&rate=4.979815700154212E-4]:6.738500650953E-1)[&rate=4.979815700154212E-4]:1.18771195796E-3)[&rate=4.979815700154212E-4]:3.082656731372E-1)[&rate=4.979815700154212E-4]:7.131950466643E-4,((((60[&rate=4.979815700154212E-4]:2.922702706138E-2,64[&rate=4.979815700154212E-4]:1.799119585681E-1)[&rate=4.979815700154212E-4]:1.103082985744E-1,62[&rate=4.979815700154212E-4]:3.313161475535E-1)[&rate=4.979815700154212E-4]:2.607085191424E-2,65[&rate=4.979815700154212E-4]:1.6560617755E-1)[&rate=4.979815700154212E-4]:3.153371528585E-1,(63[&rate=4.979815700154212E-4]:2.768304693734E-1,61[&rate=4.979815700154212E-4]:3.179263597845E-1)[&rate=4.979815700154212E-4]:3.547977925417E-1)[&rate=4.979815700154212E-4]:1.221682492162E0)[&rate=4.979815700154212E-4]:1.02422321556E-1,((121[&rate=4.979815700154212E-4]:2.365981950808E0,(35[&rate=4.979815700154212E-4]:2.199735937028E-1,127[&rate=4.979815700154212E-4]:2.787096881374E0)[&rate=4.979815700154212E-4]:1.998095984472E-2)[&rate=4.979815700154212E-4]:5.400492116079E-3,36[&rate=4.979815700154212E-4]:2.919303881293E-1)[&rate=4.979815700154212E-4]:8.298076969611E-2)[&rate=4.979815700154212E-4]:3.93698709593E-1)[&rate=4.979815700154212E-4]:1.364559894551E-1,(((125[&rate=4.979815700154212E-4]:9.146342718911E-1,((((133[&rate=4.979815700154212E-4]:4.568546105018E-1,(134[&rate=4.979815700154212E-4]:4.039841977493E-1,137[&rate=4.979815700154212E-4]:4.752170744615E-1)[&rate=4.979815700154212E-4]:2.273342645134E-2)[&rate=4.979815700154212E-4]:1.020022816625E0,(((12[&rate=4.979815700154212E-4]:9.484855583889E-2,5[&rate=4.979815700154212E-4]:5.649239145544E-2)[&rate=4.979815700154212E-4]:2.450071645153E-1,29[&rate=4.979815700154212E-4]:4.467050354227E-1)[&rate=4.979815700154212E-4]:2.933432974775E-1,103[&rate=4.979815700154212E-4]:5.071716205714E-1)[&rate=4.979815700154212E-4]:1.860116765459E0)[&rate=4.979815700154212E-4]:5.839405196435E-2,52[&rate=4.979815700154212E-4]:7.613887034343E-1)[&rate=4.979815700154212E-4]:6.866776542342E-2,(53[&rate=4.979815700154212E-4]:6.970893698074E-1,(((73[&rate=4.979815700154212E-4]:5.100383189769E-1,77[&rate=4.979815700154212E-4]:5.045588669222E-1)[&rate=4.979815700154212E-4]:7.283944303584E-2,((80[&rate=4.979815700154212E-4]:3.513417707923E-1,81[&rate=4.979815700154212E-4]:3.513417707923E-1)[&rate=4.979815700154212E-4]:1.751786862931E-1,((72[&rate=4.979815700154212E-4]:1.096210162594E-1,78[&rate=4.979815700154212E-4]:1.315388244787E-1)[&rate=4.979815700154212E-4]:2.807747889255E-1,(82[&rate=4.979815700154212E-4]:3.521361558502E-1,(79[&rate=4.979815700154212E-4]:1.502165909306E-1,71[&rate=4.979815700154212E-4]:1.228193306566E-1)[&rate=4.979815700154212E-4]:1.937003868375E-1)[&rate=4.979815700154212E-4]:6.839663563609E-2)[&rate=4.979815700154212E-4]:1.224260217635E-1)[&rate=4.979815700154212E-4]:7.042236434213E-3)[&rate=4.979815700154212E-4]:1.256752694051E-1,(((70[&rate=4.979815700154212E-4]:4.83374061203E-1,76[&rate=4.979815700154212E-4]:5.217302255864E-1)[&rate=4.979815700154212E-4]:3.462154153985E-3,74[&rate=4.979815700154212E-4]:5.251923797404E-1)[&rate=4.979815700154212E-4]:1.256526310438E-1,75[&rate=4.979815700154212E-4]:6.508450107842E-1)[&rate=4.979815700154212E-4]:5.77080206336E-2)[&rate=4.979815700154212E-4]:7.349993970017E-1)[&rate=4.979815700154212E-4]:1.247703777389E-1)[&rate=4.979815700154212E-4]:3.031570380059E-1)[&rate=4.979815700154212E-4]:3.703965111573E-1,(68[&rate=4.979815700154212E-4]:6.68691929138E-1,((37[&rate=4.979815700154212E-4]:4.367435734542E-1,((56[&rate=4.979815700154212E-4]:3.566161473525E-1,55[&rate=4.979815700154212E-4]:3.566161473525E-1)[&rate=4.979815700154212E-4]:1.222182617024E-2,((54[&rate=4.979815700154212E-4]:1.596615375381E-1,58[&rate=4.979815700154212E-4]:2.170385867184E-1)[&rate=4.979815700154212E-4]:7.016707933734E-2,59[&rate=4.979815700154212E-4]:2.680799829956E-1)[&rate=4.979815700154212E-4]:1.089547118387E-1)[&rate=4.979815700154212E-4]:2.145751249973E-2)[&rate=4.979815700154212E-4]:5.644656811919E-2,57[&rate=4.979815700154212E-4]:4.576710158903E-1)[&rate=4.979815700154212E-4]:2.629334815537E-1)[&rate=4.979815700154212E-4]:4.496721872437E-1)[&rate=4.979815700154212E-4]:1.528177318325E-1,(((126[&rate=4.979815700154212E-4]:1.099801820692E0,((120[&rate=4.979815700154212E-4]:1.7015954697E0,119[&rate=4.979815700154212E-4]:1.797485880659E0)[&rate=4.979815700154212E-4]:5.295183428598E-2,((138[&rate=4.979815700154212E-4]:5.605987156072E-1,136[&rate=4.979815700154212E-4]:4.29091866292E-1)[&rate=4.979815700154212E-4]:2.787985505544E-1,135[&rate=4.979815700154212E-4]:6.393972661615E-1)[&rate=4.979815700154212E-4]:8.630952433044E-1)[&rate=4.979815700154212E-4]:3.506662839095E-2)[&rate=4.979815700154212E-4]:3.385305603632E-1,66[&rate=4.979815700154212E-4]:1.911581913707E-1)[&rate=4.979815700154212E-4]:9.785994162763E-2,(67[&rate=4.979815700154212E-4]:1.836143213922E-1,(123[&rate=4.979815700154212E-4]:3.091805861677E-1,(124[&rate=4.979815700154212E-4]:3.011428292538E-1,122[&rate=4.979815700154212E-4]:3.038750696909E-1)[&rate=4.979815700154212E-4]:5.305516476781E-3)[&rate=4.979815700154212E-4]:3.757062855652E-1)[&rate=4.979815700154212E-4]:1.054038116061E-1)[&rate=4.979815700154212E-4]:4.344430774435E-1)[&rate=4.979815700154212E-4]:1.350293039659E-1)[&rate=4.979815700154212E-4]:9.336259286916E-3)[&rate=4.979815700154212E-4]:2.791496047832E-2)[&rate=4.979815700154212E-4]:6.533365588644E-2,33[&rate=4.979815700154212E-4]:8.162333526502E-2);
tree STATE_16740000 [&joint=-21015.806425741655,lnP=-21015.806425741655] = [&R] ((((((((146[&rate=5.037462571381132E-4]:8.795862599488E-1,(((((16[&rate=5.037462571381132E-4]:2.374617319404E0,(39[&rate=5.037462571381132E-4]:2.737438097735E-1,40[&rate=5.037462571381132E-4]:2.737438097735E-1)[&rate=5.037462571381132E-4]:1.538058351298E-2)[&rate=5.037462571381132E-4]:1.197459883397E-1,((2[&rate=5.037462571381132E-4]:7.028517663966E-1,31[&rate=5.037462571381132E-4]:9.302490266707E-1)[&rate=5.037462571381132E-4]:4.095820613495E-2,((22[&rate=5.037462571381132E-4]:4.665153058268E-1,27[&rate=5.037462571381132E-4]:4.829536619911E-1)[&rate=5.037462571381132E-4]:3.298381201683E-1,((7[&rate=5.037462571381132E-4]:2.080513581938E-1,8[&rate=5.037462571381132E-4]:2.080513581938E-1)[&rate=5.037462571381132E-4]:3.930119572097E-1,26[&rate=5.037462571381132E-4]:7.079126304721E-1)[&rate=5.037462571381132E-4]:9.93996996327E-2)[&rate=5.037462571381132E-4]:1.200592862625E-1)[&rate=5.037462571381132E-4]:1.621786211924E0)[&rate=5.037462571381132E-4]:2.452265719673E-1,147[&rate=5.037462571381132E-4]:7.114740027738E-1)[&rate=5.037462571381132E-4]:2.431422013445E-2,(((3[&rate=5.037462571381132E-4]:9.151060020359E-1,((15[&rate=5.037462571381132E-4]:7.830658956442E-1,10[&rate=5.037462571381132E-4]:7.447097312607E-1)[&rate=5.037462571381132E-4]:1.849207605186E-1,((6[&rate=5.037462571381132E-4]:6.041673060048E-1,18[&rate=5.037462571381132E-4]:6.671810046349E-1)[&rate=5.037462571381132E-4]:1.172700771087E-1,((87[&rate=5.037462571381132E-4]:2.210923536444E-1,((85[&rate=5.037462571381132E-4]:1.062319379908E-1,(((84[&rate=5.037462571381132E-4]:7.767291504161E-2,83[&rate=5.037462571381132E-4]:7.767291504161E-2)[&rate=5.037462571381132E-4]:4.41116091937E-3,93[&rate=5.037462571381132E-4]:9.5782706098E-2)[&rate=5.037462571381132E-4]:1.459110855697E-2,86[&rate=5.037462571381132E-4]:9.667518451795E-2)[&rate=5.037462571381132E-4]:9.556753472883E-3)[&rate=5.037462571381132E-4]:1.019429377627E-1,((90[&rate=5.037462571381132E-4]:4.511706294929E-2,91[&rate=5.037462571381132E-4]:4.511706294929E-2)[&rate=5.037462571381132E-4]:7.011249347644E-2,92[&rate=5.037462571381132E-4]:1.152295564257E-1)[&rate=5.037462571381132E-4]:1.066439494648E-1)[&rate=5.037462571381132E-4]:1.291747789084E-2)[&rate=5.037462571381132E-4]:8.331122422185E-2,(88[&rate=5.037462571381132E-4]:7.477742876706E-2,89[&rate=5.037462571381132E-4]:8.847605890408E-2)[&rate=5.037462571381132E-4]:2.296261490991E-1)[&rate=5.037462571381132E-4]:9.047050381239E-1)[&rate=5.037462571381132E-4]:1.917547525015E-1)[&rate=5.037462571381132E-4]:5.396866094137E-2)[&rate=5.037462571381132E-4]:6.958896605744E-1,((((((112[&rate=5.037462571381132E-4]:9.405157604882E-1,((14[&rate=5.037462571381132E-4]:7.483463704546E-1,(30[&rate=5.037462571381132E-4]:4.366443460474E-1,4[&rate=5.037462571381132E-4]:2.640416063213E-1)[&rate=5.037462571381132E-4]:4.267705175581E-1)[&rate=5.037462571381132E-4]:1.669010143337E-1,9[&rate=5.037462571381132E-4]:9.070282067062E-1)[&rate=5.037462571381132E-4]:2.526837569984E-2)[&rate=5.037462571381132E-4]:3.340768554763E-3,113[&rate=5.037462571381132E-4]:9.438565290429E-1)[&rate=5.037462571381132E-4]:3.013346350142E-1,(105[&rate=5.037462571381132E-4]:9.134720100532E-1,(110[&rate=5.037462571381132E-4]:9.025129385918E-1,117[&rate=5.037462571381132E-4]:9.107321166741E-1)[&rate=5.037462571381132E-4]:3.287687968042E-2)[&rate=5.037462571381132E-4]:3.043218937302E-1)[&rate=5.037462571381132E-4]:1.468131443593E-1,(((19[&rate=5.037462571381132E-4]:3.183659011359E-1,13[&rate=5.037462571381132E-4]:2.800097367522E-1)[&rate=5.037462571381132E-4]:6.274847716953E-1,(115[&rate=5.037462571381132E-4]:6.936215586207E-1,((114[&rate=5.037462571381132E-4]:1.913139462025E-1,109[&rate=5.037462571381132E-4]:2.70766000997E-1)[&rate=5.037462571381132E-4]:1.188207391659E-1,(107[&rate=5.037462571381132E-4]:3.225795022571E-1,108[&rate=5.037462571381132E-4]:3.198397762298E-1)[&rate=5.037462571381132E-4]:4.782915571403E-2)[&rate=5.037462571381132E-4]:3.834868732523E-1)[&rate=5.037462571381132E-4]:1.316811690049E-1)[&rate=5.037462571381132E-4]:1.691525224734E-1,((148[&rate=5.037462571381132E-4]:5.628040404325E-1,143[&rate=5.037462571381132E-4]:5.600643144052E-1)[&rate=5.037462571381132E-4]:3.197215516448E-1,(((104[&rate=5.037462571381132E-4]:7.364211865875E-1,106[&rate=5.037462571381132E-4]:7.364211865875E-1)[&rate=5.037462571381132E-4]:9.841357066165E-2,(139[&rate=5.037462571381132E-4]:1.799245350472E-1,111[&rate=5.037462571381132E-4]:4.582069293803E-3)[&rate=5.037462571381132E-4]:8.466910441197E-1)[&rate=5.037462571381132E-4]:6.54023871556E-2,116[&rate=5.037462571381132E-4]:8.39963171802E-1)[&rate=5.037462571381132E-4]:4.206255891715E-3)[&rate=5.037462571381132E-4]:1.502858224053E-1)[&rate=5.037462571381132E-4]:3.153572774956E-1)[&rate=5.037462571381132E-4]:6.889368359728E-2,((((140[&rate=5.037462571381132E-4]:8.208493243909E-1,11[&rate=5.037462571381132E-4]:8.400274065826E-1)[&rate=5.037462571381132E-4]:1.840993425592E-1,((25[&rate=5.037462571381132E-4]:7.951042625482E-1,20[&rate=5.037462571381132E-4]:7.759261803564E-1)[&rate=5.037462571381132E-4]:1.397400482604E-1,23[&rate=5.037462571381132E-4]:9.238854066989E-1)[&rate=5.037462571381132E-4]:1.851728492921E-1)[&rate=5.037462571381132E-4]:3.040151598232E-1,102[&rate=5.037462571381132E-4]:2.623884843075E-1)[&rate=5.037462571381132E-4]:1.2330827093E-1,(((145[&rate=5.037462571381132E-4]:3.878918115106E-1,141[&rate=5.037462571381132E-4]:3.85152085483E-1)[&rate=5.037462571381132E-4]:7.563331585494E-2,144[&rate=5.037462571381132E-4]:4.580456753106E-1)[&rate=5.037462571381132E-4]:2.30317117909E-1,142[&rate=5.037462571381132E-4]:6.938422452746E-1)[&rate=5.037462571381132E-4]:9.384298524287E-1)[&rate=5.037462571381132E-4]:1.228634036685E-3)[&rate=5.037462571381132E-4]:6.661833575375E-2,((1[&rate=5.037462571381132E-4]:1.596127804426E-1,(28[&rate=5.037462571381132E-4]:6.299974626846E-1,21[&rate=5.037462571381132E-4]:6.053399284381E-1)[&rate=5.037462571381132E-4]:3.15916687621E-1)[&rate=5.037462571381132E-4]:1.375692585784E-1,(24[&rate=5.037462571381132E-4]:7.837888155508E-1,17[&rate=5.037462571381132E-4]:7.344737470577E-1)[&rate=5.037462571381132E-4]:2.942151412784E-1)[&rate=5.037462571381132E-4]:5.371836038151E-1)[&rate=5.037462571381132E-4]:1.601916636097E-1)[&rate=5.037462571381132E-4]:6.628811793493E-1,101[&rate=5.037462571381132E-4]:1.271137115932E0)[&rate=5.037462571381132E-4]:3.804382167897E-1)[&rate=5.037462571381132E-4]:4.766113351948E-3,((((99[&rate=5.037462571381132E-4]:5.028764247624E-1,96[&rate=5.037462571381132E-4]:4.673572990796E-1)[&rate=5.037462571381132E-4]:8.290684493498E-2,98[&rate=5.037462571381132E-4]:5.639253462002E-1)[&rate=5.037462571381132E-4]:6.649321009865E-2,97[&rate=5.037462571381132E-4]:4.309650043863E-1)[&rate=5.037462571381132E-4]:5.437739133952E-2,(95[&rate=5.037462571381132E-4]:5.795751193966E-1,(94[&rate=5.037462571381132E-4]:2.751846293733E-1,100[&rate=5.037462571381132E-4]:2.751846293733E-1)[&rate=5.037462571381132E-4]:2.196910364713E-1)[&rate=5.037462571381132E-4]:1.161497899905E-1)[&rate=5.037462571381132E-4]:1.267966399878E-1)[&rate=5.037462571381132E-4]:7.619039363407E-2)[&rate=5.037462571381132E-4]:2.643751407481E-1,38[&rate=5.037462571381132E-4]:9.55436810533E-1)[&rate=5.037462571381132E-4]:3.87788948674E-1,((((45[&rate=5.037462571381132E-4]:7.87356199967E-1,(((42[&rate=5.037462571381132E-4]:3.449976104996E-1,(48[&rate=5.037462571381132E-4]:3.548325192845E-1,41[&rate=5.037462571381132E-4]:3.111166722901E-1)[&rate=5.037462571381132E-4]:2.841645733524E-2)[&rate=5.037462571381132E-4]:1.53790388731E-1,(43[&rate=5.037462571381132E-4]:4.449385356994E-1,46[&rate=5.037462571381132E-4]:4.449385356994E-1)[&rate=5.037462571381132E-4]:1.030297913998E-1)[&rate=5.037462571381132E-4]:1.893577290418E-1,(((47[&rate=5.037462571381132E-4]:4.120720604728E-1,44[&rate=5.037462571381132E-4]:4.066075795985E-1)[&rate=5.037462571381132E-4]:2.186026698207E-2,51[&rate=5.037462571381132E-4]:4.066099230833E-1)[&rate=5.037462571381132E-4]:2.308174654293E-1,(49[&rate=5.037462571381132E-4]:4.049117589807E-1,50[&rate=5.037462571381132E-4]:4.049117589807E-1)[&rate=5.037462571381132E-4]:2.270511486577E-1)[&rate=5.037462571381132E-4]:7.25762632569E-2)[&rate=5.037462571381132E-4]:5.822686513736E-2)[&rate=5.037462571381132E-4]:2.94571048328E-1,(((69[&rate=5.037462571381132E-4]:7.578902903197E-1,(129[&rate=5.037462571381132E-4]:2.203203985731E-1,((131[&rate=5.037462571381132E-4]:6.622100927459E-2,130[&rate=5.037462571381132E-4]:6.348128324723E-2)[&rate=5.037462571381132E-4]:1.402234286358E-1,132[&rate=5.037462571381132E-4]:2.064444379103E-1)[&rate=5.037462571381132E-4]:1.661568669014E-2)[&rate=5.037462571381132E-4]:3.89624686267E-1)[&rate=5.037462571381132E-4]:1.603936692863E-1,118[&rate=5.037462571381132E-4]:9.073250554963E-1)[&rate=5.037462571381132E-4]:8.271523530358E-1,(128[&rate=5.037462571381132E-4]:1.461217602781E0,(((62[&rate=5.037462571381132E-4]:3.035477058192E-1,60[&rate=5.037462571381132E-4]:1.117668839015E-1)[&rate=5.037462571381132E-4]:7.895473228114E-2,(64[&rate=5.037462571381132E-4]:2.960339109334E-1,65[&rate=5.037462571381132E-4]:1.453489794267E-1)[&rate=5.037462571381132E-4]:4.537263675595E-2)[&rate=5.037462571381132E-4]:1.481541847003E-1,(63[&rate=5.037462571381132E-4]:1.544448484551E-1,61[&rate=5.037462571381132E-4]:1.955407388662E-1)[&rate=5.037462571381132E-4]:3.351158839345E-1)[&rate=5.037462571381132E-4]:1.070287007377E0)[&rate=5.037462571381132E-4]:1.335337783542E-1)[&rate=5.037462571381132E-4]:2.605720794515E-1)[&rate=5.037462571381132E-4]:1.421344162155E-1,(127[&rate=5.037462571381132E-4]:2.78417472804E0,(36[&rate=5.037462571381132E-4]:5.084672110571E-2,35[&rate=5.037462571381132E-4]:4.271378639951E-3)[&rate=5.037462571381132E-4]:2.127800617293E-1)[&rate=5.037462571381132E-4]:2.51639313145E-1)[&rate=5.037462571381132E-4]:1.020845665645E-1,121[&rate=5.037462571381132E-4]:2.696802717339E0)[&rate=5.037462571381132E-4]:1.700849926128E-1)[&rate=5.037462571381132E-4]:5.16563328771E-2,((68[&rate=5.037462571381132E-4]:5.658917130238E-1,(57[&rate=5.037462571381132E-4]:3.690643758789E-1,((37[&rate=5.037462571381132E-4]:2.71589670139E-1,(58[&rate=5.037462571381132E-4]:2.19336588528E-1,(59[&rate=5.037462571381132E-4]:1.54867758212E-1,54[&rate=5.037462571381132E-4]:1.166163920918E-1)[&rate=5.037462571381132E-4]:4.534314725592E-2)[&rate=5.037462571381132E-4]:3.312739855088E-2)[&rate=5.037462571381132E-4]:8.505306104852E-2,(56[&rate=5.037462571381132E-4]:2.149113283245E-1,55[&rate=5.037462571381132E-4]:2.149113283245E-1)[&rate=5.037462571381132E-4]:9.528331543117E-2)[&rate=5.037462571381132E-4]:4.794077037443E-2)[&rate=5.037462571381132E-4]:2.48739905451E-1)[&rate=5.037462571381132E-4]:6.437482234872E-1,(125[&rate=5.037462571381132E-4]:7.942676125033E-1,(53[&rate=5.037462571381132E-4]:9.034767386775E-1,((52[&rate=5.037462571381132E-4]:7.686331032066E-1,(((12[&rate=5.037462571381132E-4]:9.262965508621E-2,5[&rate=5.037462571381132E-4]:5.427349070275E-2)[&rate=5.037462571381132E-4]:2.51156431514E-1,29[&rate=5.037462571381132E-4]:4.506354016687E-1)[&rate=5.037462571381132E-4]:1.100304703079E0,103[&rate=5.037462571381132E-4]:1.318063392418E0)[&rate=5.037462571381132E-4]:1.114863445349E0)[&rate=5.037462571381132E-4]:9.753853437089E-2,(((133[&rate=5.037462571381132E-4]:5.046153046223E-1,137[&rate=5.037462571381132E-4]:5.457111950334E-1)[&rate=5.037462571381132E-4]:2.674783101124E-2,134[&rate=5.037462571381132E-4]:5.012261493324E-1)[&rate=5.037462571381132E-4]:1.010868256101E0,(((77[&rate=5.037462571381132E-4]:5.893709292309E-1,(((79[&rate=5.037462571381132E-4]:1.883861305914E-1,71[&rate=5.037462571381132E-4]:1.609888703173E-1)[&rate=5.037462571381132E-4]:2.674818128577E-1,(78[&rate=5.037462571381132E-4]:2.80722891569E-2,72[&rate=5.037462571381132E-4]:6.154480937584E-3)[&rate=5.037462571381132E-4]:4.277956542922E-1)[&rate=5.037462571381132E-4]:7.226239097794E-3,82[&rate=5.037462571381132E-4]:4.71313360629E-1)[&rate=5.037462571381132E-4]:9.066030832794E-2)[&rate=5.037462571381132E-4]:1.577540911946E-2,((80[&rate=5.037462571381132E-4]:1.983181375725E-1,81[&rate=5.037462571381132E-4]:1.983181375725E-1)[&rate=5.037462571381132E-4]:2.351975167493E-1,73[&rate=5.037462571381132E-4]:4.828307228149E-1)[&rate=5.037462571381132E-4]:1.277950675902E-1)[&rate=5.037462571381132E-4]:2.519030116657E-1,(((70[&rate=5.037462571381132E-4]:5.701358386344E-1,74[&rate=5.037462571381132E-4]:6.084920030179E-1)[&rate=5.037462571381132E-4]:4.263980679812E-2,76[&rate=5.037462571381132E-4]:6.51131809816E-1)[&rate=5.037462571381132E-4]:4.687234344226E-2,75[&rate=5.037462571381132E-4]:6.980041532583E-1)[&rate=5.037462571381132E-4]:1.645246488126E-1)[&rate=5.037462571381132E-4]:6.440861513074E-1)[&rate=5.037462571381132E-4]:9.782302149994E-2)[&rate=5.037462571381132E-4]:4.550182241143E-2)[&rate=5.037462571381132E-4]:1.01173387487E-1)[&rate=5.037462571381132E-4]:5.820389906744E-1)[&rate=5.037462571381132E-4]:1.305973468299E-1)[&rate=5.037462571381132E-4]:8.046618517016E-2,34[&rate=5.037462571381132E-4]:9.969132108671E-3)[&rate=5.037462571381132E-4]:3.375155407253E-2,32[&rate=5.037462571381132E-4]:2.180287796211E-2)[&rate=5.037462571381132E-4]:9.188441137091E-2,33[&rate=5.037462571381132E-4]:1.191667413877E-1)[&rate=5.037462571381132E-4]:5.112914343396E-2,(((((138[&rate=5.037462571381132E-4]:3.036821412518E-1,136[&rate=5.037462571381132E-4]:1.721752919366E-1)[&rate=5.037462571381132E-4]:5.191663370213E-1,135[&rate=5.037462571381132E-4]:6.228484782731E-1)[&rate=5.037462571381132E-4]:1.047807697282E0,(126[&rate=5.037462571381132E-4]:8.557162376214E-1,120[&rate=5.037462571381132E-4]:1.545528349306E0)[&rate=5.037462571381132E-4]:3.771826207694E-1)[&rate=5.037462571381132E-4]:8.42861629786E-2,119[&rate=5.037462571381132E-4]:2.102887544013E0)[&rate=5.037462571381132E-4]:7.011941413591E-1,(66[&rate=5.037462571381132E-4]:7.202778587442E-1,(67[&rate=5.037462571381132E-4]:6.254408811982E-1,(122[&rate=5.037462571381132E-4]:3.784966162611E-1,(124[&rate=5.037462571381132E-4]:3.093721945582E-2,123[&rate=5.037462571381132E-4]:3.366945989294E-2)[&rate=5.037462571381132E-4]:3.448271563681E-1)[&rate=5.037462571381132E-4]:7.482168152777E-1)[&rate=5.037462571381132E-4]:9.4836977546E-2)[&rate=5.037462571381132E-4]:5.092711429944E-2)[&rate=5.037462571381132E-4]:2.785429665725E-1);
tree STATE_16830000 [&joint=-20969.970414288666,lnP=-20969.970414288666] = [&R] (33[&rate=5.586727628496232E-4]:1.406921075508E-1,(((((68[&rate=5.586727628496232E-4]:7.155757406612E-1,(((56[&rate=5.586727628496232E-4]:3.610746609819E-1,55[&rate=5.586727628496232E-4]:3.610746609819E-1)[&rate=5.586727628496232E-4]:1.314825366319E-1,(((54[&rate=5.586727628496232E-4]:6.539714562372E-2,37[&rate=5.586727628496232E-4]:1.418998778642E-1)[&rate=5.586727628496232E-4]:3.032573864149E-1,59[&rate=5.586727628496232E-4]:4.069058981589E-1)[&rate=5.586727628496232E-4]:2.413082591354E-2,58[&rate=5.586727628496232E-4]:4.501624071325E-1)[&rate=5.586727628496232E-4]:6.971719485297E-2)[&rate=5.586727628496232E-4]:3.052655879969E-2,57[&rate=5.586727628496232E-4]:5.340127181622E-1)[&rate=5.586727628496232E-4]:2.334755908051E-1)[&rate=5.586727628496232E-4]:3.475424419814E-1,(125[&rate=5.586727628496232E-4]:9.092750127013E-1,(((((12[&rate=5.586727628496232E-4]:2.236237928748E-1,5[&rate=5.586727628496232E-4]:1.852676284914E-1)[&rate=5.586727628496232E-4]:2.737813248105E-1,29[&rate=5.586727628496232E-4]:6.042544327539E-1)[&rate=5.586727628496232E-4]:8.751244073023E-2,103[&rate=5.586727628496232E-4]:4.588901611553E-1)[&rate=5.586727628496232E-4]:1.793718424032E0,52[&rate=5.586727628496232E-4]:5.883148506265E-1)[&rate=5.586727628496232E-4]:1.824706391817E-1,(((((((73[&rate=5.586727628496232E-4]:1.875016187752E-1,71[&rate=5.586727628496232E-4]:1.190084680904E-1)[&rate=5.586727628496232E-4]:2.721945636002E-1,(82[&rate=5.586727628496232E-4]:2.388342216775E-1,(79[&rate=5.586727628496232E-4]:1.433753962589E-1,(78[&rate=5.586727628496232E-4]:2.773531744209E-2,72[&rate=5.586727628496232E-4]:5.817509222777E-3)[&rate=5.586727628496232E-4]:1.156400788168E-1)[&rate=5.586727628496232E-4]:8.723964733652E-2)[&rate=5.586727628496232E-4]:1.879852483692E-1)[&rate=5.586727628496232E-4]:2.484484882739E-1,(80[&rate=5.586727628496232E-4]:1.132252960253E-1,81[&rate=5.586727628496232E-4]:1.132252960253E-1)[&rate=5.586727628496232E-4]:5.456043061309E-1)[&rate=5.586727628496232E-4]:4.583766296599E-2,77[&rate=5.586727628496232E-4]:7.485028815605E-1)[&rate=5.586727628496232E-4]:2.125908660449E-1,((76[&rate=5.586727628496232E-4]:5.003956899634E-1,(74[&rate=5.586727628496232E-4]:3.94578792717E-1,70[&rate=5.586727628496232E-4]:3.562226283336E-1)[&rate=5.586727628496232E-4]:1.058168972464E-1)[&rate=5.586727628496232E-4]:1.790664171863E-1,75[&rate=5.586727628496232E-4]:6.794621071497E-1)[&rate=5.586727628496232E-4]:2.871110925105E-1)[&rate=5.586727628496232E-4]:4.964942209945E-1,53[&rate=5.586727628496232E-4]:7.166043620425E-1)[&rate=5.586727628496232E-4]:1.500724861205E-2,((134[&rate=5.586727628496232E-4]:3.801630641683E-1,133[&rate=5.586727628496232E-4]:4.103000504694E-1)[&rate=5.586727628496232E-4]:3.228608316844E-1,137[&rate=5.586727628496232E-4]:7.742567725648E-1)[&rate=5.586727628496232E-4]:7.80530225469E-1)[&rate=5.586727628496232E-4]:3.097715784224E-2)[&rate=5.586727628496232E-4]:3.570687578657E-1)[&rate=5.586727628496232E-4]:3.20509836608E-1)[&rate=5.586727628496232E-4]:3.515614425975E-1,(((((((96[&rate=5.586727628496232E-4]:5.873787949557E-1,99[&rate=5.586727628496232E-4]:6.228979206386E-1)[&rate=5.586727628496232E-4]:1.049257803132E-1,((95[&rate=5.586727628496232E-4]:4.213139578734E-1,(100[&rate=5.586727628496232E-4]:1.23891937955E-1,94[&rate=5.586727628496232E-4]:1.23891937955E-1)[&rate=5.586727628496232E-4]:2.127225663663E-1)[&rate=5.586727628496232E-4]:2.172569858181E-1,98[&rate=5.586727628496232E-4]:6.276419819428E-1)[&rate=5.586727628496232E-4]:7.832379551178E-2)[&rate=5.586727628496232E-4]:7.234119901681E-2,(((16[&rate=5.586727628496232E-4]:2.609071676855E0,(((22[&rate=5.586727628496232E-4]:2.554116377971E-1,27[&rate=5.586727628496232E-4]:2.718499939615E-1)[&rate=5.586727628496232E-4]:7.129768648371E-1,((2[&rate=5.586727628496232E-4]:4.424412963148E-1,31[&rate=5.586727628496232E-4]:6.698385565889E-1)[&rate=5.586727628496232E-4]:2.806251579146E-1,((7[&rate=5.586727628496232E-4]:2.1073435291E-1,8[&rate=5.586727628496232E-4]:2.1073435291E-1)[&rate=5.586727628496232E-4]:3.871976997158E-1,26[&rate=5.586727628496232E-4]:7.047813676944E-1)[&rate=5.586727628496232E-4]:2.018467303707E-1)[&rate=5.586727628496232E-4]:7.271930867874E-2)[&rate=5.586727628496232E-4]:1.631821533929E0,(147[&rate=5.586727628496232E-4]:4.583956010689E-1,(((((88[&rate=5.586727628496232E-4]:3.938984133392E-2,89[&rate=5.586727628496232E-4]:5.308847147093E-2)[&rate=5.586727628496232E-4]:3.600116171071E-1,((87[&rate=5.586727628496232E-4]:2.040616621911E-1,(((93[&rate=5.586727628496232E-4]:7.928850103569E-2,84[&rate=5.586727628496232E-4]:6.558987089868E-2)[&rate=5.586727628496232E-4]:1.328301114721E-2,85[&rate=5.586727628496232E-4]:7.887288204589E-2)[&rate=5.586727628496232E-4]:2.375054322804E-2,(83[&rate=5.586727628496232E-4]:1.007961975375E-1,86[&rate=5.586727628496232E-4]:1.007961975375E-1)[&rate=5.586727628496232E-4]:1.827227736433E-3)[&rate=5.586727628496232E-4]:1.014382369172E-1)[&rate=5.586727628496232E-4]:7.493687652976E-2,((90[&rate=5.586727628496232E-4]:6.72874854031E-2,91[&rate=5.586727628496232E-4]:6.72874854031E-2)[&rate=5.586727628496232E-4]:6.522755849764E-2,92[&rate=5.586727628496232E-4]:1.325150439007E-1)[&rate=5.586727628496232E-4]:1.601821249571E-1)[&rate=5.586727628496232E-4]:1.204029197202E-1)[&rate=5.586727628496232E-4]:1.301442456292E0,(3[&rate=5.586727628496232E-4]:6.945607084208E-1,((15[&rate=5.586727628496232E-4]:4.9539652092E-1,10[&rate=5.586727628496232E-4]:4.570403565365E-1)[&rate=5.586727628496232E-4]:9.181366855096E-2,(18[&rate=5.586727628496232E-4]:5.895858039787E-1,6[&rate=5.586727628496232E-4]:5.265721053485E-1)[&rate=5.586727628496232E-4]:5.843563574578E-3)[&rate=5.586727628496232E-4]:2.141998340182E-1)[&rate=5.586727628496232E-4]:4.665571789149E-1)[&rate=5.586727628496232E-4]:2.629965302505E-1,((((((9[&rate=5.586727628496232E-4]:4.894086356867E-1,113[&rate=5.586727628496232E-4]:4.976278137688E-1)[&rate=5.586727628496232E-4]:9.734507751369E-2,(((4[&rate=5.586727628496232E-4]:9.765859187351E-2,30[&rate=5.586727628496232E-4]:2.702613315995E-1)[&rate=5.586727628496232E-4]:2.901339412758E-1,14[&rate=5.586727628496232E-4]:4.453267797245E-1)[&rate=5.586727628496232E-4]:6.299026485587E-2,112[&rate=5.586727628496232E-4]:5.083170445804E-1)[&rate=5.586727628496232E-4]:8.665584670213E-2)[&rate=5.586727628496232E-4]:2.029610647127E-1,(110[&rate=5.586727628496232E-4]:6.034432572354E-1,(117[&rate=5.586727628496232E-4]:3.771405575398E-1,105[&rate=5.586727628496232E-4]:3.470035712384E-1)[&rate=5.586727628496232E-4]:2.345218777779E-1)[&rate=5.586727628496232E-4]:1.890112467051E-1)[&rate=5.586727628496232E-4]:1.366196934845E-1,((((19[&rate=5.586727628496232E-4]:3.282739768718E-1,13[&rate=5.586727628496232E-4]:2.899178124881E-1)[&rate=5.586727628496232E-4]:4.747307931021E-1,(108[&rate=5.586727628496232E-4]:6.602474489001E-1,((107[&rate=5.586727628496232E-4]:3.484483688372E-1,114[&rate=5.586727628496232E-4]:2.881743962345E-1)[&rate=5.586727628496232E-4]:1.098485855293E-1,109[&rate=5.586727628496232E-4]:4.774750365582E-1)[&rate=5.586727628496232E-4]:2.04690220561E-1)[&rate=5.586727628496232E-4]:7.974362244366E-2)[&rate=5.586727628496232E-4]:1.064419842038E-2,115[&rate=5.586727628496232E-4]:6.931010231888E-1)[&rate=5.586727628496232E-4]:9.21038954312E-2,((148[&rate=5.586727628496232E-4]:2.464454446728E-1,143[&rate=5.586727628496232E-4]:2.437057186454E-1)[&rate=5.586727628496232E-4]:3.944184976876E-1,(116[&rate=5.586727628496232E-4]:4.38525535423E-1,((139[&rate=5.586727628496232E-4]:3.172430477058E-1,(104[&rate=5.586727628496232E-4]:9.605428080901E-2,106[&rate=5.586727628496232E-4]:9.605428080901E-2)[&rate=5.586727628496232E-4]:2.940794497904E-2)[&rate=5.586727628496232E-4]:1.204095185973E-1,111[&rate=5.586727628496232E-4]:2.623101005497E-1)[&rate=5.586727628496232E-4]:2.529277636404E-1)[&rate=5.586727628496232E-4]:1.639822425537E-1)[&rate=5.586727628496232E-4]:1.826971406433E-1)[&rate=5.586727628496232E-4]:6.715695003795E-2)[&rate=5.586727628496232E-4]:1.105217803876E-1,((144[&rate=5.586727628496232E-4]:3.996605990397E-1,(141[&rate=5.586727628496232E-4]:1.866418392672E-1,145[&rate=5.586727628496232E-4]:1.893815652948E-1)[&rate=5.586727628496232E-4]:2.157584857999E-1)[&rate=5.586727628496232E-4]:3.132680737243E-1,142[&rate=5.586727628496232E-4]:7.184081248189E-1)[&rate=5.586727628496232E-4]:4.992700447747E-1)[&rate=5.586727628496232E-4]:3.701741147894E-1,(((140[&rate=5.586727628496232E-4]:6.471388149106E-1,11[&rate=5.586727628496232E-4]:6.663168971023E-1)[&rate=5.586727628496232E-4]:2.305112702058E-1,((25[&rate=5.586727628496232E-4]:5.105099130097E-1,20[&rate=5.586727628496232E-4]:4.91331830818E-1)[&rate=5.586727628496232E-4]:9.487343076542E-2,23[&rate=5.586727628496232E-4]:5.944244396655E-1)[&rate=5.586727628496232E-4]:3.873352344919E-1)[&rate=5.586727628496232E-4]:4.655024045223E-1,((24[&rate=5.586727628496232E-4]:1.041443502744E0,(1[&rate=5.586727628496232E-4]:5.72964144312E-2,((17[&rate=5.586727628496232E-4]:5.470990761223E-1,21[&rate=5.586727628496232E-4]:5.772360624236E-1)[&rate=5.586727628496232E-4]:1.518308019281E-1,28[&rate=5.586727628496232E-4]:7.537243985982E-1)[&rate=5.586727628496232E-4]:8.987338569595E-2)[&rate=5.586727628496232E-4]:2.033251705045E-1)[&rate=5.586727628496232E-4]:3.510282862374E-1,102[&rate=5.586727628496232E-4]:2.30827953365E-1)[&rate=5.586727628496232E-4]:6.574919380794E-2)[&rate=5.586727628496232E-4]:4.469979474426E-2)[&rate=5.586727628496232E-4]:8.557720169637E-2)[&rate=5.586727628496232E-4]:8.121847297859E-1,101[&rate=5.586727628496232E-4]:1.233559421345E0)[&rate=5.586727628496232E-4]:1.406232895378E-1)[&rate=5.586727628496232E-4]:6.98629421197E-2)[&rate=5.586727628496232E-4]:5.269725672936E-2)[&rate=5.586727628496232E-4]:1.01247357892E-2,39[&rate=5.586727628496232E-4]:5.337034865268E-1)[&rate=5.586727628496232E-4]:8.55839025451E-2,(40[&rate=5.586727628496232E-4]:5.166014120938E-1,97[&rate=5.586727628496232E-4]:4.455631607276E-1)[&rate=5.586727628496232E-4]:1.026859769781E-1)[&rate=5.586727628496232E-4]:3.060428685316E-2)[&rate=5.586727628496232E-4]:3.110869157119E-2,146[&rate=5.586727628496232E-4]:8.012189467312E-1)[&rate=5.586727628496232E-4]:1.02876121282E-1,38[&rate=5.586727628496232E-4]:7.155704778492E-1)[&rate=5.586727628496232E-4]:5.02858806279E-1,(((36[&rate=5.586727628496232E-4]:6.846984682953E-2,35[&rate=5.586727628496232E-4]:2.189450436377E-2)[&rate=5.586727628496232E-4]:1.31586234707E-2,(127[&rate=5.586727628496232E-4]:2.353907129133E0,121[&rate=5.586727628496232E-4]:1.912811238723E0)[&rate=5.586727628496232E-4]:2.482692863722E-1)[&rate=5.586727628496232E-4]:2.89655961055E-1,(((69[&rate=5.586727628496232E-4]:1.124386465661E0,(118[&rate=5.586727628496232E-4]:7.18723511288E-1,((132[&rate=5.586727628496232E-4]:1.528436596027E-1,129[&rate=5.586727628496232E-4]:1.501039335753E-1)[&rate=5.586727628496232E-4]:6.618030712934E-2,(131[&rate=5.586727628496232E-4]:1.323136125279E-1,130[&rate=5.586727628496232E-4]:1.295738865005E-1)[&rate=5.586727628496232E-4]:8.671035420415E-2)[&rate=5.586727628496232E-4]:3.654529692134E-1)[&rate=5.586727628496232E-4]:3.947040502632E-1)[&rate=5.586727628496232E-4]:5.200241506276E-1,(128[&rate=5.586727628496232E-4]:1.40935237373E0,((65[&rate=5.586727628496232E-4]:1.379777678671E-1,(60[&rate=5.586727628496232E-4]:9.082199223627E-2,(62[&rate=5.586727628496232E-4]:2.765490653096E-1,64[&rate=5.586727628496232E-4]:2.354531748985E-1)[&rate=5.586727628496232E-4]:6.053748844464E-3)[&rate=5.586727628496232E-4]:4.715577563078E-2)[&rate=5.586727628496232E-4]:5.701912778739E-1,(63[&rate=5.586727628496232E-4]:1.439467059061E-1,61[&rate=5.586727628496232E-4]:1.850425963171E-1)[&rate=5.586727628496232E-4]:7.149072713415E-1)[&rate=5.586727628496232E-4]:6.491285334683E-1)[&rate=5.586727628496232E-4]:8.437331105188E-2)[&rate=5.586727628496232E-4]:2.299951900022E-1,((((46[&rate=5.586727628496232E-4]:5.608887411604E-1,((41[&rate=5.586727628496232E-4]:2.042321374096E-1,48[&rate=5.586727628496232E-4]:2.47947984404E-1)[&rate=5.586727628496232E-4]:8.938227311186E-2,42[&rate=5.586727628496232E-4]:2.990788913957E-1)[&rate=5.586727628496232E-4]:2.12629521896E-1)[&rate=5.586727628496232E-4]:5.167612425374E-3,43[&rate=5.586727628496232E-4]:5.660563535858E-1)[&rate=5.586727628496232E-4]:1.488679932664E-1,((49[&rate=5.586727628496232E-4]:4.39608651485E-1,50[&rate=5.586727628496232E-4]:4.39608651485E-1)[&rate=5.586727628496232E-4]:2.115552588797E-1,((47[&rate=5.586727628496232E-4]:1.254956424387E-1,44[&rate=5.586727628496232E-4]:1.200311615644E-1)[&rate=5.586727628496232E-4]:4.999971299337E-1,51[&rate=5.586727628496232E-4]:5.981703680009E-1)[&rate=5.586727628496232E-4]:5.845802323801E-2)[&rate=5.586727628496232E-4]:3.097355124179E-2)[&rate=5.586727628496232E-4]:7.669466146628E-2,45[&rate=5.586727628496232E-4]:7.834222870071E-1)[&rate=5.586727628496232E-4]:1.669023754853E-1)[&rate=5.586727628496232E-4]:1.297553373933E-1)[&rate=5.586727628496232E-4]:2.913547487233E-1)[&rate=5.586727628496232E-4]:1.510004202555E-1,(66[&rate=5.586727628496232E-4]:3.278362937059E-1,((67[&rate=5.586727628496232E-4]:1.177216749387E-1,(122[&rate=5.586727628496232E-4]:3.500386047675E-1,(124[&rate=5.586727628496232E-4]:1.555949761815E-1,123[&rate=5.586727628496232E-4]:1.583272166186E-1)[&rate=5.586727628496232E-4]:1.917113881489E-1)[&rate=5.586727628496232E-4]:2.689556205119E-1)[&rate=5.586727628496232E-4]:2.097550122489E-1,((126[&rate=5.586727628496232E-4]:1.195497517201E0,(120[&rate=5.586727628496232E-4]:1.188489209654E0,(135[&rate=5.586727628496232E-4]:7.077180818037E-1,(138[&rate=5.586727628496232E-4]:1.997061391408E-1,136[&rate=5.586727628496232E-4]:6.819928982558E-2)[&rate=5.586727628496232E-4]:7.080119426629E-1)[&rate=5.586727628496232E-4]:2.287163333298E-1)[&rate=5.586727628496232E-4]:6.968204192318E-1)[&rate=5.586727628496232E-4]:5.312358898592E-3,119[&rate=5.586727628496232E-4]:1.986512398743E0)[&rate=5.586727628496232E-4]:3.738410007731E-1)[&rate=5.586727628496232E-4]:3.596065182312E-4)[&rate=5.586727628496232E-4]:4.392279641623E-1)[&rate=5.586727628496232E-4]:9.989472959956E-2)[&rate=5.586727628496232E-4]:2.586216756792E-2,34[&rate=5.586727628496232E-4]:2.98074564056E-2)[&rate=5.586727628496232E-4]:2.265332760871E-2,32[&rate=5.586727628496232E-4]:3.054297579523E-2)[&rate=5.586727628496232E-4]:1.046696797009E-1);
tree STATE_16920000 [&joint=-21011.266180596158,lnP=-21011.266180596158] = [&R] (32[&rate=5.18036152124179E-4]:1.859133327595E-1,((33[&rate=5.18036152124179E-4]:4.233927608637E-2,((((35[&rate=5.18036152124179E-4]:3.020438464719E-2,(36[&rate=5.18036152124179E-4]:1.374909592258E-2,127[&rate=5.18036152124179E-4]:2.534297041128E0)[&rate=5.18036152124179E-4]:6.303063119037E-2)[&rate=5.18036152124179E-4]:3.733419471433E-1,(((((65[&rate=5.18036152124179E-4]:3.619839401153E-1,(62[&rate=5.18036152124179E-4]:2.481846247383E-1,(64[&rate=5.18036152124179E-4]:1.517099568967E-1,60[&rate=5.18036152124179E-4]:1.025025389995E-3)[&rate=5.18036152124179E-4]:5.537877743057E-2)[&rate=5.18036152124179E-4]:3.055801372947E-1)[&rate=5.18036152124179E-4]:1.711541693206E-1,(63[&rate=5.18036152124179E-4]:1.14342227399E-1,61[&rate=5.18036152124179E-4]:1.554381178101E-1)[&rate=5.18036152124179E-4]:5.694808135435E-1)[&rate=5.18036152124179E-4]:8.968991161182E-1,(128[&rate=5.18036152124179E-4]:1.397589074898E0,((131[&rate=5.18036152124179E-4]:2.601019284415E-1,((129[&rate=5.18036152124179E-4]:1.207688235022E-1,132[&rate=5.18036152124179E-4]:1.235085495295E-1)[&rate=5.18036152124179E-4]:2.774241856426E-2,130[&rate=5.18036152124179E-4]:1.485112420664E-1)[&rate=5.18036152124179E-4]:1.088509603477E-1)[&rate=5.18036152124179E-4]:3.094717804E-1,(118[&rate=5.18036152124179E-4]:6.772883464805E-1,69[&rate=5.18036152124179E-4]:6.882472505902E-1)[&rate=5.18036152124179E-4]:2.653193770359E-2)[&rate=5.18036152124179E-4]:8.334948181113E-1)[&rate=5.18036152124179E-4]:8.450294517642E-2)[&rate=5.18036152124179E-4]:1.865513222451E-1,(45[&rate=5.18036152124179E-4]:8.219081390051E-1,((49[&rate=5.18036152124179E-4]:5.807668146982E-1,50[&rate=5.18036152124179E-4]:5.807668146982E-1)[&rate=5.18036152124179E-4]:2.033567186559E-1,((46[&rate=5.18036152124179E-4]:6.151968078544E-1,((41[&rate=5.18036152124179E-4]:4.746399622476E-1,(48[&rate=5.18036152124179E-4]:4.6867918111E-1,42[&rate=5.18036152124179E-4]:4.304278149898E-1)[&rate=5.18036152124179E-4]:4.967662813209E-2)[&rate=5.18036152124179E-4]:9.37791515603E-3,43[&rate=5.18036152124179E-4]:5.386626861466E-1)[&rate=5.18036152124179E-4]:7.653412170776E-2)[&rate=5.18036152124179E-4]:1.927835227798E-1,(51[&rate=5.18036152124179E-4]:5.888297816091E-1,(47[&rate=5.18036152124179E-4]:4.63934131522E-1,44[&rate=5.18036152124179E-4]:4.584696506478E-1)[&rate=5.18036152124179E-4]:1.522180544585E-1)[&rate=5.18036152124179E-4]:1.918281446536E-1)[&rate=5.18036152124179E-4]:8.930087965643E-3)[&rate=5.18036152124179E-4]:1.319444171663E-2)[&rate=5.18036152124179E-4]:7.333899102321E-2)[&rate=5.18036152124179E-4]:1.917397081146E-1,121[&rate=5.18036152124179E-4]:2.457643324407E0)[&rate=5.18036152124179E-4]:7.193040464387E-2)[&rate=5.18036152124179E-4]:1.312928348206E-1,((((97[&rate=5.18036152124179E-4]:5.716419138785E-1,((95[&rate=5.18036152124179E-4]:7.200652337014E-1,(100[&rate=5.18036152124179E-4]:2.354872661087E-1,94[&rate=5.18036152124179E-4]:2.354872661087E-1)[&rate=5.18036152124179E-4]:3.998785140406E-1)[&rate=5.18036152124179E-4]:1.641141977312E-2,(98[&rate=5.18036152124179E-4]:5.145263296914E-1,(((((((88[&rate=5.18036152124179E-4]:1.245325290916E-3,89[&rate=5.18036152124179E-4]:1.494395542793E-2)[&rate=5.18036152124179E-4]:1.806080528239E-1,(83[&rate=5.18036152124179E-4]:7.192817723295E-2,86[&rate=5.18036152124179E-4]:7.192817723295E-2)[&rate=5.18036152124179E-4]:1.099252008819E-1)[&rate=5.18036152124179E-4]:3.870738474365E-2,((84[&rate=5.18036152124179E-4]:7.781364632323E-2,(93[&rate=5.18036152124179E-4]:8.066481155395E-2,85[&rate=5.18036152124179E-4]:6.696618141693E-2)[&rate=5.18036152124179E-4]:1.08474649063E-2)[&rate=5.18036152124179E-4]:1.183846547227E-1,(87[&rate=5.18036152124179E-4]:6.805707388828E-2,((90[&rate=5.18036152124179E-4]:1.647249516119E-2,91[&rate=5.18036152124179E-4]:1.647249516119E-2)[&rate=5.18036152124179E-4]:2.816683224949E-2,92[&rate=5.18036152124179E-4]:4.463932741069E-2)[&rate=5.18036152124179E-4]:3.711637661461E-2)[&rate=5.18036152124179E-4]:1.281412271577E-1)[&rate=5.18036152124179E-4]:2.436246181254E-2)[&rate=5.18036152124179E-4]:9.073359562473E-1,3[&rate=5.18036152124179E-4]:5.881706917086E-1)[&rate=5.18036152124179E-4]:2.460178340009E-1,(((15[&rate=5.18036152124179E-4]:3.338319003674E-1,10[&rate=5.18036152124179E-4]:2.954757359839E-1)[&rate=5.18036152124179E-4]:1.799772505236E-1,6[&rate=5.18036152124179E-4]:4.590146303431E-1)[&rate=5.18036152124179E-4]:1.079155648125E-1,18[&rate=5.18036152124179E-4]:6.299438937858E-1)[&rate=5.18036152124179E-4]:3.193131250743E-1)[&rate=5.18036152124179E-4]:5.852715247087E-1,((((140[&rate=5.18036152124179E-4]:6.208654326329E-1,11[&rate=5.18036152124179E-4]:6.400435148247E-1)[&rate=5.18036152124179E-4]:1.974002426676E-1,((25[&rate=5.18036152124179E-4]:5.403961406617E-1,20[&rate=5.18036152124179E-4]:5.2121805847E-1)[&rate=5.18036152124179E-4]:1.332173149774E-1,23[&rate=5.18036152124179E-4]:6.626545515294E-1)[&rate=5.18036152124179E-4]:2.59720712812E-1)[&rate=5.18036152124179E-4]:2.970830292657E-1,102[&rate=5.18036152124179E-4]:6.877336210045E-2)[&rate=5.18036152124179E-4]:1.886263542381E-1,(((((9[&rate=5.18036152124179E-4]:9.26050119123E-1,(((4[&rate=5.18036152124179E-4]:2.682481579225E-1,30[&rate=5.18036152124179E-4]:4.408508976485E-1)[&rate=5.18036152124179E-4]:2.778635213178E-1,14[&rate=5.18036152124179E-4]:6.036459258155E-1)[&rate=5.18036152124179E-4]:3.329204082026E-2,112[&rate=5.18036152124179E-4]:6.369379666357E-1)[&rate=5.18036152124179E-4]:2.973313305693E-1)[&rate=5.18036152124179E-4]:2.40042264042E-3,((113[&rate=5.18036152124179E-4]:7.400771453737E-1,110[&rate=5.18036152124179E-4]:7.345976933189E-1)[&rate=5.18036152124179E-4]:1.957294122198E-2,(105[&rate=5.18036152124179E-4]:4.039381718794E-1,117[&rate=5.18036152124179E-4]:4.340751581808E-1)[&rate=5.18036152124179E-4]:3.283146544424E-1)[&rate=5.18036152124179E-4]:1.770196332499E-1)[&rate=5.18036152124179E-4]:2.00086316466E-1,((((148[&rate=5.18036152124179E-4]:2.82518686727E-1,143[&rate=5.18036152124179E-4]:2.797789606997E-1)[&rate=5.18036152124179E-4]:3.284223913023E-1,(104[&rate=5.18036152124179E-4]:5.146205832921E-1,((111[&rate=5.18036152124179E-4]:2.320457595833E-1,106[&rate=5.18036152124179E-4]:2.156074034189E-1)[&rate=5.18036152124179E-4]:1.821634185549E-1,139[&rate=5.18036152124179E-4]:5.895516438916E-1)[&rate=5.18036152124179E-4]:1.168497613182E-1)[&rate=5.18036152124179E-4]:1.182383029563E-1)[&rate=5.18036152124179E-4]:1.397184980538E-1,116[&rate=5.18036152124179E-4]:7.123034116995E-1)[&rate=5.18036152124179E-4]:1.202780631556E-1,((115[&rate=5.18036152124179E-4]:6.40463476864E-1,((114[&rate=5.18036152124179E-4]:3.996701811566E-1,(109[&rate=5.18036152124179E-4]:4.614656058027E-1,107[&rate=5.18036152124179E-4]:4.42287523611E-1)[&rate=5.18036152124179E-4]:1.765663014841E-2)[&rate=5.18036152124179E-4]:1.58735896688E-1,108[&rate=5.18036152124179E-4]:6.159403244201E-1)[&rate=5.18036152124179E-4]:8.20573990193E-2)[&rate=5.18036152124179E-4]:1.654452866592E-1,(13[&rate=5.18036152124179E-4]:5.29668084751E-1,19[&rate=5.18036152124179E-4]:5.680242491347E-1)[&rate=5.18036152124179E-4]:3.58432459594E-1)[&rate=5.18036152124179E-4]:2.667271133194E-2)[&rate=5.18036152124179E-4]:2.219827806345E-1)[&rate=5.18036152124179E-4]:1.751642205628E-1,(((28[&rate=5.18036152124179E-4]:7.852106090863E-1,21[&rate=5.18036152124179E-4]:7.605530748399E-1)[&rate=5.18036152124179E-4]:1.230410874301E-1,(24[&rate=5.18036152124179E-4]:8.852584708401E-1,1[&rate=5.18036152124179E-4]:1.044365530318E-1)[&rate=5.18036152124179E-4]:1.751377362164E-2)[&rate=5.18036152124179E-4]:1.441751275995E-1,17[&rate=5.18036152124179E-4]:9.976323035681E-1)[&rate=5.18036152124179E-4]:3.526441176899E-1)[&rate=5.18036152124179E-4]:1.516756919506E-2,(((141[&rate=5.18036152124179E-4]:5.191254605907E-1,145[&rate=5.18036152124179E-4]:5.218651866183E-1)[&rate=5.18036152124179E-4]:3.59875061224E-2,144[&rate=5.18036152124179E-4]:5.523732406858E-1)[&rate=5.18036152124179E-4]:2.456751253247E-1,142[&rate=5.18036152124179E-4]:8.035278180654E-1)[&rate=5.18036152124179E-4]:6.961627477302E-1)[&rate=5.18036152124179E-4]:4.28449300881E-3)[&rate=5.18036152124179E-4]:1.64800060107E-1)[&rate=5.18036152124179E-4]:3.137511705942E-1,101[&rate=5.18036152124179E-4]:7.304714949849E-1)[&rate=5.18036152124179E-4]:6.28803693154E-1)[&rate=5.18036152124179E-4]:2.110213620344E-1)[&rate=5.18036152124179E-4]:4.554777406518E-2)[&rate=5.18036152124179E-4]:4.718548301972E-2,(96[&rate=5.18036152124179E-4]:7.193906125413E-1,99[&rate=5.18036152124179E-4]:7.549097382241E-1)[&rate=5.18036152124179E-4]:8.522913408377E-2)[&rate=5.18036152124179E-4]:2.119585114355E-1,(((((((22[&rate=5.18036152124179E-4]:3.98796752548E-1,27[&rate=5.18036152124179E-4]:4.152351087124E-1)[&rate=5.18036152124179E-4]:4.854865137246E-1,((26[&rate=5.18036152124179E-4]:4.387588360443E-1,(7[&rate=5.18036152124179E-4]:1.890874610499E-1,8[&rate=5.18036152124179E-4]:1.890874610499E-1)[&rate=5.18036152124179E-4]:1.428220599259E-1)[&rate=5.18036152124179E-4]:7.557456743626E-2,31[&rate=5.18036152124179E-4]:5.58169019919E-1)[&rate=5.18036152124179E-4]:3.809087669016E-1)[&rate=5.18036152124179E-4]:9.825997361285E-2,2[&rate=5.18036152124179E-4]:8.099405001594E-1)[&rate=5.18036152124179E-4]:1.721304560893E0,39[&rate=5.18036152124179E-4]:5.745192582227E-1)[&rate=5.18036152124179E-4]:2.862483170521E-2,16[&rate=5.18036152124179E-4]:2.688637016045E0)[&rate=5.18036152124179E-4]:2.81573632727E-2,40[&rate=5.18036152124179E-4]:6.313014532006E-1)[&rate=5.18036152124179E-4]:3.183199796369E-2,(146[&rate=5.18036152124179E-4]:7.512782072877E-1,147[&rate=5.18036152124179E-4]:6.884366772332E-1)[&rate=5.18036152124179E-4]:3.207382311145E-2)[&rate=5.18036152124179E-4]:2.386907085356E-1)[&rate=5.18036152124179E-4]:7.06385008436E-2,38[&rate=5.18036152124179E-4]:9.041566496144E-1)[&rate=5.18036152124179E-4]:2.330479635122E-1)[&rate=5.18036152124179E-4]:2.823788652347E-1,((68[&rate=5.18036152124179E-4]:6.745481090002E-1,(((37[&rate=5.18036152124179E-4]:4.882651655779E-1,(56[&rate=5.18036152124179E-4]:3.591373874067E-1,55[&rate=5.18036152124179E-4]:3.591373874067E-1)[&rate=5.18036152124179E-4]:8.267969073935E-2)[&rate=5.18036152124179E-4]:2.129064609087E-2,((54[&rate=5.18036152124179E-4]:3.859768729351E-1,58[&rate=5.18036152124179E-4]:4.433539221155E-1)[&rate=5.18036152124179E-4]:4.153698831577E-2,57[&rate=5.18036152124179E-4]:4.684974678082E-1)[&rate=5.18036152124179E-4]:5.539218177407E-3)[&rate=5.18036152124179E-4]:4.024201265099E-2,59[&rate=5.18036152124179E-4]:5.115464581995E-1)[&rate=5.18036152124179E-4]:2.121819786697E-1)[&rate=5.18036152124179E-4]:5.38742895414E-1,(125[&rate=5.18036152124179E-4]:9.97997204994E-1,((134[&rate=5.18036152124179E-4]:3.132580437408E-1,(137[&rate=5.18036152124179E-4]:3.164477486415E-1,133[&rate=5.18036152124179E-4]:2.753518582304E-1)[&rate=5.18036152124179E-4]:6.804317181155E-2)[&rate=5.18036152124179E-4]:1.37165748423E0,(53[&rate=5.18036152124179E-4]:9.197364624812E-1,(((((12[&rate=5.18036152124179E-4]:1.145431537495E-1,5[&rate=5.18036152124179E-4]:7.618698936604E-2)[&rate=5.18036152124179E-4]:2.769869271465E-1,29[&rate=5.18036152124179E-4]:4.983793959645E-1)[&rate=5.18036152124179E-4]:7.727647683119E-1,103[&rate=5.18036152124179E-4]:1.038267451948E0)[&rate=5.18036152124179E-4]:1.256458340238E0,(((80[&rate=5.18036152124179E-4]:1.239967908681E-1,81[&rate=5.18036152124179E-4]:1.239967908681E-1)[&rate=5.18036152124179E-4]:2.423297238649E-1,((82[&rate=5.18036152124179E-4]:2.659152952624E-1,((78[&rate=5.18036152124179E-4]:6.477948093883E-2,72[&rate=5.18036152124179E-4]:4.286167271952E-2)[&rate=5.18036152124179E-4]:1.776460773388E-1,79[&rate=5.18036152124179E-4]:2.424255582777E-1)[&rate=5.18036152124179E-4]:1.527055890263E-2)[&rate=5.18036152124179E-4]:4.475524278413E-2,((71[&rate=5.18036152124179E-4]:8.546725200528E-2,77[&rate=5.18036152124179E-4]:1.484809506354E-1)[&rate=5.18036152124179E-4]:9.348415954171E-4,73[&rate=5.18036152124179E-4]:1.548952442855E-1)[&rate=5.18036152124179E-4]:1.886520060897E-1)[&rate=5.18036152124179E-4]:7.209433285094E-2)[&rate=5.18036152124179E-4]:8.462926473903E-2,(75[&rate=5.18036152124179E-4]:3.200714239591E-1,((70[&rate=5.18036152124179E-4]:1.539557695879E-1,76[&rate=5.18036152124179E-4]:1.923119339714E-1)[&rate=5.18036152124179E-4]:6.400966122679E-2,74[&rate=5.18036152124179E-4]:2.563215951982E-1)[&rate=5.18036152124179E-4]:6.374982876086E-2)[&rate=5.18036152124179E-4]:1.801994240061E-1)[&rate=5.18036152124179E-4]:8.684275469606E-1)[&rate=5.18036152124179E-4]:1.91144366881E-1,52[&rate=5.18036152124179E-4]:8.215764245061E-1)[&rate=5.18036152124179E-4]:1.063567592865E-1)[&rate=5.18036152124179E-4]:1.323655482245E-2)[&rate=5.18036152124179E-4]:2.754067013515E-1)[&rate=5.18036152124179E-4]:3.819604660871E-1)[&rate=5.18036152124179E-4]:1.516476652037E-1)[&rate=5.18036152124179E-4]:1.045732990351E-1)[&rate=5.18036152124179E-4]:8.166186104033E-2,(34[&rate=5.18036152124179E-4]:6.248928845709E-4,(66[&rate=5.18036152124179E-4]:2.728734244874E-1,((67[&rate=5.18036152124179E-4]:1.695120067098E-1,((124[&rate=5.18036152124179E-4]:3.485852794837E-1,122[&rate=5.18036152124179E-4]:3.513175199208E-1)[&rate=5.18036152124179E-4]:1.04482530281E-2,123[&rate=5.18036152124179E-4]:3.617657729489E-1)[&rate=5.18036152124179E-4]:3.090187841015E-1)[&rate=5.18036152124179E-4]:6.572174084394E-2,(((120[&rate=5.18036152124179E-4]:9.359297294342E-1,119[&rate=5.18036152124179E-4]:1.031820140393E0)[&rate=5.18036152124179E-4]:6.442892246791E-2,126[&rate=5.18036152124179E-4]:3.105465402172E-1)[&rate=5.18036152124179E-4]:8.774560420102E-1,(135[&rate=5.18036152124179E-4]:7.061990719034E-1,(138[&rate=5.18036152124179E-4]:3.971527574198E-1,136[&rate=5.18036152124179E-4]:2.656459081046E-1)[&rate=5.18036152124179E-4]:5.090463144837E-1)[&rate=5.18036152124179E-4]:9.195608274884E-1)[&rate=5.18036152124179E-4]:2.944053550113E-1)[&rate=5.18036152124179E-4]:3.763967693364E-2)[&rate=5.18036152124179E-4]:5.907651670273E-1)[&rate=5.18036152124179E-4]:1.398146004065E-1)[&rate=5.18036152124179E-4]:6.739164768753E-2);
tree STATE_17010000 [&joint=-20965.784415513383,lnP=-20965.784415513383] = [&R] (33[&rate=6.080315431174421E-4]:1.439766744557E-1,(((((((53[&rate=6.080315431174421E-4]:5.52650541519E-1,((((80[&rate=6.080315431174421E-4]:1.155413485731E-1,81[&rate=6.080315431174421E-4]:1.155413485731E-1)[&rate=6.080315431174421E-4]:3.465248458964E-1,(82[&rate=6.080315431174421E-4]:1.808770325663E-1,((78[&rate=6.080315431174421E-4]:5.269438266283E-2,72[&rate=6.080315431174421E-4]:3.077657444351E-2)[&rate=6.080315431174421E-4]:6.923310696116E-2,79[&rate=6.080315431174421E-4]:1.21927489624E-1)[&rate=6.080315431174421E-4]:5.073036486029E-2)[&rate=6.080315431174421E-4]:2.976275180676E-1)[&rate=6.080315431174421E-4]:5.47720177042E-2,((71[&rate=6.080315431174421E-4]:1.43721290153E-1,77[&rate=6.080315431174421E-4]:2.067349887831E-1)[&rate=6.080315431174421E-4]:1.130426239515E-1,73[&rate=6.080315431174421E-4]:3.252570647893E-1)[&rate=6.080315431174421E-4]:2.408962158776E-1)[&rate=6.080315431174421E-4]:1.572171956913E-1,(((70[&rate=6.080315431174421E-4]:3.950856510585E-1,76[&rate=6.080315431174421E-4]:4.33441815442E-1)[&rate=6.080315431174421E-4]:4.968211572499E-2,74[&rate=6.080315431174421E-4]:4.83123931167E-1)[&rate=6.080315431174421E-4]:7.606213661485E-2,75[&rate=6.080315431174421E-4]:5.591860677818E-1)[&rate=6.080315431174421E-4]:1.641844085763E-1)[&rate=6.080315431174421E-4]:5.75743123773E-1)[&rate=6.080315431174421E-4]:7.250095585606E-2,((134[&rate=6.080315431174421E-4]:4.463987440783E-1,137[&rate=6.080315431174421E-4]:5.176316207905E-1)[&rate=6.080315431174421E-4]:1.764283300506E-1,133[&rate=6.080315431174421E-4]:6.5296406043E-1)[&rate=6.080315431174421E-4]:7.542669339133E-1)[&rate=6.080315431174421E-4]:8.695074808921E-2,(52[&rate=6.080315431174421E-4]:6.277275605051E-1,(((12[&rate=6.080315431174421E-4]:2.87569703674E-1,5[&rate=6.080315431174421E-4]:2.492135392906E-1)[&rate=6.080315431174421E-4]:3.11997841142E-1,29[&rate=6.080315431174421E-4]:7.064168598845E-1)[&rate=6.080315431174421E-4]:2.88549363618E-1,103[&rate=6.080315431174421E-4]:7.620895111737E-1)[&rate=6.080315431174421E-4]:1.529931783892E0)[&rate=6.080315431174421E-4]:9.257140627052E-2)[&rate=6.080315431174421E-4]:5.054834448691E-1,125[&rate=6.080315431174421E-4]:1.007203176672E0)[&rate=6.080315431174421E-4]:6.8141506941E-2,(68[&rate=6.080315431174421E-4]:5.781270540881E-1,((59[&rate=6.080315431174421E-4]:3.599602631264E-1,(((54[&rate=6.080315431174421E-4]:2.019315031846E-1,37[&rate=6.080315431174421E-4]:2.78434235425E-1)[&rate=6.080315431174421E-4]:2.359242591872E-2,58[&rate=6.080315431174421E-4]:2.829009782836E-1)[&rate=6.080315431174421E-4]:8.686726710708E-2,(56[&rate=6.080315431174421E-4]:2.667901715348E-1,55[&rate=6.080315431174421E-4]:2.667901715348E-1)[&rate=6.080315431174421E-4]:7.56556694842E-2)[&rate=6.080315431174421E-4]:9.317700795807E-3)[&rate=6.080315431174421E-4]:4.322503391644E-2,57[&rate=6.080315431174421E-4]:4.059175374799E-1)[&rate=6.080315431174421E-4]:2.241220849143E-1)[&rate=6.080315431174421E-4]:3.305509628583E-1)[&rate=6.080315431174421E-4]:5.827863875844E-1,(34[&rate=6.080315431174421E-4]:6.453666127602E-2,32[&rate=6.080315431174421E-4]:4.261885305693E-2)[&rate=6.080315431174421E-4]:1.619340685248E-2)[&rate=6.080315431174421E-4]:3.007218139089E-2,((((36[&rate=6.080315431174421E-4]:8.742767307901E-2,(121[&rate=6.080315431174421E-4]:1.941202708458E0,127[&rate=6.080315431174421E-4]:2.382298598869E0)[&rate=6.080315431174421E-4]:2.256770194154E-1)[&rate=6.080315431174421E-4]:2.142095096311E-1,(((((69[&rate=6.080315431174421E-4]:7.908602788492E-1,118[&rate=6.080315431174421E-4]:7.799013747396E-1)[&rate=6.080315431174421E-4]:1.382289592803E-1,((129[&rate=6.080315431174421E-4]:3.172051563468E-1,132[&rate=6.080315431174421E-4]:3.199448823742E-1)[&rate=6.080315431174421E-4]:4.67362097983E-2,(131[&rate=6.080315431174421E-4]:9.319249395776E-2,130[&rate=6.080315431174421E-4]:9.04527679304E-2)[&rate=6.080315431174421E-4]:2.734885982147E-1)[&rate=6.080315431174421E-4]:4.172026665049E-1)[&rate=6.080315431174421E-4]:4.530095864923E-1,(128[&rate=6.080315431174421E-4]:1.217573236086E0,((((64[&rate=6.080315431174421E-4]:2.695020593689E-1,60[&rate=6.080315431174421E-4]:1.188171278622E-1)[&rate=6.080315431174421E-4]:7.289753302929E-2,62[&rate=6.080315431174421E-4]:3.834954828092E-1)[&rate=6.080315431174421E-4]:1.628447440865E-1,65[&rate=6.080315431174421E-4]:3.545594049779E-1)[&rate=6.080315431174421E-4]:3.235728051634E-1,(63[&rate=6.080315431174421E-4]:6.896336808711E-2,61[&rate=6.080315431174421E-4]:1.100592584982E-1)[&rate=6.080315431174421E-4]:7.598537735609E-1)[&rate=6.080315431174421E-4]:4.873862314244E-1)[&rate=6.080315431174421E-4]:1.384065702881E-2)[&rate=6.080315431174421E-4]:2.997012324617E-1,((((51[&rate=6.080315431174421E-4]:3.877656973354E-1,47[&rate=6.080315431174421E-4]:4.150881017068E-1)[&rate=6.080315431174421E-4]:5.942787166538E-2,(49[&rate=6.080315431174421E-4]:1.989874586205E-1,50[&rate=6.080315431174421E-4]:1.989874586205E-1)[&rate=6.080315431174421E-4]:2.42741629506E-1)[&rate=6.080315431174421E-4]:9.069893439228E-2,((42[&rate=6.080315431174421E-4]:3.446467497206E-1,(48[&rate=6.080315431174421E-4]:3.481856590792E-1,41[&rate=6.080315431174421E-4]:3.044698120847E-1)[&rate=6.080315431174421E-4]:3.471245676164E-2)[&rate=6.080315431174421E-4]:1.184756398542E-1,(43[&rate=6.080315431174421E-4]:5.083242931343E-1,46[&rate=6.080315431174421E-4]:5.083242931343E-1)[&rate=6.080315431174421E-4]:3.978424309131E-3)[&rate=6.080315431174421E-4]:5.291219032106E-2)[&rate=6.080315431174421E-4]:2.717664361528E-2,(45[&rate=6.080315431174421E-4]:5.45064350113E-1,44[&rate=6.080315431174421E-4]:5.477965905501E-1)[&rate=6.080315431174421E-4]:3.913047995542E-2)[&rate=6.080315431174421E-4]:1.735240832169E-1)[&rate=6.080315431174421E-4]:2.170783449296E-1,35[&rate=6.080315431174421E-4]:2.194263472185E-1)[&rate=6.080315431174421E-4]:3.563549302581E-2)[&rate=6.080315431174421E-4]:2.666159355982E-1,((((99[&rate=6.080315431174421E-4]:4.652855944184E-1,(96[&rate=6.080315431174421E-4]:3.796117484308E-1,40[&rate=6.080315431174421E-4]:2.648576500701E-1)[&rate=6.080315431174421E-4]:5.015472030473E-2)[&rate=6.080315431174421E-4]:1.481714716712E-1,((95[&rate=6.080315431174421E-4]:5.14951337186E-1,(100[&rate=6.080315431174421E-4]:2.842814288283E-1,94[&rate=6.080315431174421E-4]:2.842814288283E-1)[&rate=6.080315431174421E-4]:1.459704548057E-1)[&rate=6.080315431174421E-4]:8.45917066207E-2,98[&rate=6.080315431174421E-4]:5.88614082058E-1)[&rate=6.080315431174421E-4]:2.98506053436E-3)[&rate=6.080315431174421E-4]:6.133685217253E-2,((16[&rate=6.080315431174421E-4]:2.531570299867E0,(147[&rate=6.080315431174421E-4]:4.925674145056E-1,(146[&rate=6.080315431174421E-4]:5.09612887627E-1,((((26[&rate=6.080315431174421E-4]:6.175402587019E-1,(7[&rate=6.080315431174421E-4]:2.428324850203E-1,8[&rate=6.080315431174421E-4]:2.428324850203E-1)[&rate=6.080315431174421E-4]:2.67858458613E-1)[&rate=6.080315431174421E-4]:3.200809741582E-1,31[&rate=6.080315431174421E-4]:9.814568492985E-1)[&rate=6.080315431174421E-4]:6.111288629969E-2,(22[&rate=6.080315431174421E-4]:6.337442565919E-1,27[&rate=6.080315431174421E-4]:6.501826127563E-1)[&rate=6.080315431174421E-4]:3.540309584582E-1)[&rate=6.080315431174421E-4]:2.870484159869E-1,2[&rate=6.080315431174421E-4]:1.102220891311E0)[&rate=6.080315431174421E-4]:1.243899219911E0)[&rate=6.080315431174421E-4]:4.579605693312E-2)[&rate=6.080315431174421E-4]:1.088700842431E-2)[&rate=6.080315431174421E-4]:2.919067967877E-2,((39[&rate=6.080315431174421E-4]:3.19414875454E-1,97[&rate=6.080315431174421E-4]:2.483766240878E-1)[&rate=6.080315431174421E-4]:1.1308984062E-1,(((((18[&rate=6.080315431174421E-4]:7.652910574052E-1,3[&rate=6.080315431174421E-4]:6.502225642546E-1)[&rate=6.080315431174421E-4]:5.903014476183E-2,((15[&rate=6.080315431174421E-4]:3.21679368668E-1,10[&rate=6.080315431174421E-4]:2.833232042845E-1)[&rate=6.080315431174421E-4]:3.16358214859E-1,6[&rate=6.080315431174421E-4]:5.832430629792E-1)[&rate=6.080315431174421E-4]:1.780644405578E-1)[&rate=6.080315431174421E-4]:1.155416753397E-1,((87[&rate=6.080315431174421E-4]:1.997579229385E-1,(((86[&rate=6.080315431174421E-4]:6.88287475644E-2,(83[&rate=6.080315431174421E-4]:2.071925657677E-2,93[&rate=6.080315431174421E-4]:3.441788671379E-2)[&rate=6.080315431174421E-4]:4.810949098763E-2)[&rate=6.080315431174421E-4]:2.033486995781E-2,(85[&rate=6.080315431174421E-4]:3.257064483448E-2,84[&rate=6.080315431174421E-4]:3.257064483448E-2)[&rate=6.080315431174421E-4]:5.659297268773E-2)[&rate=6.080315431174421E-4]:8.991265005691E-2,((90[&rate=6.080315431174421E-4]:5.330319927005E-2,91[&rate=6.080315431174421E-4]:5.330319927005E-2)[&rate=6.080315431174421E-4]:5.077979143712E-2,92[&rate=6.080315431174421E-4]:1.040829907072E-1)[&rate=6.080315431174421E-4]:8.869190700897E-2)[&rate=6.080315431174421E-4]:2.068165535934E-2)[&rate=6.080315431174421E-4]:1.069653970178E-1,(88[&rate=6.080315431174421E-4]:2.021594387919E-1,89[&rate=6.080315431174421E-4]:2.158580689289E-1)[&rate=6.080315431174421E-4]:1.045638811644E-1)[&rate=6.080315431174421E-4]:1.057797091797E0)[&rate=6.080315431174421E-4]:5.992466845956E-1,(((102[&rate=6.080315431174421E-4]:6.99618536248E-2,((24[&rate=6.080315431174421E-4]:8.352703603966E-1,((28[&rate=6.080315431174421E-4]:6.892063157165E-1,(17[&rate=6.080315431174421E-4]:4.309383746654E-1,21[&rate=6.080315431174421E-4]:4.610753609668E-1)[&rate=6.080315431174421E-4]:2.034734205032E-1)[&rate=6.080315431174421E-4]:1.198145136232E-1,1[&rate=6.080315431174421E-4]:2.271945947671E-2)[&rate=6.080315431174421E-4]:3.172898311171E-2)[&rate=6.080315431174421E-4]:1.347621273289E-1,((11[&rate=6.080315431174421E-4]:4.536570356564E-1,140[&rate=6.080315431174421E-4]:4.344789534647E-1)[&rate=6.080315431174421E-4]:1.750120473129E-1,((25[&rate=6.080315431174421E-4]:3.476084836361E-1,20[&rate=6.080315431174421E-4]:3.284304014444E-1)[&rate=6.080315431174421E-4]:2.604640459403E-1,23[&rate=6.080315431174421E-4]:5.971136254668E-1)[&rate=6.080315431174421E-4]:1.164869643518E-1)[&rate=6.080315431174421E-4]:2.454729937973E-1)[&rate=6.080315431174421E-4]:2.615732015156E-1)[&rate=6.080315431174421E-4]:7.118400446811E-2,((141[&rate=6.080315431174421E-4]:1.159876331102E-1,(145[&rate=6.080315431174421E-4]:1.091971407437E-1,144[&rate=6.080315431174421E-4]:1.037176886888E-1)[&rate=6.080315431174421E-4]:9.530218394064E-3)[&rate=6.080315431174421E-4]:7.206962167083E-2,142[&rate=6.080315431174421E-4]:1.907969808086E-1)[&rate=6.080315431174421E-4]:1.19692421975E0)[&rate=6.080315431174421E-4]:6.118157304304E-2,((((115[&rate=6.080315431174421E-4]:5.020562107191E-1,(13[&rate=6.080315431174421E-4]:4.964075417342E-1,19[&rate=6.080315431174421E-4]:5.347637061179E-1)[&rate=6.080315431174421E-4]:8.784044980673E-2)[&rate=6.080315431174421E-4]:8.006742831851E-2,(((114[&rate=6.080315431174421E-4]:4.188048745921E-1,109[&rate=6.080315431174421E-4]:4.982569293866E-1)[&rate=6.080315431174421E-4]:5.662076286441E-2,107[&rate=6.080315431174421E-4]:5.356996100593E-1)[&rate=6.080315431174421E-4]:3.794220922335E-4,108[&rate=6.080315431174421E-4]:5.333393061242E-1)[&rate=6.080315431174421E-4]:1.063185794889E-1)[&rate=6.080315431174421E-4]:7.700403524074E-2,((116[&rate=6.080315431174421E-4]:4.79502759944E-1,((104[&rate=6.080315431174421E-4]:1.340119100546E-1,106[&rate=6.080315431174421E-4]:1.340119100546E-1)[&rate=6.080315431174421E-4]:1.196912809615E-1,(139[&rate=6.080315431174421E-4]:3.19152029778E-1,111[&rate=6.080315431174421E-4]:1.438095640246E-1)[&rate=6.080315431174421E-4]:1.263319831559E-1)[&rate=6.080315431174421E-4]:2.860735415306E-1)[&rate=6.080315431174421E-4]:5.26920493915E-2,(148[&rate=6.080315431174421E-4]:2.60048106295E-1,143[&rate=6.080315431174421E-4]:2.573083802676E-1)[&rate=6.080315431174421E-4]:3.105028674242E-1)[&rate=6.080315431174421E-4]:1.269328649429E-1)[&rate=6.080315431174421E-4]:3.191047094895E-1,((9[&rate=6.080315431174421E-4]:6.199344325181E-1,(((4[&rate=6.080315431174421E-4]:4.081598044751E-2,30[&rate=6.080315431174421E-4]:2.134187201735E-1)[&rate=6.080315431174421E-4]:2.99067593342E-1,14[&rate=6.080315431174421E-4]:3.974178203647E-1)[&rate=6.080315431174421E-4]:1.26391634918E-1,112[&rate=6.080315431174421E-4]:5.238094552827E-1)[&rate=6.080315431174421E-4]:1.043441553175E-1)[&rate=6.080315431174421E-4]:1.728902535874E-1,(110[&rate=6.080315431174421E-4]:5.641644767411E-1,(113[&rate=6.080315431174421E-4]:5.38749737723E-1,(105[&rate=6.080315431174421E-4]:3.207234644079E-1,117[&rate=6.080315431174421E-4]:3.508604507093E-1)[&rate=6.080315431174421E-4]:1.906290130413E-1)[&rate=6.080315431174421E-4]:3.089419107281E-2)[&rate=6.080315431174421E-4]:2.313999353918E-1)[&rate=6.080315431174421E-4]:2.593803004021E-1)[&rate=6.080315431174421E-4]:2.158758692858E-1)[&rate=6.080315431174421E-4]:2.244533638432E-1)[&rate=6.080315431174421E-4]:4.277289220874E-1,101[&rate=6.080315431174421E-4]:8.490302650116E-1)[&rate=6.080315431174421E-4]:5.566386100561E-1)[&rate=6.080315431174421E-4]:4.276333735431E-2)[&rate=6.080315431174421E-4]:4.925264079028E-2)[&rate=6.080315431174421E-4]:2.53736529497E-1,38[&rate=6.080315431174421E-4]:7.099512127866E-1)[&rate=6.080315431174421E-4]:4.140920095714E-1)[&rate=6.080315431174421E-4]:3.224406471601E-1,(66[&rate=6.080315431174421E-4]:5.157954871142E-1,((((120[&rate=6.080315431174421E-4]:1.561413230048E0,(135[&rate=6.080315431174421E-4]:5.205510869753E-1,(138[&rate=6.080315431174421E-4]:3.466166387543E-1,136[&rate=6.080315431174421E-4]:2.151097894391E-1)[&rate=6.080315431174421E-4]:3.73934448221E-1)[&rate=6.080315431174421E-4]:7.888073485525E-1)[&rate=6.080315431174421E-4]:6.415502598718E-2,119[&rate=6.080315431174421E-4]:1.721458666994E0)[&rate=6.080315431174421E-4]:1.074643248954E-1,126[&rate=6.080315431174421E-4]:1.043220469246E0)[&rate=6.080315431174421E-4]:6.716953256133E-1,(67[&rate=6.080315431174421E-4]:2.68421608646E-1,(122[&rate=6.080315431174421E-4]:3.158055238944E-1,(124[&rate=6.080315431174421E-4]:1.61481349558E-1,123[&rate=6.080315431174421E-4]:1.642135899951E-1)[&rate=6.080315431174421E-4]:1.515919338992E-1)[&rate=6.080315431174421E-4]:4.538886350923E-1)[&rate=6.080315431174421E-4]:1.993199965282E-1)[&rate=6.080315431174421E-4]:4.805388193998E-2)[&rate=6.080315431174421E-4]:3.283229358884E-1)[&rate=6.080315431174421E-4]:1.296975251469E-1)[&rate=6.080315431174421E-4]:4.961278110068E-2);
tree STATE_17100000 [&joint=-20970.930272147256,lnP=-20970.930272147256] = [&R] (((32[&rate=5.399893166514267E-4]:6.210065893846E-2,((125[&rate=5.399893166514267E-4]:1.00024318406E0,((53[&rate=5.399893166514267E-4]:8.852180138148E-1,(52[&rate=5.399893166514267E-4]:6.261631120974E-1,(((12[&rate=5.399893166514267E-4]:1.258249184806E-1,5[&rate=5.399893166514267E-4]:8.746875409714E-2)[&rate=5.399893166514267E-4]:2.279847432336E-1,29[&rate=5.399893166514267E-4]:4.606589767827E-1)[&rate=5.399893166514267E-4]:2.450723041042E-1,103[&rate=5.399893166514267E-4]:4.728545685581E-1)[&rate=5.399893166514267E-4]:1.8176022781E0)[&rate=5.399893166514267E-4]:2.672516230288E-1)[&rate=5.399893166514267E-4]:5.022862918962E-2,(((134[&rate=5.399893166514267E-4]:2.666290337137E-1,137[&rate=5.399893166514267E-4]:3.378619104259E-1)[&rate=5.399893166514267E-4]:9.574512903263E-3,133[&rate=5.399893166514267E-4]:3.063405329181E-1)[&rate=5.399893166514267E-4]:1.331937056561E0,((((77[&rate=5.399893166514267E-4]:3.554227393627E-1,73[&rate=5.399893166514267E-4]:3.609021914175E-1)[&rate=5.399893166514267E-4]:3.978579584533E-2,(((78[&rate=5.399893166514267E-4]:5.93335624546E-2,72[&rate=5.399893166514267E-4]:3.741575423528E-2)[&rate=5.399893166514267E-4]:2.279415323183E-1,79[&rate=5.399893166514267E-4]:2.872750947729E-1)[&rate=5.399893166514267E-4]:2.978958663096E-2,(71[&rate=5.399893166514267E-4]:1.853334393525E-1,82[&rate=5.399893166514267E-4]:2.209498777086E-1)[&rate=5.399893166514267E-4]:1.043339817774E-1)[&rate=5.399893166514267E-4]:4.252741544809E-2)[&rate=5.399893166514267E-4]:2.518022160442E-2,(80[&rate=5.399893166514267E-4]:1.151036548906E-1,81[&rate=5.399893166514267E-4]:1.151036548906E-1)[&rate=5.399893166514267E-4]:2.614494854835E-1)[&rate=5.399893166514267E-4]:3.111846787315E-1,(75[&rate=5.399893166514267E-4]:4.918873053936E-1,(76[&rate=5.399893166514267E-4]:3.757303133991E-1,(74[&rate=5.399893166514267E-4]:3.669509084938E-1,70[&rate=5.399893166514267E-4]:3.285947441103E-1)[&rate=5.399893166514267E-4]:8.779404905287E-3)[&rate=5.399893166514267E-4]:1.161569919946E-1)[&rate=5.399893166514267E-4]:2.45165582205E-1)[&rate=5.399893166514267E-4]:8.656082635248E-1)[&rate=5.399893166514267E-4]:7.924855049305E-2)[&rate=5.399893166514267E-4]:2.75179054717E-1)[&rate=5.399893166514267E-4]:5.463464482795E-1,(68[&rate=5.399893166514267E-4]:5.970338947362E-1,(57[&rate=5.399893166514267E-4]:5.431572864574E-1,(((((55[&rate=5.399893166514267E-4]:1.010766636237E-1,56[&rate=5.399893166514267E-4]:1.010766636237E-1)[&rate=5.399893166514267E-4]:2.066794508383E-2,37[&rate=5.399893166514267E-4]:1.681926961393E-1)[&rate=5.399893166514267E-4]:6.342783660489E-2,59[&rate=5.399893166514267E-4]:1.93369166624E-1)[&rate=5.399893166514267E-4]:1.864890315275E-3,54[&rate=5.399893166514267E-4]:1.56982690819E-1)[&rate=5.399893166514267E-4]:4.077349107369E-3,58[&rate=5.399893166514267E-4]:2.184370891067E-1)[&rate=5.399893166514267E-4]:3.411136399736E-1)[&rate=5.399893166514267E-4]:1.057891765849E-1)[&rate=5.399893166514267E-4]:7.828890709368E-1)[&rate=5.399893166514267E-4]:1.148298378869E-1)[&rate=5.399893166514267E-4]:6.134371936584E-3,(((((127[&rate=5.399893166514267E-4]:2.650961619109E0,(((((64[&rate=5.399893166514267E-4]:2.445094229856E-1,(62[&rate=5.399893166514267E-4]:2.827114156083E-1,65[&rate=5.399893166514267E-4]:9.093059369058E-2)[&rate=5.399893166514267E-4]:2.893897788312E-3)[&rate=5.399893166514267E-4]:1.19460541643E-1,60[&rate=5.399893166514267E-4]:2.132850331219E-1)[&rate=5.399893166514267E-4]:2.742084945555E-1,(63[&rate=5.399893166514267E-4]:1.021763019477E-1,61[&rate=5.399893166514267E-4]:1.432721923587E-1)[&rate=5.399893166514267E-4]:5.360021572364E-1)[&rate=5.399893166514267E-4]:8.452948101246E-1,128[&rate=5.399893166514267E-4]:1.384843132322E0)[&rate=5.399893166514267E-4]:6.908144638423E-2,((69[&rate=5.399893166514267E-4]:7.103276890063E-1,118[&rate=5.399893166514267E-4]:6.993687848967E-1)[&rate=5.399893166514267E-4]:7.599987786768E-2,(129[&rate=5.399893166514267E-4]:1.933086640703E-1,(132[&rate=5.399893166514267E-4]:1.623587164437E-1,(131[&rate=5.399893166514267E-4]:1.169498767441E-1,130[&rate=5.399893166514267E-4]:1.142101507168E-1)[&rate=5.399893166514267E-4]:4.540883969958E-2)[&rate=5.399893166514267E-4]:3.368967365396E-2)[&rate=5.399893166514267E-4]:4.450736973241E-1)[&rate=5.399893166514267E-4]:8.182819433396E-1)[&rate=5.399893166514267E-4]:1.58680876019E-1)[&rate=5.399893166514267E-4]:1.911411316777E-1,(121[&rate=5.399893166514267E-4]:2.292940195781E0,(35[&rate=5.399893166514267E-4]:1.270569411575E-2,36[&rate=5.399893166514267E-4]:5.92810365815E-2)[&rate=5.399893166514267E-4]:1.542071044045E-1)[&rate=5.399893166514267E-4]:1.080666645953E-1)[&rate=5.399893166514267E-4]:7.15990588142E-2,((44[&rate=5.399893166514267E-4]:4.57745964294E-1,45[&rate=5.399893166514267E-4]:4.550137238569E-1)[&rate=5.399893166514267E-4]:2.759546580958E-1,((47[&rate=5.399893166514267E-4]:7.144707494841E-1,(((43[&rate=5.399893166514267E-4]:4.950683255203E-1,((41[&rate=5.399893166514267E-4]:3.210405344743E-1,48[&rate=5.399893166514267E-4]:3.647563814688E-1)[&rate=5.399893166514267E-4]:4.240403809941E-2,42[&rate=5.399893166514267E-4]:3.68909053448E-1)[&rate=5.399893166514267E-4]:7.697894420358E-2)[&rate=5.399893166514267E-4]:2.316513484697E-2,46[&rate=5.399893166514267E-4]:5.182334603673E-1)[&rate=5.399893166514267E-4]:1.78671217547E-1,(49[&rate=5.399893166514267E-4]:3.551313031828E-1,50[&rate=5.399893166514267E-4]:3.551313031828E-1)[&rate=5.399893166514267E-4]:3.089864894857E-1)[&rate=5.399893166514267E-4]:1.756607156986E-2)[&rate=5.399893166514267E-4]:2.487377726955E-3,51[&rate=5.399893166514267E-4]:6.896357228396E-1)[&rate=5.399893166514267E-4]:2.220697605302E-2)[&rate=5.399893166514267E-4]:3.709810509734E-1)[&rate=5.399893166514267E-4]:1.92836672749E-1,((((146[&rate=5.399893166514267E-4]:7.302642904673E-1,39[&rate=5.399893166514267E-4]:6.100457112324E-1)[&rate=5.399893166514267E-4]:9.07869799007E-2,((16[&rate=5.399893166514267E-4]:2.636579993409E0,40[&rate=5.399893166514267E-4]:5.510870672922E-1)[&rate=5.399893166514267E-4]:8.530014983668E-2,(((((7[&rate=5.399893166514267E-4]:1.96650125119E-1,8[&rate=5.399893166514267E-4]:1.96650125119E-1)[&rate=5.399893166514267E-4]:4.40795561798E-1,26[&rate=5.399893166514267E-4]:7.442950019856E-1)[&rate=5.399893166514267E-4]:1.891222995898E-1,((22[&rate=5.399893166514267E-4]:4.654322901965E-1,27[&rate=5.399893166514267E-4]:4.818706463608E-1)[&rate=5.399893166514267E-4]:3.331290368971E-1,31[&rate=5.399893166514267E-4]:8.533558476416E-1)[&rate=5.399893166514267E-4]:1.238970703721E-1)[&rate=5.399893166514267E-4]:2.588736250712E-1,2[&rate=5.399893166514267E-4]:1.008729282811E0)[&rate=5.399893166514267E-4]:1.551628441552E0,147[&rate=5.399893166514267E-4]:6.610089707138E-1)[&rate=5.399893166514267E-4]:3.275529559546E-2)[&rate=5.399893166514267E-4]:6.444547400421E-2)[&rate=5.399893166514267E-4]:1.094679565231E-1,((((95[&rate=5.399893166514267E-4]:6.0135338887E-1,(100[&rate=5.399893166514267E-4]:3.895589412283E-1,94[&rate=5.399893166514267E-4]:3.895589412283E-1)[&rate=5.399893166514267E-4]:1.270949940896E-1)[&rate=5.399893166514267E-4]:1.437430477545E-1,((96[&rate=5.399893166514267E-4]:5.148198877879E-1,99[&rate=5.399893166514267E-4]:5.503390134708E-1)[&rate=5.399893166514267E-4]:2.022116489544E-1,((((((88[&rate=5.399893166514267E-4]:1.541321292228E-1,89[&rate=5.399893166514267E-4]:1.678307593598E-1)[&rate=5.399893166514267E-4]:1.677460737847E-1,(((90[&rate=5.399893166514267E-4]:7.620892724167E-2,91[&rate=5.399893166514267E-4]:7.620892724167E-2)[&rate=5.399893166514267E-4]:8.847547462117E-2,92[&rate=5.399893166514267E-4]:1.646844018628E-1)[&rate=5.399893166514267E-4]:6.050083409652E-2,((((83[&rate=5.399893166514267E-4]:4.785984285699E-2,86[&rate=5.399893166514267E-4]:4.785984285699E-2)[&rate=5.399893166514267E-4]:1.249630810428E-1,84[&rate=5.399893166514267E-4]:1.728229238997E-1)[&rate=5.399893166514267E-4]:1.110779539218E-2,(93[&rate=5.399893166514267E-4]:1.74945286339E-1,85[&rate=5.399893166514267E-4]:1.61246656202E-1)[&rate=5.399893166514267E-4]:2.268406308996E-2)[&rate=5.399893166514267E-4]:2.076151952406E-2,87[&rate=5.399893166514267E-4]:2.04692238816E-1)[&rate=5.399893166514267E-4]:6.794367006357E-3)[&rate=5.399893166514267E-4]:1.103915971852E-1)[&rate=5.399893166514267E-4]:7.847258612379E-1,3[&rate=5.399893166514267E-4]:5.668780368483E-1)[&rate=5.399893166514267E-4]:1.415825227318E-1,((15[&rate=5.399893166514267E-4]:4.996602497307E-1,10[&rate=5.399893166514267E-4]:4.613040853472E-1)[&rate=5.399893166514267E-4]:1.694021276988E-1,(18[&rate=5.399893166514267E-4]:5.057419242607E-1,6[&rate=5.399893166514267E-4]:4.427282256306E-1)[&rate=5.399893166514267E-4]:1.715396312511E-1)[&rate=5.399893166514267E-4]:1.462474972189E-1)[&rate=5.399893166514267E-4]:6.548596287945E-1,((((11[&rate=5.399893166514267E-4]:4.297920431658E-1,140[&rate=5.399893166514267E-4]:4.106139609741E-1)[&rate=5.399893166514267E-4]:2.095799649927E-1,((25[&rate=5.399893166514267E-4]:6.357172310241E-1,20[&rate=5.399893166514267E-4]:6.165391488323E-1)[&rate=5.399893166514267E-4]:2.812726280743E-2,23[&rate=5.399893166514267E-4]:6.528855897218E-1)[&rate=5.399893166514267E-4]:7.141792528588E-2)[&rate=5.399893166514267E-4]:6.817556745192E-1,((24[&rate=5.399893166514267E-4]:8.907741451069E-1,(((17[&rate=5.399893166514267E-4]:6.075009360601E-1,21[&rate=5.399893166514267E-4]:6.376379223615E-1)[&rate=5.399893166514267E-4]:1.154709134143E-1,28[&rate=5.399893166514267E-4]:7.777663700223E-1)[&rate=5.399893166514267E-4]:7.867835722088E-2,1[&rate=5.399893166514267E-4]:7.01433573802E-2)[&rate=5.399893166514267E-4]:3.980886991844E-2)[&rate=5.399893166514267E-4]:4.972112438271E-1,102[&rate=5.399893166514267E-4]:2.263415533176E-1)[&rate=5.399893166514267E-4]:2.903270470258E-2)[&rate=5.399893166514267E-4]:8.302466517404E-3,(((((((108[&rate=5.399893166514267E-4]:2.984575466661E-1,107[&rate=5.399893166514267E-4]:3.011972726935E-1)[&rate=5.399893166514267E-4]:5.295922051838E-3,(109[&rate=5.399893166514267E-4]:2.962482823909E-1,114[&rate=5.399893166514267E-4]:2.167962275964E-1)[&rate=5.399893166514267E-4]:2.942299454615E-2)[&rate=5.399893166514267E-4]:3.076376918501E-1,((13[&rate=5.399893166514267E-4]:4.647151564328E-1,19[&rate=5.399893166514267E-4]:5.030713208165E-1)[&rate=5.399893166514267E-4]:1.599176932344E-1,115[&rate=5.399893166514267E-4]:5.424410688453E-1)[&rate=5.399893166514267E-4]:1.141584514732E-2)[&rate=5.399893166514267E-4]:2.15467352918E-1,116[&rate=5.399893166514267E-4]:7.693242669106E-1)[&rate=5.399893166514267E-4]:1.66378303175E-1,((148[&rate=5.399893166514267E-4]:3.969539070883E-1,143[&rate=5.399893166514267E-4]:3.942141810609E-1)[&rate=5.399893166514267E-4]:5.079927667387E-1,(104[&rate=5.399893166514267E-4]:6.330841324678E-1,(106[&rate=5.399893166514267E-4]:4.412585779976E-1,(111[&rate=5.399893166514267E-4]:1.779809600371E-1,139[&rate=5.399893166514267E-4]:3.533234257905E-1)[&rate=5.399893166514267E-4]:2.797159741249E-1)[&rate=5.399893166514267E-4]:1.918255544702E-1)[&rate=5.399893166514267E-4]:2.937803495782E-1)[&rate=5.399893166514267E-4]:6.911206064237E-2)[&rate=5.399893166514267E-4]:1.728215148192E-1,(((117[&rate=5.399893166514267E-4]:4.62348188951E-1,9[&rate=5.399893166514267E-4]:4.513892848413E-1)[&rate=5.399893166514267E-4]:2.280850539837E-1,((14[&rate=5.399893166514267E-4]:3.961528392025E-1,(4[&rate=5.399893166514267E-4]:9.765710318032E-2,30[&rate=5.399893166514267E-4]:2.702598429063E-1)[&rate=5.399893166514267E-4]:2.40961489447E-1)[&rate=5.399893166514267E-4]:2.529091383327E-1,112[&rate=5.399893166514267E-4]:6.490619775353E-1)[&rate=5.399893166514267E-4]:3.863153937184E-2)[&rate=5.399893166514267E-4]:2.846360223567E-1,((105[&rate=5.399893166514267E-4]:3.837839172049E-1,110[&rate=5.399893166514267E-4]:4.05701725424E-1)[&rate=5.399893166514267E-4]:3.158436094402E-1,113[&rate=5.399893166514267E-4]:7.270247869189E-1)[&rate=5.399893166514267E-4]:2.453047523448E-1)[&rate=5.399893166514267E-4]:2.183863264629E-1)[&rate=5.399893166514267E-4]:1.388514374212E-1,(((141[&rate=5.399893166514267E-4]:1.937338511971E-2,145[&rate=5.399893166514267E-4]:2.21131111473E-2)[&rate=5.399893166514267E-4]:7.533997943014E-2,144[&rate=5.399893166514267E-4]:9.197363852249E-2)[&rate=5.399893166514267E-4]:5.298326986603E-3,142[&rate=5.399893166514267E-4]:1.02751417564E-1)[&rate=5.399893166514267E-4]:1.39941862531E0)[&rate=5.399893166514267E-4]:8.08202412924E-3)[&rate=5.399893166514267E-4]:1.023831898643E-1)[&rate=5.399893166514267E-4]:9.373649287969E-1,101[&rate=5.399893166514267E-4]:1.297945391144E0)[&rate=5.399893166514267E-4]:2.774962062315E-1)[&rate=5.399893166514267E-4]:3.474735947828E-3)[&rate=5.399893166514267E-4]:7.146668149329E-3,97[&rate=5.399893166514267E-4]:5.418605911126E-1)[&rate=5.399893166514267E-4]:2.412737892396E-2,98[&rate=5.399893166514267E-4]:7.654415219491E-1)[&rate=5.399893166514267E-4]:1.732744262534E-1)[&rate=5.399893166514267E-4]:1.820544765818E-1,38[&rate=5.399893166514267E-4]:9.240491133089E-1)[&rate=5.399893166514267E-4]:2.177315278854E-1)[&rate=5.399893166514267E-4]:3.600767779638E-1,(((126[&rate=5.399893166514267E-4]:1.204156915196E0,(135[&rate=5.399893166514267E-4]:5.694043534561E-1,(138[&rate=5.399893166514267E-4]:6.088639765807E-1,136[&rate=5.399893166514267E-4]:4.773571272655E-1)[&rate=5.399893166514267E-4]:1.605403768754E-1)[&rate=5.399893166514267E-4]:1.072509878904E0)[&rate=5.399893166514267E-4]:1.957354949626E-2,(119[&rate=5.399893166514267E-4]:1.115231203642E0,120[&rate=5.399893166514267E-4]:1.019340792683E0)[&rate=5.399893166514267E-4]:8.942017836938E-1)[&rate=5.399893166514267E-4]:5.941886603492E-1,((((123[&rate=5.399893166514267E-4]:6.375334315919E-2,124[&rate=5.399893166514267E-4]:6.102110272206E-2)[&rate=5.399893166514267E-4]:1.056712807736E-1,122[&rate=5.399893166514267E-4]:1.694246239327E-1)[&rate=5.399893166514267E-4]:5.484791016483E-1,67[&rate=5.399893166514267E-4]:2.166311752403E-1)[&rate=5.399893166514267E-4]:3.532590281093E-1,66[&rate=5.399893166514267E-4]:5.698902033496E-1)[&rate=5.399893166514267E-4]:8.547320064189E-4)[&rate=5.399893166514267E-4]:3.287470372865E-1)[&rate=5.399893166514267E-4]:5.367456508165E-2)[&rate=5.399893166514267E-4]:5.756418211195E-2,(33[&rate=5.399893166514267E-4]:7.207445208629E-2,34[&rate=5.399893166514267E-4]:8.851280825066E-2)[&rate=5.399893166514267E-4]:5.920421295542E-2);
tree STATE_17190000 [&joint=-20991.32362439436,lnP=-20991.32362439436] = [&R] ((((((120[&rate=5.131913368345567E-4]:1.649267868167E0,126[&rate=5.131913368345567E-4]:9.594557564824E-1)[&rate=5.131913368345567E-4]:5.043968146277E-2,(135[&rate=5.131913368345567E-4]:5.686464194286E-1,(138[&rate=5.131913368345567E-4]:2.179594574873E-1,136[&rate=5.131913368345567E-4]:8.645260817206E-2)[&rate=5.131913368345567E-4]:5.506869619414E-1)[&rate=5.131913368345567E-4]:8.790063356809E-1)[&rate=5.131913368345567E-4]:4.543809665056E-1,119[&rate=5.131913368345567E-4]:2.249978927095E0)[&rate=5.131913368345567E-4]:6.864277343521E-2,66[&rate=5.131913368345567E-4]:2.85744988201E-1)[&rate=5.131913368345567E-4]:3.817068079092E-1,(((124[&rate=5.131913368345567E-4]:7.43097144622E-2,123[&rate=5.131913368345567E-4]:7.704195489932E-2)[&rate=5.131913368345567E-4]:7.252390644849E-2,122[&rate=5.131913368345567E-4]:1.495658613478E-1)[&rate=5.131913368345567E-4]:5.356989704924E-1,67[&rate=5.131913368345567E-4]:1.839922814996E-1)[&rate=5.131913368345567E-4]:4.834595146106E-1)[&rate=5.131913368345567E-4]:3.75987037923E-1,((32[&rate=5.131913368345567E-4]:1.015394644559E-1,((((125[&rate=5.131913368345567E-4]:8.750200213647E-1,((52[&rate=5.131913368345567E-4]:5.516259294779E-1,(((12[&rate=5.131913368345567E-4]:2.859277244677E-1,5[&rate=5.131913368345567E-4]:2.475715600842E-1)[&rate=5.131913368345567E-4]:2.026212466128E-1,29[&rate=5.131913368345567E-4]:5.953982861491E-1)[&rate=5.131913368345567E-4]:3.106643829943E-1,103[&rate=5.131913368345567E-4]:6.731859568146E-1)[&rate=5.131913368345567E-4]:1.542733707224E0)[&rate=5.131913368345567E-4]:2.189510151823E-1,((53[&rate=5.131913368345567E-4]:4.67849054989E-1,(((80[&rate=5.131913368345567E-4]:9.892429149862E-2,81[&rate=5.131913368345567E-4]:9.892429149862E-2)[&rate=5.131913368345567E-4]:2.673012421025E-1,(((79[&rate=5.131913368345567E-4]:2.073388486633E-1,(72[&rate=5.131913368345567E-4]:7.270523117562E-3,78[&rate=5.131913368345567E-4]:2.918833133688E-2)[&rate=5.131913368345567E-4]:1.781505173264E-1)[&rate=5.131913368345567E-4]:5.739178419443E-2,82[&rate=5.131913368345567E-4]:2.729498109398E-1)[&rate=5.131913368345567E-4]:7.281211289297E-2,((77[&rate=5.131913368345567E-4]:2.907710859641E-1,71[&rate=5.131913368345567E-4]:2.27757387334E-1)[&rate=5.131913368345567E-4]:5.918187212703E-2,73[&rate=5.131913368345567E-4]:3.554324101459E-1)[&rate=5.131913368345567E-4]:2.320622601566E-2)[&rate=5.131913368345567E-4]:3.690196593272E-2)[&rate=5.131913368345567E-4]:1.213371494189E-1,(75[&rate=5.131913368345567E-4]:4.959273772385E-1,((74[&rate=5.131913368345567E-4]:3.829421368498E-1,76[&rate=5.131913368345567E-4]:3.829421368498E-1)[&rate=5.131913368345567E-4]:2.203911599104E-2,70[&rate=5.131913368345567E-4]:3.666250884574E-1)[&rate=5.131913368345567E-4]:9.094612439766E-2)[&rate=5.131913368345567E-4]:4.095037427464E-2)[&rate=5.131913368345567E-4]:6.774343620879E-1)[&rate=5.131913368345567E-4]:3.552672962479E-3,((137[&rate=5.131913368345567E-4]:3.476657761783E-1,134[&rate=5.131913368345567E-4]:2.764328994661E-1)[&rate=5.131913368345567E-4]:3.388288079617E-1,133[&rate=5.131913368345567E-4]:6.45398693729E-1)[&rate=5.131913368345567E-4]:6.080825311906E-1)[&rate=5.131913368345567E-4]:2.909784953974E-1)[&rate=5.131913368345567E-4]:3.230223116771E-1)[&rate=5.131913368345567E-4]:5.430899025643E-1,(68[&rate=5.131913368345567E-4]:8.734312742237E-1,(((55[&rate=5.131913368345567E-4]:2.637163267671E-1,56[&rate=5.131913368345567E-4]:2.637163267671E-1)[&rate=5.131913368345567E-4]:1.081648121676E-2,(57[&rate=5.131913368345567E-4]:2.55231155532E-1,((54[&rate=5.131913368345567E-4]:2.351350318416E-2,37[&rate=5.131913368345567E-4]:1.000162354246E-1)[&rate=5.131913368345567E-4]:9.696332398305E-2,58[&rate=5.131913368345567E-4]:1.778538763475E-1)[&rate=5.131913368345567E-4]:9.37707218074E-2)[&rate=5.131913368345567E-4]:3.023061420067E-2)[&rate=5.131913368345567E-4]:1.00767937929E-1,59[&rate=5.131913368345567E-4]:3.834974672245E-1)[&rate=5.131913368345567E-4]:5.391141348682E-1)[&rate=5.131913368345567E-4]:3.780119830386E-1)[&rate=5.131913368345567E-4]:1.711062671063E-1,(((((((65[&rate=5.131913368345567E-4]:3.271574596207E-1,(62[&rate=5.131913368345567E-4]:4.676637093234E-1,(64[&rate=5.131913368345567E-4]:3.919345422341E-1,60[&rate=5.131913368345567E-4]:2.412496107274E-1)[&rate=5.131913368345567E-4]:3.463327667826E-2)[&rate=5.131913368345567E-4]:5.127457221506E-2)[&rate=5.131913368345567E-4]:2.843668066168E-1,(63[&rate=5.131913368345567E-4]:1.137128859853E-3,61[&rate=5.131913368345567E-4]:4.22330192709E-2)[&rate=5.131913368345567E-4]:7.610720688843E-1)[&rate=5.131913368345567E-4]:1.036837021115E0,(((129[&rate=5.131913368345567E-4]:1.170699528049E-1,132[&rate=5.131913368345567E-4]:1.198096788322E-1)[&rate=5.131913368345567E-4]:1.287728320626E-1,(130[&rate=5.131913368345567E-4]:1.07158990313E-1,131[&rate=5.131913368345567E-4]:1.098987163404E-1)[&rate=5.131913368345567E-4]:1.386837945545E-1)[&rate=5.131913368345567E-4]:6.369342387092E-1,(69[&rate=5.131913368345567E-4]:8.176718015393E-1,118[&rate=5.131913368345567E-4]:8.067128974296E-1)[&rate=5.131913368345567E-4]:2.13050427517E-1)[&rate=5.131913368345567E-4]:8.203787843234E-1)[&rate=5.131913368345567E-4]:1.74287827946E-2,128[&rate=5.131913368345567E-4]:1.717844864667E0)[&rate=5.131913368345567E-4]:7.653711734428E-2,(((((((48[&rate=5.131913368345567E-4]:3.494008388292E-1,41[&rate=5.131913368345567E-4]:3.056849918347E-1)[&rate=5.131913368345567E-4]:4.875121937344E-2,42[&rate=5.131913368345567E-4]:3.599006920824E-1)[&rate=5.131913368345567E-4]:2.07454954016E-1,46[&rate=5.131913368345567E-4]:6.165359739671E-1)[&rate=5.131913368345567E-4]:4.214803464244E-3,43[&rate=5.131913368345567E-4]:6.207507774313E-1)[&rate=5.131913368345567E-4]:1.264083968516E-1,((44[&rate=5.131913368345567E-4]:2.749570790984E-1,47[&rate=5.131913368345567E-4]:2.804215599726E-1)[&rate=5.131913368345567E-4]:4.282183585519E-1,51[&rate=5.131913368345567E-4]:6.81317514153E-1)[&rate=5.131913368345567E-4]:3.851925575847E-2)[&rate=5.131913368345567E-4]:1.386517271591E-1,(49[&rate=5.131913368345567E-4]:5.396277608038E-1,50[&rate=5.131913368345567E-4]:5.396277608038E-1)[&rate=5.131913368345567E-4]:3.133962553925E-1)[&rate=5.131913368345567E-4]:8.706490431357E-2,45[&rate=5.131913368345567E-4]:9.646790844442E-1)[&rate=5.131913368345567E-4]:5.630668527605E-2)[&rate=5.131913368345567E-4]:6.645919087731E-2,(35[&rate=5.131913368345567E-4]:1.662698023627E-1,(121[&rate=5.131913368345567E-4]:2.14933827735E0,(36[&rate=5.131913368345567E-4]:5.671658162664E-2,127[&rate=5.131913368345567E-4]:2.577264526832E0)[&rate=5.131913368345567E-4]:1.316964092915E-2)[&rate=5.131913368345567E-4]:1.429589222726E-1)[&rate=5.131913368345567E-4]:1.658042472386E-1)[&rate=5.131913368345567E-4]:3.086599813929E-1,((((((((((3[&rate=5.131913368345567E-4]:2.70401633332E-1,18[&rate=5.131913368345567E-4]:3.854701264826E-1)[&rate=5.131913368345567E-4]:3.429807376192E-1,6[&rate=5.131913368345567E-4]:6.654371654717E-1)[&rate=5.131913368345567E-4]:1.277223351512E-2,(15[&rate=5.131913368345567E-4]:5.409890952911E-1,10[&rate=5.131913368345567E-4]:5.026329309076E-1)[&rate=5.131913368345567E-4]:1.920148242435E-1)[&rate=5.131913368345567E-4]:7.626983684414E-1,((((83[&rate=5.131913368345567E-4]:9.025238688643E-2,86[&rate=5.131913368345567E-4]:9.025238688643E-2)[&rate=5.131913368345567E-4]:7.548851435183E-2,((93[&rate=5.131913368345567E-4]:2.15280322109E-2,84[&rate=5.131913368345567E-4]:7.829402073883E-3)[&rate=5.131913368345567E-4]:1.637511828664E-2,85[&rate=5.131913368345567E-4]:2.420452036052E-2)[&rate=5.131913368345567E-4]:1.415363808777E-1)[&rate=5.131913368345567E-4]:1.868800044952E-1,((90[&rate=5.131913368345567E-4]:1.067174047877E-1,91[&rate=5.131913368345567E-4]:1.067174047877E-1)[&rate=5.131913368345567E-4]:7.066917730564E-2,92[&rate=5.131913368345567E-4]:1.773865820933E-1)[&rate=5.131913368345567E-4]:1.889329537772E-1)[&rate=5.131913368345567E-4]:6.275102272605E-1,(87[&rate=5.131913368345567E-4]:6.64265219877E-1,(88[&rate=5.131913368345567E-4]:1.132339033671E-1,89[&rate=5.131913368345567E-4]:1.269325335042E-1)[&rate=5.131913368345567E-4]:5.510313165099E-1)[&rate=5.131913368345567E-4]:3.15865913117E-1)[&rate=5.131913368345567E-4]:9.484478673108E-1)[&rate=5.131913368345567E-4]:3.833018764431E-1,((((105[&rate=5.131913368345567E-4]:4.641983283511E-1,110[&rate=5.131913368345567E-4]:4.861161365702E-1)[&rate=5.131913368345567E-4]:4.403356769198E-1,(((4[&rate=5.131913368345567E-4]:6.99844990986E-2,30[&rate=5.131913368345567E-4]:2.425872388246E-1)[&rate=5.131913368345567E-4]:5.499382778621E-1,14[&rate=5.131913368345567E-4]:6.774570235359E-1)[&rate=5.131913368345567E-4]:2.16590582192E-1,(9[&rate=5.131913368345567E-4]:8.471405705692E-1,(117[&rate=5.131913368345567E-4]:6.586813838645E-1,(113[&rate=5.131913368345567E-4]:5.271364733611E-1,112[&rate=5.131913368345567E-4]:5.271364733611E-1)[&rate=5.131913368345567E-4]:1.288051844758E-1)[&rate=5.131913368345567E-4]:1.994180908143E-1)[&rate=5.131913368345567E-4]:3.868785707672E-2)[&rate=5.131913368345567E-4]:3.788365981671E-2)[&rate=5.131913368345567E-4]:4.478621616144E-1,((((((21[&rate=5.131913368345567E-4]:5.758076531218E-1,17[&rate=5.131913368345567E-4]:5.456706668204E-1)[&rate=5.131913368345567E-4]:1.163949472654E-1,28[&rate=5.131913368345567E-4]:7.168601346336E-1)[&rate=5.131913368345567E-4]:1.60094419635E-1,1[&rate=5.131913368345567E-4]:9.065318440562E-2)[&rate=5.131913368345567E-4]:2.016599692545E-1,24[&rate=5.131913368345567E-4]:1.073135071468E0)[&rate=5.131913368345567E-4]:2.759998799195E-1,(102[&rate=5.131913368345567E-4]:1.195777006958E-1,(((25[&rate=5.131913368345567E-4]:4.313872343253E-1,20[&rate=5.131913368345567E-4]:4.122091521336E-1)[&rate=5.131913368345567E-4]:1.291025374713E-1,23[&rate=5.131913368345567E-4]:5.495308676869E-1)[&rate=5.131913368345567E-4]:4.018250915325E-1,(140[&rate=5.131913368345567E-4]:6.330508801303E-1,11[&rate=5.131913368345567E-4]:6.52228962322E-1)[&rate=5.131913368345567E-4]:2.141954900482E-1)[&rate=5.131913368345567E-4]:3.189066729832E-1)[&rate=5.131913368345567E-4]:6.791341507563E-2)[&rate=5.131913368345567E-4]:6.344046059859E-2,((((111[&rate=5.131913368345567E-4]:2.79754079906E-1,(104[&rate=5.131913368345567E-4]:5.935825536917E-2,106[&rate=5.131913368345567E-4]:5.935825536917E-2)[&rate=5.131913368345567E-4]:2.039574683724E-1)[&rate=5.131913368345567E-4]:2.390598336422E-1,139[&rate=5.131913368345567E-4]:6.941563793015E-1)[&rate=5.131913368345567E-4]:2.001485513764E-1,((148[&rate=5.131913368345567E-4]:4.829728659016E-1,143[&rate=5.131913368345567E-4]:4.802331398743E-1)[&rate=5.131913368345567E-4]:1.801652260295E-1,116[&rate=5.131913368345567E-4]:6.247819275474E-1)[&rate=5.131913368345567E-4]:1.746820861002E-2)[&rate=5.131913368345567E-4]:9.071953394016E-2,((115[&rate=5.131913368345567E-4]:6.616072430739E-1,(108[&rate=5.131913368345567E-4]:4.169579141936E-1,(109[&rate=5.131913368345567E-4]:3.308732335794E-1,(114[&rate=5.131913368345567E-4]:7.323502283906E-2,107[&rate=5.131913368345567E-4]:1.335089954418E-1)[&rate=5.131913368345567E-4]:1.781861559458E-1)[&rate=5.131913368345567E-4]:1.080024888333E-1)[&rate=5.131913368345567E-4]:3.021835754557E-1)[&rate=5.131913368345567E-4]:2.421498033379E-2,(13[&rate=5.131913368345567E-4]:5.209056571863E-1,19[&rate=5.131913368345567E-4]:5.5926182157E-1)[&rate=5.131913368345567E-4]:2.471083470432E-1)[&rate=5.131913368345567E-4]:4.714744668989E-2)[&rate=5.131913368345567E-4]:5.097427281902E-1)[&rate=5.131913368345567E-4]:5.488924804944E-2)[&rate=5.131913368345567E-4]:1.707000303629E-1,((144[&rate=5.131913368345567E-4]:5.079238232391E-1,(145[&rate=5.131913368345567E-4]:3.057759809859E-1,141[&rate=5.131913368345567E-4]:3.030362549584E-1)[&rate=5.131913368345567E-4]:2.076272943081E-1)[&rate=5.131913368345567E-4]:1.525896752838E-1,142[&rate=5.131913368345567E-4]:6.659929505779E-1)[&rate=5.131913368345567E-4]:1.05710324667E0)[&rate=5.131913368345567E-4]:2.983737205957E-1)[&rate=5.131913368345567E-4]:5.129175282741E-1,101[&rate=5.131913368345567E-4]:1.282332651597E0)[&rate=5.131913368345567E-4]:4.880176133262E-1,((147[&rate=5.131913368345567E-4]:8.451413904046E-1,40[&rate=5.131913368345567E-4]:7.877643412242E-1)[&rate=5.131913368345567E-4]:7.92946244688E-3,((97[&rate=5.131913368345567E-4]:3.434139700978E-1,98[&rate=5.131913368345567E-4]:5.428675220103E-1)[&rate=5.131913368345567E-4]:2.354838488903E-1,((95[&rate=5.131913368345567E-4]:6.582054771502E-1,(94[&rate=5.131913368345567E-4]:3.631713607993E-1,100[&rate=5.131913368345567E-4]:3.631713607993E-1)[&rate=5.131913368345567E-4]:2.103346627989E-1)[&rate=5.131913368345567E-4]:8.572594250431E-2,(99[&rate=5.131913368345567E-4]:4.59089303246E-1,96[&rate=5.131913368345567E-4]:4.235701775631E-1)[&rate=5.131913368345567E-4]:2.95771078157E-1)[&rate=5.131913368345567E-4]:4.534891299474E-2)[&rate=5.131913368345567E-4]:1.457577333169E-1)[&rate=5.131913368345567E-4]:1.49230225858E-3)[&rate=5.131913368345567E-4]:9.688097295618E-3,((39[&rate=5.131913368345567E-4]:6.569719221134E-1,16[&rate=5.131913368345567E-4]:2.742464848231E0)[&rate=5.131913368345567E-4]:9.599828146701E-2,((31[&rate=5.131913368345567E-4]:7.639818925796E-1,((22[&rate=5.131913368345567E-4]:5.743669938068E-1,27[&rate=5.131913368345567E-4]:5.908053499712E-1)[&rate=5.131913368345567E-4]:1.250466993251E-1,((7[&rate=5.131913368345567E-4]:1.774952661647E-1,8[&rate=5.131913368345567E-4]:1.774952661647E-1)[&rate=5.131913368345567E-4]:2.790469694137E-1,26[&rate=5.131913368345567E-4]:5.63391550647E-1)[&rate=5.131913368345567E-4]:1.469810465945E-1)[&rate=5.131913368345567E-4]:9.773678899681E-3)[&rate=5.131913368345567E-4]:1.309666496875E-1,2[&rate=5.131913368345567E-4]:6.67551281993E-1)[&rate=5.131913368345567E-4]:2.042144724417E0)[&rate=5.131913368345567E-4]:5.390399964486E-2)[&rate=5.131913368345567E-4]:3.285270170277E-2,146[&rate=5.131913368345567E-4]:9.59945484163E-1)[&rate=5.131913368345567E-4]:1.970800662243E-1,38[&rate=5.131913368345567E-4]:9.685009602233E-1)[&rate=5.131913368345567E-4]:2.745985172863E-1)[&rate=5.131913368345567E-4]:2.340948556022E-1)[&rate=5.131913368345567E-4]:5.057608465384E-2,34[&rate=5.131913368345567E-4]:6.239127262013E-2)[&rate=5.131913368345567E-4]:6.106600005483E-2)[&rate=5.131913368345567E-4]:4.996706212114E-2,33[&rate=5.131913368345567E-4]:1.569859786317E-1)[&rate=5.131913368345567E-4]:7.00080060701E-3);
tree STATE_17280000 [&joint=-20999.449694046856,lnP=-20999.449694046856] = [&R] ((33[&rate=5.72021750344844E-4]:7.964905060179E-2,(((((119[&rate=5.72021750344844E-4]:1.752980821964E0,((135[&rate=5.72021750344844E-4]:4.335975297476E-1,(138[&rate=5.72021750344844E-4]:4.790189051078E-1,136[&rate=5.72021750344844E-4]:3.475120557926E-1)[&rate=5.72021750344844E-4]:1.545786246398E-1)[&rate=5.72021750344844E-4]:8.760658812876E-1,126[&rate=5.72021750344844E-4]:8.719060938708E-1)[&rate=5.72021750344844E-4]:9.537220544951E-2)[&rate=5.72021750344844E-4]:5.17375703475E-2,120[&rate=5.72021750344844E-4]:1.708827981353E0)[&rate=5.72021750344844E-4]:7.933347551789E-1,((122[&rate=5.72021750344844E-4]:2.435784384989E-1,(123[&rate=5.72021750344844E-4]:8.458128795651E-2,124[&rate=5.72021750344844E-4]:8.184904751939E-2)[&rate=5.72021750344844E-4]:1.589971505424E-1)[&rate=5.72021750344844E-4]:6.312033257107E-1,67[&rate=5.72021750344844E-4]:3.73509213869E-1)[&rate=5.72021750344844E-4]:1.916672212928E-1)[&rate=5.72021750344844E-4]:1.35755628631E-1,66[&rate=5.72021750344844E-4]:7.009320637928E-1)[&rate=5.72021750344844E-4]:2.406451200965E-1,(32[&rate=5.72021750344844E-4]:2.928227185859E-2,((125[&rate=5.72021750344844E-4]:7.334686984616E-1,((((((12[&rate=5.72021750344844E-4]:1.044771191065E-1,5[&rate=5.72021750344844E-4]:6.612095472306E-2)[&rate=5.72021750344844E-4]:1.950802815588E-1,29[&rate=5.72021750344844E-4]:4.064067157338E-1)[&rate=5.72021750344844E-4]:5.52679855062E-1,103[&rate=5.72021750344844E-4]:7.262098584671E-1)[&rate=5.72021750344844E-4]:1.401184624865E0,52[&rate=5.72021750344844E-4]:4.631007487711E-1)[&rate=5.72021750344844E-4]:2.128715377418E-1,(53[&rate=5.72021750344844E-4]:6.018278544072E-1,(((71[&rate=5.72021750344844E-4]:1.226828144279E-1,73[&rate=5.72021750344844E-4]:1.911759651128E-1)[&rate=5.72021750344844E-4]:1.914127222335E-1,((80[&rate=5.72021750344844E-4]:1.225695969782E-1,81[&rate=5.72021750344844E-4]:1.225695969782E-1)[&rate=5.72021750344844E-4]:2.074929836168E-1,(77[&rate=5.72021750344844E-4]:3.309983222146E-1,(82[&rate=5.72021750344844E-4]:2.372408090987E-1,(79[&rate=5.72021750344844E-4]:1.212764558387E-1,(78[&rate=5.72021750344844E-4]:3.016311553399E-2,72[&rate=5.72021750344844E-4]:8.245307314678E-3)[&rate=5.72021750344844E-4]:9.111334030468E-2)[&rate=5.72021750344844E-4]:1.07745175178E-1)[&rate=5.72021750344844E-4]:6.636025284188E-2)[&rate=5.72021750344844E-4]:4.289987481883E-2)[&rate=5.72021750344844E-4]:3.211038258186E-3)[&rate=5.72021750344844E-4]:3.809721411946E-1,(((70[&rate=5.72021750344844E-4]:4.112968553843E-1,74[&rate=5.72021750344844E-4]:4.496530197678E-1)[&rate=5.72021750344844E-4]:5.53030088425E-2,76[&rate=5.72021750344844E-4]:5.049560286103E-1)[&rate=5.72021750344844E-4]:7.55887684107E-2,75[&rate=5.72021750344844E-4]:5.80544797021E-1)[&rate=5.72021750344844E-4]:1.830160315199E-1)[&rate=5.72021750344844E-4]:5.847300844784E-1)[&rate=5.72021750344844E-4]:6.594771079441E-2)[&rate=5.72021750344844E-4]:4.845428995544E-2,(137[&rate=5.72021750344844E-4]:4.784829202331E-1,(134[&rate=5.72021750344844E-4]:3.820942230435E-1,133[&rate=5.72021750344844E-4]:4.122312093447E-1)[&rate=5.72021750344844E-4]:2.515582047738E-2)[&rate=5.72021750344844E-4]:1.060922322303E0)[&rate=5.72021750344844E-4]:2.276213569658E-1)[&rate=5.72021750344844E-4]:4.873648256359E-1,(68[&rate=5.72021750344844E-4]:6.00216587124E-1,(57[&rate=5.72021750344844E-4]:5.092357661024E-1,(((54[&rate=5.72021750344844E-4]:2.474596402356E-1,37[&rate=5.72021750344844E-4]:3.239623724761E-1)[&rate=5.72021750344844E-4]:1.561800240706E-2,55[&rate=5.72021750344844E-4]:2.931322874513E-1)[&rate=5.72021750344844E-4]:2.535420717192E-2,((58[&rate=5.72021750344844E-4]:2.770322340078E-1,56[&rate=5.72021750344844E-4]:2.497098296361E-1)[&rate=5.72021750344844E-4]:3.220521715756E-2,59[&rate=5.72021750344844E-4]:2.901117681052E-1)[&rate=5.72021750344844E-4]:3.657144782958E-2)[&rate=5.72021750344844E-4]:1.798203097305E-1)[&rate=5.72021750344844E-4]:1.428933893276E-1)[&rate=5.72021750344844E-4]:4.539502703068E-1)[&rate=5.72021750344844E-4]:4.077675590493E-1)[&rate=5.72021750344844E-4]:2.736340518148E-2)[&rate=5.72021750344844E-4]:1.7523921507E-2)[&rate=5.72021750344844E-4]:2.735952488804E-2,(34[&rate=5.72021750344844E-4]:1.052087121429E-1,(((35[&rate=5.72021750344844E-4]:7.959427074252E-2,(36[&rate=5.72021750344844E-4]:6.629371553244E-2,(127[&rate=5.72021750344844E-4]:2.363241870743E0,121[&rate=5.72021750344844E-4]:1.922145980332E0)[&rate=5.72021750344844E-4]:2.235997899946E-1)[&rate=5.72021750344844E-4]:5.987589767583E-2)[&rate=5.72021750344844E-4]:3.419362371264E-1,((((((131[&rate=5.72021750344844E-4]:3.838792435814E-1,130[&rate=5.72021750344844E-4]:3.81139517554E-1)[&rate=5.72021750344844E-4]:4.343095698376E-2,(129[&rate=5.72021750344844E-4]:3.777659713119E-1,132[&rate=5.72021750344844E-4]:3.805056973393E-1)[&rate=5.72021750344844E-4]:4.680450322588E-2)[&rate=5.72021750344844E-4]:4.866870227433E-1,(69[&rate=5.72021750344844E-4]:1.023356330784E0,118[&rate=5.72021750344844E-4]:1.012397426675E0)[&rate=5.72021750344844E-4]:3.584637197632E-2)[&rate=5.72021750344844E-4]:3.086244667385E-1,((65[&rate=5.72021750344844E-4]:1.56524358612E-1,((60[&rate=5.72021750344844E-4]:4.253397009073E-3,62[&rate=5.72021750344844E-4]:1.960342189268E-1)[&rate=5.72021750344844E-4]:4.977333290914E-2,64[&rate=5.72021750344844E-4]:2.047116614249E-1)[&rate=5.72021750344844E-4]:1.024976286938E-1)[&rate=5.72021750344844E-4]:1.324675319762E-1,(63[&rate=5.72021750344844E-4]:9.608048090829E-2,61[&rate=5.72021750344844E-4]:1.371763713193E-1)[&rate=5.72021750344844E-4]:3.435963411866E-1)[&rate=5.72021750344844E-4]:8.760955528835E-1)[&rate=5.72021750344844E-4]:6.784319393863E-2,128[&rate=5.72021750344844E-4]:1.284985431931E0)[&rate=5.72021750344844E-4]:4.751016768632E-1,((45[&rate=5.72021750344844E-4]:3.552133279135E-1,47[&rate=5.72021750344844E-4]:3.634100492249E-1)[&rate=5.72021750344844E-4]:3.392373307653E-1,(((43[&rate=5.72021750344844E-4]:3.580937683163E-1,((41[&rate=5.72021750344844E-4]:2.245884893313E-1,48[&rate=5.72021750344844E-4]:2.683043363258E-1)[&rate=5.72021750344844E-4]:2.169271183039E-2,42[&rate=5.72021750344844E-4]:2.51745682036E-1)[&rate=5.72021750344844E-4]:5.716775841155E-2)[&rate=5.72021750344844E-4]:1.173895585104E-1,46[&rate=5.72021750344844E-4]:4.754833268267E-1)[&rate=5.72021750344844E-4]:1.329356579324E-1,((49[&rate=5.72021750344844E-4]:4.407471815063E-1,50[&rate=5.72021750344844E-4]:4.407471815063E-1)[&rate=5.72021750344844E-4]:4.878866844264E-2,(51[&rate=5.72021750344844E-4]:4.343112405785E-1,44[&rate=5.72021750344844E-4]:4.561691640757E-1)[&rate=5.72021750344844E-4]:6.068909024476E-2)[&rate=5.72021750344844E-4]:8.609624956437E-2)[&rate=5.72021750344844E-4]:9.422839523105E-2)[&rate=5.72021750344844E-4]:2.922402378239E-1)[&rate=5.72021750344844E-4]:1.902105223625E-1)[&rate=5.72021750344844E-4]:2.833646544307E-1,((((95[&rate=5.72021750344844E-4]:2.012417459241E-1,100[&rate=5.72021750344844E-4]:1.16542292372E-1)[&rate=5.72021750344844E-4]:4.422706536872E-1,(98[&rate=5.72021750344844E-4]:5.396681231485E-1,(99[&rate=5.72021750344844E-4]:4.820145131916E-1,96[&rate=5.72021750344844E-4]:4.464953875087E-1)[&rate=5.72021750344844E-4]:7.951153345415E-2)[&rate=5.72021750344844E-4]:9.291531471403E-2)[&rate=5.72021750344844E-4]:1.66851513599E-1,(97[&rate=5.72021750344844E-4]:4.143443759505E-1,(((40[&rate=5.72021750344844E-4]:4.042007416908E-1,146[&rate=5.72021750344844E-4]:5.244193209257E-1)[&rate=5.72021750344844E-4]:4.097431080432E-2,((((26[&rate=5.72021750344844E-4]:4.25916636113E-1,(7[&rate=5.72021750344844E-4]:1.803138398247E-1,8[&rate=5.72021750344844E-4]:1.803138398247E-1)[&rate=5.72021750344844E-4]:1.387534812198E-1)[&rate=5.72021750344844E-4]:4.492656448845E-1,(2[&rate=5.72021750344844E-4]:4.523969044324E-1,31[&rate=5.72021750344844E-4]:6.797941647065E-1)[&rate=5.72021750344844E-4]:2.392237327294E-1)[&rate=5.72021750344844E-4]:4.293795187825E-2,(22[&rate=5.72021750344844E-4]:4.591178794329E-1,27[&rate=5.72021750344844E-4]:4.755562355972E-1)[&rate=5.72021750344844E-4]:4.480434493332E-1)[&rate=5.72021750344844E-4]:1.621958951265E0,(((((85[&rate=5.72021750344844E-4]:2.689543696031E-1,(88[&rate=5.72021750344844E-4]:1.607151469646E-1,89[&rate=5.72021750344844E-4]:1.744137771016E-1)[&rate=5.72021750344844E-4]:1.082392226385E-1)[&rate=5.72021750344844E-4]:8.391134957809E-1,(((86[&rate=5.72021750344844E-4]:8.065053084318E-3,84[&rate=5.72021750344844E-4]:8.065053084318E-3)[&rate=5.72021750344844E-4]:1.778115966613E-1,(93[&rate=5.72021750344844E-4]:1.890795365396E-1,83[&rate=5.72021750344844E-4]:1.753809064026E-1)[&rate=5.72021750344844E-4]:1.049574334297E-2)[&rate=5.72021750344844E-4]:9.338292641869E-2,(((90[&rate=5.72021750344844E-4]:8.952181408319E-2,91[&rate=5.72021750344844E-4]:8.952181408319E-2)[&rate=5.72021750344844E-4]:3.465505352946E-2,92[&rate=5.72021750344844E-4]:1.241768676127E-1)[&rate=5.72021750344844E-4]:5.786429490104E-2,87[&rate=5.72021750344844E-4]:1.683425323767E-1)[&rate=5.72021750344844E-4]:1.109170437876E-1)[&rate=5.72021750344844E-4]:8.288082892197E-1)[&rate=5.72021750344844E-4]:8.927357698187E-1,(((6[&rate=5.72021750344844E-4]:5.972963144619E-1,(18[&rate=5.72021750344844E-4]:3.504294470658E-1,3[&rate=5.72021750344844E-4]:2.353609539152E-1)[&rate=5.72021750344844E-4]:3.098805660262E-1)[&rate=5.72021750344844E-4]:1.834017611965E-1,(15[&rate=5.72021750344844E-4]:5.995892413452E-1,10[&rate=5.72021750344844E-4]:5.612330769618E-1)[&rate=5.72021750344844E-4]:2.35903354861E-1)[&rate=5.72021750344844E-4]:6.106586253201E-1,(((((144[&rate=5.72021750344844E-4]:4.915398442122E-2,145[&rate=5.72021750344844E-4]:5.463343647616E-2)[&rate=5.72021750344844E-4]:5.918778366615E-2,141[&rate=5.72021750344844E-4]:1.110814941147E-1)[&rate=5.72021750344844E-4]:2.445203721526E-1,142[&rate=5.72021750344844E-4]:3.583415922949E-1)[&rate=5.72021750344844E-4]:9.679883145512E-1,(((110[&rate=5.72021750344844E-4]:5.801834811782E-1,105[&rate=5.72021750344844E-4]:5.582656729592E-1)[&rate=5.72021750344844E-4]:2.552376168824E-1,(((14[&rate=5.72021750344844E-4]:4.040690578483E-1,(4[&rate=5.72021750344844E-4]:3.132966352594E-2,30[&rate=5.72021750344844E-4]:2.03932403252E-1)[&rate=5.72021750344844E-4]:3.152051477471E-1)[&rate=5.72021750344844E-4]:2.322527347795E-1,((9[&rate=5.72021750344844E-4]:4.890612735064E-1,117[&rate=5.72021750344844E-4]:5.00020177616E-1)[&rate=5.72021750344844E-4]:7.733937888542E-2,112[&rate=5.72021750344844E-4]:5.746198304739E-1)[&rate=5.72021750344844E-4]:6.170196215388E-2)[&rate=5.72021750344844E-4]:1.888229175078E-1,113[&rate=5.72021750344844E-4]:8.251447101355E-1)[&rate=5.72021750344844E-4]:1.575583997978E-2)[&rate=5.72021750344844E-4]:2.226860365314E-1,((((148[&rate=5.72021750344844E-4]:3.388054874654E-1,143[&rate=5.72021750344844E-4]:3.36065761438E-1)[&rate=5.72021750344844E-4]:2.013059768817E-1,(139[&rate=5.72021750344844E-4]:6.356131639586E-1,(111[&rate=5.72021750344844E-4]:3.658557391128E-1,(104[&rate=5.72021750344844E-4]:9.073833400987E-2,106[&rate=5.72021750344844E-4]:9.073833400987E-2)[&rate=5.72021750344844E-4]:2.586790489386E-1)[&rate=5.72021750344844E-4]:9.441495909241E-2)[&rate=5.72021750344844E-4]:1.181969305253E-1)[&rate=5.72021750344844E-4]:1.627481565512E-1,116[&rate=5.72021750344844E-4]:6.645034565146E-1)[&rate=5.72021750344844E-4]:9.429711818856E-2,((13[&rate=5.72021750344844E-4]:5.412473093155E-1,19[&rate=5.72021750344844E-4]:5.796034736992E-1)[&rate=5.72021750344844E-4]:1.317952644313E-1,(115[&rate=5.72021750344844E-4]:5.713111429208E-1,((107[&rate=5.72021750344844E-4]:4.397438608417E-1,108[&rate=5.72021750344844E-4]:4.370041348143E-1)[&rate=5.72021750344844E-4]:1.039622981921E-1,(114[&rate=5.72021750344844E-4]:2.341451896964E-1,109[&rate=5.72021750344844E-4]:3.135972444909E-1)[&rate=5.72021750344844E-4]:2.492869967346E-1)[&rate=5.72021750344844E-4]:8.787895648983E-2)[&rate=5.72021750344844E-4]:1.953965000419E-2)[&rate=5.72021750344844E-4]:1.679497817782E-1)[&rate=5.72021750344844E-4]:2.225942311217E-1)[&rate=5.72021750344844E-4]:9.014058047311E-2)[&rate=5.72021750344844E-4]:7.009034863701E-3,((((23[&rate=5.72021750344844E-4]:4.425795406446E-1,(20[&rate=5.72021750344844E-4]:3.672489653757E-1,25[&rate=5.72021750344844E-4]:3.864270475674E-1)[&rate=5.72021750344844E-4]:6.711139718685E-2)[&rate=5.72021750344844E-4]:1.585237127879E-1,(140[&rate=5.72021750344844E-4]:3.525704841457E-1,11[&rate=5.72021750344844E-4]:3.717485663375E-1)[&rate=5.72021750344844E-4]:1.444231802458E-1)[&rate=5.72021750344844E-4]:4.598693697829E-1,((1[&rate=5.72021750344844E-4]:1.211821489868E-1,(28[&rate=5.72021750344844E-4]:7.064642836135E-1,(21[&rate=5.72021750344844E-4]:5.125178900895E-1,17[&rate=5.72021750344844E-4]:4.823809037881E-1)[&rate=5.72021750344844E-4]:1.692888592776E-1)[&rate=5.72021750344844E-4]:2.010192352363E-1)[&rate=5.72021750344844E-4]:4.852694425438E-2,24[&rate=5.72021750344844E-4]:9.505310110494E-1)[&rate=5.72021750344844E-4]:1.214005162756E-1)[&rate=5.72021750344844E-4]:1.380302759888E-1,102[&rate=5.72021750344844E-4]:4.831796769749E-2)[&rate=5.72021750344844E-4]:3.844563154646E-2)[&rate=5.72021750344844E-4]:2.552780332414E-1)[&rate=5.72021750344844E-4]:1.217757013476E-1)[&rate=5.72021750344844E-4]:4.273294994973E-1,101[&rate=5.72021750344844E-4]:8.856673812753E-1)[&rate=5.72021750344844E-4]:3.589089964153E-1,39[&rate=5.72021750344844E-4]:2.714122186969E-1)[&rate=5.72021750344844E-4]:1.283795187792E-1)[&rate=5.72021750344844E-4]:4.538331501897E-2)[&rate=5.72021750344844E-4]:2.803935250388E-2,(147[&rate=5.72021750344844E-4]:4.848564867165E-1,(94[&rate=5.72021750344844E-4]:4.238194175724E-1,16[&rate=5.72021750344844E-4]:2.454667534947E0)[&rate=5.72021750344844E-4]:5.830482870683E-2)[&rate=5.72021750344844E-4]:4.573496746278E-2)[&rate=5.72021750344844E-4]:1.216822231775E-2)[&rate=5.72021750344844E-4]:1.856370235985E-1)[&rate=5.72021750344844E-4]:2.313376074722E-1,38[&rate=5.72021750344844E-4]:8.340512474583E-1)[&rate=5.72021750344844E-4]:4.732093613567E-1)[&rate=5.72021750344844E-4]:2.633272484735E-1)[&rate=5.72021750344844E-4]:1.823821951127E-2);
tree STATE_17370000 [&joint=-20989.637653776983,lnP=-20989.637653776983] = [&R] ((33[&rate=5.831440519790994E-4]:7.964915447307E-2,(((((((((49[&rate=5.831440519790994E-4]:4.966756690907E-1,50[&rate=5.831440519790994E-4]:4.966756690907E-1)[&rate=5.831440519790994E-4]:8.735922456703E-2,((43[&rate=5.831440519790994E-4]:3.629590617154E-1,((48[&rate=5.831440519790994E-4]:1.359179808431E-1,42[&rate=5.831440519790994E-4]:9.766661472287E-2)[&rate=5.831440519790994E-4]:1.686375513035E-1,41[&rate=5.831440519790994E-4]:2.608396851522E-1)[&rate=5.831440519790994E-4]:4.747456782024E-2)[&rate=5.831440519790994E-4]:1.247757585362E-1,46[&rate=5.831440519790994E-4]:4.877348202516E-1)[&rate=5.831440519790994E-4]:1.290869586519E-1)[&rate=5.831440519790994E-4]:3.27769669757E-2,(44[&rate=5.831440519790994E-4]:5.893526153491E-1,(47[&rate=5.831440519790994E-4]:2.325099361185E-1,51[&rate=5.831440519790994E-4]:2.05187531747E-1)[&rate=5.831440519790994E-4]:3.623071601049E-1)[&rate=5.831440519790994E-4]:5.478164965574E-2)[&rate=5.831440519790994E-4]:1.127258544943E-1,45[&rate=5.831440519790994E-4]:7.541278790621E-1)[&rate=5.831440519790994E-4]:3.230197366559E-1,((((121[&rate=5.831440519790994E-4]:1.933156798538E0,(((118[&rate=5.831440519790994E-4]:6.266289229192E-1,((131[&rate=5.831440519790994E-4]:1.316696068465E-1,130[&rate=5.831440519790994E-4]:1.289298808191E-1)[&rate=5.831440519790994E-4]:2.34531485014E-1,(132[&rate=5.831440519790994E-4]:1.786547924779E-1,129[&rate=5.831440519790994E-4]:1.759150664505E-1)[&rate=5.831440519790994E-4]:1.875462993827E-1)[&rate=5.831440519790994E-4]:1.261812557161E-1)[&rate=5.831440519790994E-4]:1.118291515911E-2,69[&rate=5.831440519790994E-4]:6.48770742188E-1)[&rate=5.831440519790994E-4]:6.505375481986E-1,(128[&rate=5.831440519790994E-4]:1.135948695586E0,((64[&rate=5.831440519790994E-4]:2.681980199223E-1,((62[&rate=5.831440519790994E-4]:2.562159350328E-1,65[&rate=5.831440519790994E-4]:6.443511311505E-2)[&rate=5.831440519790994E-4]:1.893152385442E-2,60[&rate=5.831440519790994E-4]:8.336663696947E-2)[&rate=5.831440519790994E-4]:3.414645144611E-2)[&rate=5.831440519790994E-4]:1.41741029528E-1,(63[&rate=5.831440519790994E-4]:5.023885198644E-3,61[&rate=5.831440519790994E-4]:4.611977560969E-2)[&rate=5.831440519790994E-4]:4.049151642516E-1)[&rate=5.831440519790994E-4]:8.24639783122E-1)[&rate=5.831440519790994E-4]:1.267466329354E-2)[&rate=5.831440519790994E-4]:1.872731656862E-1)[&rate=5.831440519790994E-4]:8.196442186299E-2,127[&rate=5.831440519790994E-4]:2.456217110812E0)[&rate=5.831440519790994E-4]:9.05130094908E-2,36[&rate=5.831440519790994E-4]:2.618217509765E-2)[&rate=5.831440519790994E-4]:5.173313166264E-2,35[&rate=5.831440519790994E-4]:3.133996429454E-2)[&rate=5.831440519790994E-4]:2.904367404271E-1)[&rate=5.831440519790994E-4]:1.164309082169E-1,(((94[&rate=5.831440519790994E-4]:6.501422736853E-1,((99[&rate=5.831440519790994E-4]:3.454911778451E-1,96[&rate=5.831440519790994E-4]:3.099720521623E-1)[&rate=5.831440519790994E-4]:1.721411362993E-1,((((((((87[&rate=5.831440519790994E-4]:1.867608377015E-1,((93[&rate=5.831440519790994E-4]:3.208078208443E-2,(85[&rate=5.831440519790994E-4]:1.180289130898E-2,84[&rate=5.831440519790994E-4]:1.180289130898E-2)[&rate=5.831440519790994E-4]:6.57926063844E-3)[&rate=5.831440519790994E-4]:1.376408892606E-1,((90[&rate=5.831440519790994E-4]:6.092212364107E-3,91[&rate=5.831440519790994E-4]:6.092212364107E-3)[&rate=5.831440519790994E-4]:4.508077902612E-2,92[&rate=5.831440519790994E-4]:5.117299139022E-2)[&rate=5.831440519790994E-4]:1.185486799548E-1)[&rate=5.831440519790994E-4]:3.073779649341E-2)[&rate=5.831440519790994E-4]:1.290020942621E-1,((88[&rate=5.831440519790994E-4]:1.175602732203E-1,89[&rate=5.831440519790994E-4]:1.312589033573E-1)[&rate=5.831440519790994E-4]:1.160394999548E-1,(83[&rate=5.831440519790994E-4]:5.027692353505E-2,86[&rate=5.831440519790994E-4]:5.027692353505E-2)[&rate=5.831440519790994E-4]:1.833228496401E-1)[&rate=5.831440519790994E-4]:8.216315878837E-2)[&rate=5.831440519790994E-4]:1.014329420249E0,(6[&rate=5.831440519790994E-4]:5.778669424663E-1,((15[&rate=5.831440519790994E-4]:3.711292954186E-1,10[&rate=5.831440519790994E-4]:3.327731310351E-1)[&rate=5.831440519790994E-4]:1.83865286524E-1,18[&rate=5.831440519790994E-4]:5.632137600249E-1)[&rate=5.831440519790994E-4]:7.766688107159E-2)[&rate=5.831440519790994E-4]:2.645541768693E-1)[&rate=5.831440519790994E-4]:1.020150805262E-2,3[&rate=5.831440519790994E-4]:8.005678328678E-1)[&rate=5.831440519790994E-4]:5.117523372188E-1,((((141[&rate=5.831440519790994E-4]:1.080223863235E-1,(144[&rate=5.831440519790994E-4]:8.466393779517E-2,145[&rate=5.831440519790994E-4]:9.014338985011E-2)[&rate=5.831440519790994E-4]:2.061872250096E-2)[&rate=5.831440519790994E-4]:4.067252259394E-1,142[&rate=5.831440519790994E-4]:5.174873382905E-1)[&rate=5.831440519790994E-4]:8.262904172057E-1,(102[&rate=5.831440519790994E-4]:7.161600203044E-2,(((1[&rate=5.831440519790994E-4]:2.457447947393E-2,((21[&rate=5.831440519790994E-4]:3.263117313409E-1,28[&rate=5.831440519790994E-4]:3.509692655874E-1)[&rate=5.831440519790994E-4]:1.119645657182E-1,17[&rate=5.831440519790994E-4]:4.081393107577E-1)[&rate=5.831440519790994E-4]:3.479420180313E-1)[&rate=5.831440519790994E-4]:6.127161695236E-2,24[&rate=5.831440519790994E-4]:8.666680142345E-1)[&rate=5.831440519790994E-4]:3.547573562161E-1,((140[&rate=5.831440519790994E-4]:4.846954759063E-1,11[&rate=5.831440519790994E-4]:5.03873558098E-1)[&rate=5.831440519790994E-4]:9.569536267217E-2,((20[&rate=5.831440519790994E-4]:3.971697553732E-1,25[&rate=5.831440519790994E-4]:4.16347837565E-1)[&rate=5.831440519790994E-4]:1.587218038832E-1,23[&rate=5.831440519790994E-4]:5.641107373385E-1)[&rate=5.831440519790994E-4]:1.203896902808E-1)[&rate=5.831440519790994E-4]:5.259660387216E-1)[&rate=5.831440519790994E-4]:1.183446719617E-2)[&rate=5.831440519790994E-4]:2.558641099991E-2)[&rate=5.831440519790994E-4]:7.924400951735E-2,(((105[&rate=5.831440519790994E-4]:7.072670854537E-1,110[&rate=5.831440519790994E-4]:7.291848936727E-1)[&rate=5.831440519790994E-4]:1.162810102E-1,(((112[&rate=5.831440519790994E-4]:4.990622113048E-1,113[&rate=5.831440519790994E-4]:4.990622113048E-1)[&rate=5.831440519790994E-4]:1.706669828318E-1,(117[&rate=5.831440519790994E-4]:6.135317210123E-1,9[&rate=5.831440519790994E-4]:6.025728169026E-1)[&rate=5.831440519790994E-4]:5.893719915193E-2)[&rate=5.831440519790994E-4]:2.343998889236E-3,((30[&rate=5.831440519790994E-4]:3.570517786334E-1,4[&rate=5.831440519790994E-4]:1.844490389074E-1)[&rate=5.831440519790994E-4]:4.001955598416E-1,14[&rate=5.831440519790994E-4]:6.421788453241E-1)[&rate=5.831440519790994E-4]:2.989434770172E-2)[&rate=5.831440519790994E-4]:1.788721629016E-1)[&rate=5.831440519790994E-4]:2.24672519845E-1,((((13[&rate=5.831440519790994E-4]:4.9392750999E-1,19[&rate=5.831440519790994E-4]:5.322836743737E-1)[&rate=5.831440519790994E-4]:2.704579017579E-1,115[&rate=5.831440519790994E-4]:6.821936309261E-1)[&rate=5.831440519790994E-4]:1.312946875163E-1,(((109[&rate=5.831440519790994E-4]:3.661822086148E-1,114[&rate=5.831440519790994E-4]:2.867301538203E-1)[&rate=5.831440519790994E-4]:1.017653261175E-1,107[&rate=5.831440519790994E-4]:4.487694525406E-1)[&rate=5.831440519790994E-4]:1.33527179808E-1,108[&rate=5.831440519790994E-4]:5.795569063212E-1)[&rate=5.831440519790994E-4]:2.914656586966E-1)[&rate=5.831440519790994E-4]:2.691627464123E-2,(((104[&rate=5.831440519790994E-4]:2.724756582142E-1,106[&rate=5.831440519790994E-4]:2.724756582142E-1)[&rate=5.831440519790994E-4]:3.304325062782E-1,(111[&rate=5.831440519790994E-4]:2.794355867863E-1,139[&rate=5.831440519790994E-4]:4.547780525397E-1)[&rate=5.831440519790994E-4]:3.399109338704E-1)[&rate=5.831440519790994E-4]:1.596463644728E-1,((148[&rate=5.831440519790994E-4]:2.983057362057E-1,143[&rate=5.831440519790994E-4]:2.955660101783E-1)[&rate=5.831440519790994E-4]:3.469462906793E-1,116[&rate=5.831440519790994E-4]:6.068958625013E-1)[&rate=5.831440519790994E-4]:9.538469386111E-2)[&rate=5.831440519790994E-4]:1.381240367212E-1)[&rate=5.831440519790994E-4]:1.53021501867E-1)[&rate=5.831440519790994E-4]:1.748011495148E-1)[&rate=5.831440519790994E-4]:1.386134735662E-1)[&rate=5.831440519790994E-4]:5.034055958747E-1,101[&rate=5.831440519790994E-4]:8.129860399337E-1)[&rate=5.831440519790994E-4]:3.846079625075E-1,(95[&rate=5.831440519790994E-4]:2.274495206472E-1,100[&rate=5.831440519790994E-4]:1.427500670952E-1)[&rate=5.831440519790994E-4]:1.363245850952E-1)[&rate=5.831440519790994E-4]:7.393064192039E-2,98[&rate=5.831440519790994E-4]:4.267757859141E-1)[&rate=5.831440519790994E-4]:6.899860473317E-2)[&rate=5.831440519790994E-4]:2.281383748414E-1)[&rate=5.831440519790994E-4]:3.940561917692E-2,((((40[&rate=5.831440519790994E-4]:4.149263849395E-1,16[&rate=5.831440519790994E-4]:2.500419311057E0)[&rate=5.831440519790994E-4]:2.066650865113E-2,((2[&rate=5.831440519790994E-4]:8.553219867001E-1,(31[&rate=5.831440519790994E-4]:7.635413894681E-1,((26[&rate=5.831440519790994E-4]:5.511265116462E-1,(7[&rate=5.831440519790994E-4]:1.497897025205E-1,8[&rate=5.831440519790994E-4]:1.497897025205E-1)[&rate=5.831440519790994E-4]:2.944874940572E-1)[&rate=5.831440519790994E-4]:3.159561588602E-2,(22[&rate=5.831440519790994E-4]:2.694994085188E-1,27[&rate=5.831440519790994E-4]:2.859377646831E-1)[&rate=5.831440519790994E-4]:3.022638149038E-1)[&rate=5.831440519790994E-4]:1.369836454975E-1)[&rate=5.831440519790994E-4]:3.191778575061E-1)[&rate=5.831440519790994E-4]:1.433388814488E0,147[&rate=5.831440519790994E-4]:3.89362047539E-1)[&rate=5.831440519790994E-4]:1.03607895232E-1)[&rate=5.831440519790994E-4]:1.434092022174E-1,(39[&rate=5.831440519790994E-4]:5.014685906748E-1,146[&rate=5.831440519790994E-4]:6.216871699097E-1)[&rate=5.831440519790994E-4]:7.753350513319E-2)[&rate=5.831440519790994E-4]:3.149994270959E-2,97[&rate=5.831440519790994E-4]:5.394637871514E-1)[&rate=5.831440519790994E-4]:2.440104560164E-2)[&rate=5.831440519790994E-4]:2.001731834643E-1,38[&rate=5.831440519790994E-4]:7.667702566544E-1)[&rate=5.831440519790994E-4]:2.738028027996E-1)[&rate=5.831440519790994E-4]:4.267684229528E-1,(((((((82[&rate=5.831440519790994E-4]:3.715104401642E-1,(((72[&rate=5.831440519790994E-4]:3.51235253255E-2,78[&rate=5.831440519790994E-4]:5.704133354481E-2)[&rate=5.831440519790994E-4]:1.545314409356E-1,79[&rate=5.831440519790994E-4]:2.115727744804E-1)[&rate=5.831440519790994E-4]:3.131833339715E-2,71[&rate=5.831440519790994E-4]:2.154938476035E-1)[&rate=5.831440519790994E-4]:1.204001542046E-1)[&rate=5.831440519790994E-4]:5.83139056514E-2,((77[&rate=5.831440519790994E-4]:2.176658920509E-1,73[&rate=5.831440519790994E-4]:2.231453441056E-1)[&rate=5.831440519790994E-4]:2.9658555725E-2,(80[&rate=5.831440519790994E-4]:6.267028150476E-3,81[&rate=5.831440519790994E-4]:6.267028150476E-3)[&rate=5.831440519790994E-4]:1.97221803187E-1)[&rate=5.831440519790994E-4]:2.098971583137E-1)[&rate=5.831440519790994E-4]:2.220009010858E-1,(75[&rate=5.831440519790994E-4]:5.722565623325E-1,(70[&rate=5.831440519790994E-4]:4.197928021757E-1,(76[&rate=5.831440519790994E-4]:4.468105292076E-1,74[&rate=5.831440519790994E-4]:4.468105292076E-1)[&rate=5.831440519790994E-4]:1.133843735161E-2)[&rate=5.831440519790994E-4]:1.141075957733E-1)[&rate=5.831440519790994E-4]:1.124453968975E-1)[&rate=5.831440519790994E-4]:8.308190095131E-1,((137[&rate=5.831440519790994E-4]:7.251017517405E-1,133[&rate=5.831440519790994E-4]:6.840058613295E-1)[&rate=5.831440519790994E-4]:3.980785624205E-1,134[&rate=5.831440519790994E-4]:1.051947437449E0)[&rate=5.831440519790994E-4]:4.690529833494E-1)[&rate=5.831440519790994E-4]:1.180566577904E-2,(53[&rate=5.831440519790994E-4]:7.504866641087E-1,((((12[&rate=5.831440519790994E-4]:2.555368942545E-1,5[&rate=5.831440519790994E-4]:2.17180729871E-1)[&rate=5.831440519790994E-4]:1.106812917366E-1,29[&rate=5.831440519790994E-4]:4.730675010596E-1)[&rate=5.831440519790994E-4]:2.297877656056E-1,103[&rate=5.831440519790994E-4]:4.699785543365E-1)[&rate=5.831440519790994E-4]:1.642373616382E0,52[&rate=5.831440519790994E-4]:4.480584361571E-1)[&rate=5.831440519790994E-4]:3.106249492629E-1)[&rate=5.831440519790994E-4]:3.037691180144E-2)[&rate=5.831440519790994E-4]:3.206736074374E-1,125[&rate=5.831440519790994E-4]:8.911546696863E-1)[&rate=5.831440519790994E-4]:3.1596662222E-1,(68[&rate=5.831440519790994E-4]:8.134656759427E-1,(((59[&rate=5.831440519790994E-4]:3.054241342993E-1,(54[&rate=5.831440519790994E-4]:1.086287634223E-1,58[&rate=5.831440519790994E-4]:1.660058126026E-1)[&rate=5.831440519790994E-4]:1.585440047567E-1)[&rate=5.831440519790994E-4]:1.167261077723E-2,((56[&rate=5.831440519790994E-4]:1.719962534591E-1,55[&rate=5.831440519790994E-4]:1.719962534591E-1)[&rate=5.831440519790994E-4]:8.386476633528E-2,37[&rate=5.831440519790994E-4]:3.023091072262E-1)[&rate=5.831440519790994E-4]:5.303900397049E-2)[&rate=5.831440519790994E-4]:1.480491465165E-1,57[&rate=5.831440519790994E-4]:4.678781320301E-1)[&rate=5.831440519790994E-4]:3.975001122186E-1)[&rate=5.831440519790994E-4]:2.269889492969E-1)[&rate=5.831440519790994E-4]:3.72242048424E-1)[&rate=5.831440519790994E-4]:1.39450915819E-2,(66[&rate=5.831440519790994E-4]:4.582725225216E-1,((((124[&rate=5.831440519790994E-4]:1.287997328476E-1,123[&rate=5.831440519790994E-4]:1.315319732848E-1)[&rate=5.831440519790994E-4]:4.187128502761E-1,122[&rate=5.831440519790994E-4]:5.502448235609E-1)[&rate=5.831440519790994E-4]:2.05337815276E-1,67[&rate=5.831440519790994E-4]:2.543100884963E-1)[&rate=5.831440519790994E-4]:1.028879033791E-1,(((126[&rate=5.831440519790994E-4]:8.479227389339E-1,(135[&rate=5.831440519790994E-4]:5.145952200238E-1,(138[&rate=5.831440519790994E-4]:2.067417915324E-1,136[&rate=5.831440519790994E-4]:7.523494221716E-2)[&rate=5.831440519790994E-4]:5.078534284915E-1)[&rate=5.831440519790994E-4]:7.710848360744E-1)[&rate=5.831440519790994E-4]:1.134732907839E-1,120[&rate=5.831440519790994E-4]:1.651208141403E0)[&rate=5.831440519790994E-4]:8.59685600212E-2,119[&rate=5.831440519790994E-4]:1.833067112383E0)[&rate=5.831440519790994E-4]:5.570075918213E-1)[&rate=5.831440519790994E-4]:1.010745306462E-1)[&rate=5.831440519790994E-4]:4.206486049516E-1)[&rate=5.831440519790994E-4]:5.178472271553E-2,34[&rate=5.831440519790994E-4]:6.76921515586E-2)[&rate=5.831440519790994E-4]:2.839535907884E-2)[&rate=5.831440519790994E-4]:2.280665498128E-3,32[&rate=5.831440519790994E-4]:7.645036791649E-2);
tree STATE_17460000 [&joint=-20979.31033347897,lnP=-20979.31033347897] = [&R] ((33[&rate=6.53377031968406E-4]:3.243207051893E-2,(((68[&rate=6.53377031968406E-4]:3.442452037441E-1,(((((58[&rate=6.53377031968406E-4]:7.374951219461E-2,59[&rate=6.53377031968406E-4]:5.46238291345E-2)[&rate=6.53377031968406E-4]:6.598832110478E-2,54[&rate=6.53377031968406E-4]:8.236078411905E-2)[&rate=6.53377031968406E-4]:3.005777719082E-2,(56[&rate=6.53377031968406E-4]:1.058685822856E-1,55[&rate=6.53377031968406E-4]:1.058685822856E-1)[&rate=6.53377031968406E-4]:3.660462383289E-2)[&rate=6.53377031968406E-4]:1.417179206084E-3,37[&rate=6.53377031968406E-4]:1.903384727564E-1)[&rate=6.53377031968406E-4]:5.077884113814E-2,57[&rate=6.53377031968406E-4]:2.055981882114E-1)[&rate=6.53377031968406E-4]:1.905595838388E-1)[&rate=6.53377031968406E-4]:4.4347884051E-1,(125[&rate=6.53377031968406E-4]:4.509072718988E-1,((((((12[&rate=6.53377031968406E-4]:1.411817536416E-1,5[&rate=6.53377031968406E-4]:1.028255892581E-1)[&rate=6.53377031968406E-4]:3.799663467363E-1,29[&rate=6.53377031968406E-4]:6.279974154464E-1)[&rate=6.53377031968406E-4]:4.916101682197E-1,103[&rate=6.53377031968406E-4]:8.867308713373E-1)[&rate=6.53377031968406E-4]:1.264609966346E0,52[&rate=6.53377031968406E-4]:4.870471031227E-1)[&rate=6.53377031968406E-4]:7.69029889872E-3,(((133[&rate=6.53377031968406E-4]:3.647578778506E-1,137[&rate=6.53377031968406E-4]:4.058537682617E-1)[&rate=6.53377031968406E-4]:2.255950376951E-1,134[&rate=6.53377031968406E-4]:5.602159292446E-1)[&rate=6.53377031968406E-4]:6.226596241717E-1,((((80[&rate=6.53377031968406E-4]:1.815294152469E-1,81[&rate=6.53377031968406E-4]:1.815294152469E-1)[&rate=6.53377031968406E-4]:1.457628160968E-1,((71[&rate=6.53377031968406E-4]:1.693740099186E-1,73[&rate=6.53377031968406E-4]:2.378671606034E-1)[&rate=6.53377031968406E-4]:1.037349231596E-1,77[&rate=6.53377031968406E-4]:3.361226317083E-1)[&rate=6.53377031968406E-4]:3.500521607379E-2)[&rate=6.53377031968406E-4]:7.751846028611E-2,((78[&rate=6.53377031968406E-4]:1.75579938444E-1,(72[&rate=6.53377031968406E-4]:1.184314321954E-1,82[&rate=6.53377031968406E-4]:1.485684184968E-1)[&rate=6.53377031968406E-4]:3.52306980293E-2)[&rate=6.53377031968406E-4]:1.219840007359E-1,79[&rate=6.53377031968406E-4]:2.975639391799E-1)[&rate=6.53377031968406E-4]:1.154659305322E-1)[&rate=6.53377031968406E-4]:2.259419653485E-1,(75[&rate=6.53377031968406E-4]:5.361848150903E-1,((74[&rate=6.53377031968406E-4]:3.360177749277E-1,76[&rate=6.53377031968406E-4]:3.360177749277E-1)[&rate=6.53377031968406E-4]:4.320972702683E-2,70[&rate=6.53377031968406E-4]:3.408713375711E-1)[&rate=6.53377031968406E-4]:1.569573131358E-1)[&rate=6.53377031968406E-4]:1.438829103812E-1)[&rate=6.53377031968406E-4]:4.9732837589E-1)[&rate=6.53377031968406E-4]:5.560763796076E-2)[&rate=6.53377031968406E-4]:9.867696100721E-2,53[&rate=6.53377031968406E-4]:5.852176417173E-1)[&rate=6.53377031968406E-4]:7.607214384279E-2)[&rate=6.53377031968406E-4]:5.034834390221E-1)[&rate=6.53377031968406E-4]:6.587542012021E-1,34[&rate=6.53377031968406E-4]:3.574390905392E-2)[&rate=6.53377031968406E-4]:1.312651762938E-2)[&rate=6.53377031968406E-4]:5.10220034432E-2,((((66[&rate=6.53377031968406E-4]:1.85329920884E-1,(((119[&rate=6.53377031968406E-4]:1.080944853819E0,120[&rate=6.53377031968406E-4]:9.850544428604E-1)[&rate=6.53377031968406E-4]:2.469381440506E-2,(135[&rate=6.53377031968406E-4]:7.293805564362E-1,(138[&rate=6.53377031968406E-4]:1.741162238079E-1,136[&rate=6.53377031968406E-4]:4.260937449268E-2)[&rate=6.53377031968406E-4]:7.552643326284E-1)[&rate=6.53377031968406E-4]:2.831290630875E-2)[&rate=6.53377031968406E-4]:7.848210032535E-1,126[&rate=6.53377031968406E-4]:1.104757148834E0)[&rate=6.53377031968406E-4]:3.277469617349E-1)[&rate=6.53377031968406E-4]:2.062269336741E-1,(((123[&rate=6.53377031968406E-4]:9.834534275693E-2,124[&rate=6.53377031968406E-4]:9.56131023198E-2)[&rate=6.53377031968406E-4]:1.702934518001E-1,122[&rate=6.53377031968406E-4]:2.686387945571E-1)[&rate=6.53377031968406E-4]:4.450631476335E-1,67[&rate=6.53377031968406E-4]:2.124293918499E-1)[&rate=6.53377031968406E-4]:1.791274627082E-1)[&rate=6.53377031968406E-4]:5.35269830172E-1,(((36[&rate=6.53377031968406E-4]:2.431015698949E-1,((((((48[&rate=6.53377031968406E-4]:3.081657746444E-1,41[&rate=6.53377031968406E-4]:2.644499276499E-1)[&rate=6.53377031968406E-4]:2.054947954924E-1,42[&rate=6.53377031968406E-4]:4.754092040166E-1)[&rate=6.53377031968406E-4]:2.467383436051E-2,46[&rate=6.53377031968406E-4]:5.492633662458E-1)[&rate=6.53377031968406E-4]:4.91239537735E-3,43[&rate=6.53377031968406E-4]:5.541757616232E-1)[&rate=6.53377031968406E-4]:1.044794735854E-1,(((49[&rate=6.53377031968406E-4]:2.629666864317E-1,50[&rate=6.53377031968406E-4]:2.629666864317E-1)[&rate=6.53377031968406E-4]:1.989269324848E-1,(45[&rate=6.53377031968406E-4]:4.587134001019E-1,(51[&rate=6.53377031968406E-4]:1.943400361155E-1,44[&rate=6.53377031968406E-4]:2.161979596127E-1)[&rate=6.53377031968406E-4]:2.452476809263E-1)[&rate=6.53377031968406E-4]:2.777038274901E-2)[&rate=6.53377031968406E-4]:9.306559368314E-2,47[&rate=6.53377031968406E-4]:5.877460978454E-1)[&rate=6.53377031968406E-4]:7.090913736315E-2)[&rate=6.53377031968406E-4]:2.610020877763E-1,(((65[&rate=6.53377031968406E-4]:1.780276652344E-1,((60[&rate=6.53377031968406E-4]:1.285100713616E-2,62[&rate=6.53377031968406E-4]:2.046318290539E-1)[&rate=6.53377031968406E-4]:9.889300893977E-2,64[&rate=6.53377031968406E-4]:2.624289475826E-1)[&rate=6.53377031968406E-4]:6.628364915852E-2)[&rate=6.53377031968406E-4]:3.717295281281E-1,(63[&rate=6.53377031968406E-4]:1.372936097576E-1,61[&rate=6.53377031968406E-4]:1.783895001686E-1)[&rate=6.53377031968406E-4]:5.631485151116E-1)[&rate=6.53377031968406E-4]:7.356044693756E-1,(128[&rate=6.53377031968406E-4]:1.295552725317E0,(118[&rate=6.53377031968406E-4]:7.582368739981E-1,(((132[&rate=6.53377031968406E-4]:4.108740329473E-2,129[&rate=6.53377031968406E-4]:3.834767726737E-2)[&rate=6.53377031968406E-4]:1.700300736413E-1,(131[&rate=6.53377031968406E-4]:1.50130373858E-1,130[&rate=6.53377031968406E-4]:1.473906478307E-1)[&rate=6.53377031968406E-4]:6.098710307805E-2)[&rate=6.53377031968406E-4]:3.470371447307E-1,69[&rate=6.53377031968406E-4]:7.03360101119E-1)[&rate=6.53377031968406E-4]:6.583567698876E-2)[&rate=6.53377031968406E-4]:6.770418787164E-1)[&rate=6.53377031968406E-4]:4.186373194135E-2)[&rate=6.53377031968406E-4]:3.474403567063E-1)[&rate=6.53377031968406E-4]:4.043653675202E-2)[&rate=6.53377031968406E-4]:1.496444688095E-1,(35[&rate=6.53377031968406E-4]:2.333497036072E-1,(121[&rate=6.53377031968406E-4]:1.867742100319E0,127[&rate=6.53377031968406E-4]:2.308837990729E0)[&rate=6.53377031968406E-4]:4.91635000549E-1)[&rate=6.53377031968406E-4]:1.128209926314E-1)[&rate=6.53377031968406E-4]:4.661660346155E-1,((((39[&rate=6.53377031968406E-4]:3.687049162175E-1,(16[&rate=6.53377031968406E-4]:2.443571330265E0,((97[&rate=6.53377031968406E-4]:2.214611115381E-1,((((((144[&rate=6.53377031968406E-4]:2.107078591E-1,(145[&rate=6.53377031968406E-4]:3.368086126404E-2,141[&rate=6.53377031968406E-4]:3.094113523646E-2)[&rate=6.53377031968406E-4]:1.825064498909E-1)[&rate=6.53377031968406E-4]:4.416536265133E-1,142[&rate=6.53377031968406E-4]:6.578409376682E-1)[&rate=6.53377031968406E-4]:7.200665193481E-1,(((116[&rate=6.53377031968406E-4]:4.502596003313E-1,((148[&rate=6.53377031968406E-4]:1.856459379521E-1,143[&rate=6.53377031968406E-4]:1.829062119247E-1)[&rate=6.53377031968406E-4]:2.457260154627E-1,((111[&rate=6.53377031968406E-4]:1.039892745871E-1,139[&rate=6.53377031968406E-4]:2.793317403405E-1)[&rate=6.53377031968406E-4]:1.9203983629E-1,(104[&rate=6.53377031968406E-4]:2.030217952411E-1,106[&rate=6.53377031968406E-4]:2.030217952411E-1)[&rate=6.53377031968406E-4]:7.65689594716E-2)[&rate=6.53377031968406E-4]:1.736990069211E-1)[&rate=6.53377031968406E-4]:5.72438113002E-2)[&rate=6.53377031968406E-4]:2.5953293241E-1,((115[&rate=6.53377031968406E-4]:5.220785619766E-1,((108[&rate=6.53377031968406E-4]:1.024776363591E-1,107[&rate=6.53377031968406E-4]:1.052173623865E-1)[&rate=6.53377031968406E-4]:3.681947669425E-1,(109[&rate=6.53377031968406E-4]:2.143059824507E-1,114[&rate=6.53377031968406E-4]:1.348539276562E-1)[&rate=6.53377031968406E-4]:2.7828422907E-1)[&rate=6.53377031968406E-4]:1.089404052504E-1)[&rate=6.53377031968406E-4]:6.666477501094E-2,(13[&rate=6.53377031968406E-4]:5.173841696915E-1,19[&rate=6.53377031968406E-4]:5.557403340752E-1)[&rate=6.53377031968406E-4]:1.535509481179E-1)[&rate=6.53377031968406E-4]:1.210491957538E-1)[&rate=6.53377031968406E-4]:1.751583747967E-1,(((113[&rate=6.53377031968406E-4]:4.747736799101E-1,105[&rate=6.53377031968406E-4]:4.473764196363E-1)[&rate=6.53377031968406E-4]:1.595675577334E-2,110[&rate=6.53377031968406E-4]:4.852509836288E-1)[&rate=6.53377031968406E-4]:1.75490723235E-1,(((30[&rate=6.53377031968406E-4]:2.336226211847E-1,4[&rate=6.53377031968406E-4]:6.101988145868E-2)[&rate=6.53377031968406E-4]:3.624132829584E-1,14[&rate=6.53377031968406E-4]:4.809674109923E-1)[&rate=6.53377031968406E-4]:6.519637886325E-2,((9[&rate=6.53377031968406E-4]:4.705513069559E-1,117[&rate=6.53377031968406E-4]:4.815102110655E-1)[&rate=6.53377031968406E-4]:4.880337606824E-2,112[&rate=6.53377031968406E-4]:5.275738611062E-1)[&rate=6.53377031968406E-4]:1.858992874935E-2)[&rate=6.53377031968406E-4]:1.20057369063E-1)[&rate=6.53377031968406E-4]:3.009215294413E-1)[&rate=6.53377031968406E-4]:2.381620289303E-1)[&rate=6.53377031968406E-4]:4.379590631856E-2,(102[&rate=6.53377031968406E-4]:7.016689793757E-2,(((((17[&rate=6.53377031968406E-4]:5.036542609297E-1,21[&rate=6.53377031968406E-4]:5.337912472311E-1)[&rate=6.53377031968406E-4]:2.702602816682E-1,28[&rate=6.53377031968406E-4]:8.287090631457E-1)[&rate=6.53377031968406E-4]:4.137177076324E-2,1[&rate=6.53377031968406E-4]:8.377946404604E-2)[&rate=6.53377031968406E-4]:5.079276927974E-2,24[&rate=6.53377031968406E-4]:9.15394151134E-1)[&rate=6.53377031968406E-4]:2.517154947636E-1,((140[&rate=6.53377031968406E-4]:2.536031202297E-1,11[&rate=6.53377031968406E-4]:2.727812024214E-1)[&rate=6.53377031968406E-4]:2.942746528859E-1,((20[&rate=6.53377031968406E-4]:1.080686260715E-1,25[&rate=6.53377031968406E-4]:1.272467082632E-1)[&rate=6.53377031968406E-4]:3.420287574416E-1,23[&rate=6.53377031968406E-4]:4.583165615952E-1)[&rate=6.53377031968406E-4]:1.936708005613E-1)[&rate=6.53377031968406E-4]:5.041633796315E-1)[&rate=6.53377031968406E-4]:6.470108765633E-2)[&rate=6.53377031968406E-4]:1.049611229315E-1)[&rate=6.53377031968406E-4]:5.983282639742E-2,((3[&rate=6.53377031968406E-4]:4.192999010334E-1,(((87[&rate=6.53377031968406E-4]:1.768575676274E-1,((84[&rate=6.53377031968406E-4]:1.007246149647E-1,(86[&rate=6.53377031968406E-4]:7.393935521803E-2,93[&rate=6.53377031968406E-4]:8.763798535504E-2)[&rate=6.53377031968406E-4]:2.678525974668E-2)[&rate=6.53377031968406E-4]:4.268163679898E-2,(85[&rate=6.53377031968406E-4]:1.066516416432E-1,83[&rate=6.53377031968406E-4]:1.066516416432E-1)[&rate=6.53377031968406E-4]:3.675461012047E-2)[&rate=6.53377031968406E-4]:3.345131586376E-2)[&rate=6.53377031968406E-4]:3.668849170689E-2,((90[&rate=6.53377031968406E-4]:8.046927898151E-2,91[&rate=6.53377031968406E-4]:8.046927898151E-2)[&rate=6.53377031968406E-4]:7.877814135587E-2,92[&rate=6.53377031968406E-4]:1.592474203374E-1)[&rate=6.53377031968406E-4]:6.799726913397E-2)[&rate=6.53377031968406E-4]:8.50260540081E-2,(88[&rate=6.53377031968406E-4]:7.997438690492E-2,89[&rate=6.53377031968406E-4]:9.367301704194E-2)[&rate=6.53377031968406E-4]:2.185977264375E-1)[&rate=6.53377031968406E-4]:6.604538150881E-1)[&rate=6.53377031968406E-4]:2.60184632721E-1,(6[&rate=6.53377031968406E-4]:6.504033043436E-1,(18[&rate=6.53377031968406E-4]:5.27549394234E-1,(15[&rate=6.53377031968406E-4]:4.175397629915E-1,10[&rate=6.53377031968406E-4]:3.79183598608E-1)[&rate=6.53377031968406E-4]:1.017904531602E-1)[&rate=6.53377031968406E-4]:1.858676087397E-1)[&rate=6.53377031968406E-4]:8.113602393131E-2)[&rate=6.53377031968406E-4]:5.527365874848E-1)[&rate=6.53377031968406E-4]:3.323384765313E-1,101[&rate=6.53377031968406E-4]:5.618198717429E-1)[&rate=6.53377031968406E-4]:7.038436501552E-1)[&rate=6.53377031968406E-4]:1.60482090579E-2,(146[&rate=6.53377031968406E-4]:4.022933305798E-1,147[&rate=6.53377031968406E-4]:3.394518005252E-1)[&rate=6.53377031968406E-4]:2.647282061735E-2)[&rate=6.53377031968406E-4]:4.953083218604E-2)[&rate=6.53377031968406E-4]:1.062651206925E-2)[&rate=6.53377031968406E-4]:6.653594958E-2,(2[&rate=6.53377031968406E-4]:6.401927104372E-1,(31[&rate=6.53377031968406E-4]:7.324873728077E-1,((22[&rate=6.53377031968406E-4]:3.405195983407E-1,27[&rate=6.53377031968406E-4]:3.569579545051E-1)[&rate=6.53377031968406E-4]:2.433382145609E-1,((7[&rate=6.53377031968406E-4]:2.175183457988E-1,8[&rate=6.53377031968406E-4]:2.175183457988E-1)[&rate=6.53377031968406E-4]:2.488577099161E-1,26[&rate=6.53377031968406E-4]:5.732253707834E-1)[&rate=6.53377031968406E-4]:2.159134622781E-2)[&rate=6.53377031968406E-4]:9.383503935809E-2)[&rate=6.53377031968406E-4]:1.351025979036E-1)[&rate=6.53377031968406E-4]:1.75177395819E0)[&rate=6.53377031968406E-4]:2.374710367615E-1,(((95[&rate=6.53377031968406E-4]:4.112933523439E-1,(94[&rate=6.53377031968406E-4]:1.777724319307E-1,100[&rate=6.53377031968406E-4]:1.777724319307E-1)[&rate=6.53377031968406E-4]:1.488214668611E-1)[&rate=6.53377031968406E-4]:1.642314988202E-1,98[&rate=6.53377031968406E-4]:5.645958894154E-1)[&rate=6.53377031968406E-4]:2.664220480585E-2,(96[&rate=6.53377031968406E-4]:4.033138485607E-1,(40[&rate=6.53377031968406E-4]:2.843587067546E-1,99[&rate=6.53377031968406E-4]:4.346319307981E-1)[&rate=6.53377031968406E-4]:4.201043445473E-3)[&rate=6.53377031968406E-4]:1.742630434749E-1)[&rate=6.53377031968406E-4]:2.09889108884E-1)[&rate=6.53377031968406E-4]:1.813087273859E-1,38[&rate=6.53377031968406E-4]:7.857146190157E-1)[&rate=6.53377031968406E-4]:6.289875583538E-1)[&rate=6.53377031968406E-4]:1.144899538759E-1)[&rate=6.53377031968406E-4]:2.248101467023E-2,32[&rate=6.53377031968406E-4]:6.437619255112E-2)[&rate=6.53377031968406E-4]:1.359842935629E-2);
tree STATE_17550000 [&joint=-20976.345133897208,lnP=-20976.345133897208] = [&R] (33[&rate=5.879377364651555E-4]:1.350454217977E-1,(((((125[&rate=5.879377364651555E-4]:7.586532778911E-1,((((((134[&rate=5.879377364651555E-4]:3.772719408308E-1,137[&rate=5.879377364651555E-4]:4.48504817543E-1)[&rate=5.879377364651555E-4]:4.735230138107E-2,133[&rate=5.879377364651555E-4]:4.547612285131E-1)[&rate=5.879377364651555E-4]:9.02197823041E-1,53[&rate=5.879377364651555E-4]:5.748795545859E-1)[&rate=5.879377364651555E-4]:7.477699714609E-2,52[&rate=5.879377364651555E-4]:6.578532730433E-1)[&rate=5.879377364651555E-4]:8.095006299169E-2,(((77[&rate=5.879377364651555E-4]:4.233331870265E-1,((80[&rate=5.879377364651555E-4]:1.342474174194E-1,81[&rate=5.879377364651555E-4]:1.342474174194E-1)[&rate=5.879377364651555E-4]:2.203297268963E-1,(82[&rate=5.879377364651555E-4]:2.69021737947E-1,((71[&rate=5.879377364651555E-4]:1.159306484187E-1,79[&rate=5.879377364651555E-4]:1.433279086927E-1)[&rate=5.879377364651555E-4]:1.784741153245E-2,(78[&rate=5.879377364651555E-4]:8.841390378489E-2,72[&rate=5.879377364651555E-4]:6.649609556558E-2)[&rate=5.879377364651555E-4]:7.276141644028E-2)[&rate=5.879377364651555E-4]:9.962723963972E-2)[&rate=5.879377364651555E-4]:1.019937625331E-1)[&rate=5.879377364651555E-4]:2.492042627241E-2)[&rate=5.879377364651555E-4]:2.332414061862E-2,73[&rate=5.879377364651555E-4]:4.521367796999E-1)[&rate=5.879377364651555E-4]:3.483078800511E-1,(75[&rate=5.879377364651555E-4]:7.297902610755E-1,((70[&rate=5.879377364651555E-4]:4.516873502641E-1,76[&rate=5.879377364651555E-4]:4.900435146475E-1)[&rate=5.879377364651555E-4]:1.936314455222E-2,74[&rate=5.879377364651555E-4]:5.094066591998E-1)[&rate=5.879377364651555E-4]:2.203836018758E-1)[&rate=5.879377364651555E-4]:7.065439867541E-2)[&rate=5.879377364651555E-4]:6.766250135848E-1)[&rate=5.879377364651555E-4]:9.240012661834E-2,(((12[&rate=5.879377364651555E-4]:3.155731874257E-1,5[&rate=5.879377364651555E-4]:2.772170230423E-1)[&rate=5.879377364651555E-4]:3.381741608975E-1,29[&rate=5.879377364651555E-4]:7.605966633918E-1)[&rate=5.879377364651555E-4]:1.766772181753E-1,103[&rate=5.879377364651555E-4]:7.043971692383E-1)[&rate=5.879377364651555E-4]:1.791100027976E0)[&rate=5.879377364651555E-4]:1.460290502103E-1)[&rate=5.879377364651555E-4]:4.36873902568E-1,(68[&rate=5.879377364651555E-4]:7.345194002426E-1,(((58[&rate=5.879377364651555E-4]:3.060414807365E-1,59[&rate=5.879377364651555E-4]:2.869157976764E-1)[&rate=5.879377364651555E-4]:7.795951648646E-2,(56[&rate=5.879377364651555E-4]:2.689356837993E-1,55[&rate=5.879377364651555E-4]:2.689356837993E-1)[&rate=5.879377364651555E-4]:8.774290905198E-2)[&rate=5.879377364651555E-4]:7.010687306551E-2,((57[&rate=5.879377364651555E-4]:2.821726753198E-1,37[&rate=5.879377364651555E-4]:3.176918010029E-1)[&rate=5.879377364651555E-4]:8.121287225937E-3,54[&rate=5.879377364651555E-4]:2.493103559884E-1)[&rate=5.879377364651555E-4]:1.474204651198E-1)[&rate=5.879377364651555E-4]:3.487175408832E-1)[&rate=5.879377364651555E-4]:2.943411135497E-1)[&rate=5.879377364651555E-4]:1.065456904695E-1,(((126[&rate=5.879377364651555E-4]:1.149897155116E0,((120[&rate=5.879377364651555E-4]:7.695824911635E-1,(135[&rate=5.879377364651555E-4]:4.57609345461E-1,(138[&rate=5.879377364651555E-4]:2.295567328586E-1,136[&rate=5.879377364651555E-4]:9.804988354341E-2)[&rate=5.879377364651555E-4]:4.280526126024E-1)[&rate=5.879377364651555E-4]:5.9918351182E-2)[&rate=5.879377364651555E-4]:8.948137439775E-1,119[&rate=5.879377364651555E-4]:1.7602866461E0)[&rate=5.879377364651555E-4]:1.753130316596E-1)[&rate=5.879377364651555E-4]:2.451084042674E-1,66[&rate=5.879377364651555E-4]:1.478313696981E-1)[&rate=5.879377364651555E-4]:2.421581754897E-1,(((123[&rate=5.879377364651555E-4]:1.865785057986E-1,122[&rate=5.879377364651555E-4]:1.865785057986E-1)[&rate=5.879377364651555E-4]:4.647491184974E-2,124[&rate=5.879377364651555E-4]:2.303211772112E-1)[&rate=5.879377364651555E-4]:4.095986932442E-1,67[&rate=5.879377364651555E-4]:1.413795605518E-1)[&rate=5.879377364651555E-4]:2.48609984636E-1)[&rate=5.879377364651555E-4]:1.976960213018E-1)[&rate=5.879377364651555E-4]:2.994001479866E-1,(((36[&rate=5.879377364651555E-4]:3.159348632534E-1,((((46[&rate=5.879377364651555E-4]:5.046782600264E-1,(41[&rate=5.879377364651555E-4]:3.914004704842E-1,(48[&rate=5.879377364651555E-4]:4.106542142578E-1,42[&rate=5.879377364651555E-4]:3.724028481376E-1)[&rate=5.879377364651555E-4]:2.446210322083E-2)[&rate=5.879377364651555E-4]:5.863298079926E-2)[&rate=5.879377364651555E-4]:1.130141132262E-1,43[&rate=5.879377364651555E-4]:6.176923732526E-1)[&rate=5.879377364651555E-4]:5.459880974462E-2,((49[&rate=5.879377364651555E-4]:5.029042720166E-1,50[&rate=5.879377364651555E-4]:5.029042720166E-1)[&rate=5.879377364651555E-4]:1.088883613121E-1,(51[&rate=5.879377364651555E-4]:4.534071867808E-1,(44[&rate=5.879377364651555E-4]:6.111584288648E-3,47[&rate=5.879377364651555E-4]:1.15760651629E-2)[&rate=5.879377364651555E-4]:4.691535259893E-1)[&rate=5.879377364651555E-4]:1.638499274222E-1)[&rate=5.879377364651555E-4]:2.771166442278E-2)[&rate=5.879377364651555E-4]:1.196313166978E-1,45[&rate=5.879377364651555E-4]:7.837257783837E-1)[&rate=5.879377364651555E-4]:2.410046534003E-1)[&rate=5.879377364651555E-4]:4.616844989498E-2,(35[&rate=5.879377364651555E-4]:1.252152203932E-1,(((128[&rate=5.879377364651555E-4]:1.26498758799E0,(((((130[&rate=5.879377364651555E-4]:4.230613403802E-2,131[&rate=5.879377364651555E-4]:4.504586006538E-2)[&rate=5.879377364651555E-4]:6.40751828373E-2,(132[&rate=5.879377364651555E-4]:7.013564715659E-2,129[&rate=5.879377364651555E-4]:6.739592112923E-2)[&rate=5.879377364651555E-4]:3.898539574609E-2)[&rate=5.879377364651555E-4]:4.352002925289E-1,118[&rate=5.879377364651555E-4]:6.785679107741E-1)[&rate=5.879377364651555E-4]:6.434597240798E-2,69[&rate=5.879377364651555E-4]:7.538727872917E-1)[&rate=5.879377364651555E-4]:5.546856912147E-1,(((65[&rate=5.879377364651555E-4]:3.148357414917E-1,(64[&rate=5.879377364651555E-4]:3.098715878755E-1,60[&rate=5.879377364651555E-4]:1.591866563688E-1)[&rate=5.879377364651555E-4]:1.556490851229E-1)[&rate=5.879377364651555E-4]:3.518762928752E-2,62[&rate=5.879377364651555E-4]:5.41804192697E-1)[&rate=5.879377364651555E-4]:1.175286233174E-1,(63[&rate=5.879377364651555E-4]:4.828542286475E-3,61[&rate=5.879377364651555E-4]:4.592443269752E-2)[&rate=5.879377364651555E-4]:6.134083833168E-1)[&rate=5.879377364651555E-4]:6.382667583824E-1)[&rate=5.879377364651555E-4]:1.071140409907E-1)[&rate=5.879377364651555E-4]:2.793279735725E-1,121[&rate=5.879377364651555E-4]:2.141575835535E0)[&rate=5.879377364651555E-4]:3.871667522364E-2,127[&rate=5.879377364651555E-4]:2.62138840117E0)[&rate=5.879377364651555E-4]:7.095010689467E-2)[&rate=5.879377364651555E-4]:1.903127502894E-1)[&rate=5.879377364651555E-4]:3.143505181655E-1,((((((39[&rate=5.879377364651555E-4]:4.960191124614E-1,((((((144[&rate=5.879377364651555E-4]:9.983646309315E-2,(145[&rate=5.879377364651555E-4]:3.595704457373E-2,141[&rate=5.879377364651555E-4]:3.321731854615E-2)[&rate=5.879377364651555E-4]:6.935887057435E-2)[&rate=5.879377364651555E-4]:2.196369646756E-1,142[&rate=5.879377364651555E-4]:3.249528798237E-1)[&rate=5.879377364651555E-4]:1.088371299266E0,((((((20[&rate=5.879377364651555E-4]:5.422055511484E-1,25[&rate=5.879377364651555E-4]:5.613836333401E-1)[&rate=5.879377364651555E-4]:1.497318406563E-1,23[&rate=5.879377364651555E-4]:7.001565698868E-1)[&rate=5.879377364651555E-4]:4.316914113998E-2,(140[&rate=5.879377364651555E-4]:4.483931156823E-1,11[&rate=5.879377364651555E-4]:4.675711978741E-1)[&rate=5.879377364651555E-4]:1.908230063035E-1)[&rate=5.879377364651555E-4]:4.124724079394E-1,102[&rate=5.879377364651555E-4]:5.113187459417E-3)[&rate=5.879377364651555E-4]:3.965978195746E-2,(24[&rate=5.879377364651555E-4]:8.849664143104E-1,(1[&rate=5.879377364651555E-4]:4.353821507876E-2,(28[&rate=5.879377364651555E-4]:7.773023940939E-1,(21[&rate=5.879377364651555E-4]:7.164308174458E-1,17[&rate=5.879377364651555E-4]:6.862938311444E-1)[&rate=5.879377364651555E-4]:3.62140424016E-2)[&rate=5.879377364651555E-4]:5.253719084784E-2)[&rate=5.879377364651555E-4]:6.060628142344E-2)[&rate=5.879377364651555E-4]:3.214503907228E-1)[&rate=5.879377364651555E-4]:1.022934524061E-1,(((((114[&rate=5.879377364651555E-4]:3.055103832157E-1,(107[&rate=5.879377364651555E-4]:2.763007543177E-1,109[&rate=5.879377364651555E-4]:2.954788365094E-1)[&rate=5.879377364651555E-4]:8.948360150079E-2)[&rate=5.879377364651555E-4]:7.402377447119E-2,108[&rate=5.879377364651555E-4]:4.370684042623E-1)[&rate=5.879377364651555E-4]:3.026981548709E-1,((13[&rate=5.879377364651555E-4]:5.08173957086E-1,19[&rate=5.879377364651555E-4]:5.465301214697E-1)[&rate=5.879377364651555E-4]:1.567438340975E-1,115[&rate=5.879377364651555E-4]:5.827260103617E-1)[&rate=5.879377364651555E-4]:9.950630219618E-2)[&rate=5.879377364651555E-4]:1.102915209114E-1,((116[&rate=5.879377364651555E-4]:5.357894591882E-1,(111[&rate=5.879377364651555E-4]:3.615284593453E-1,(106[&rate=5.879377364651555E-4]:2.429918432217E-1,(104[&rate=5.879377364651555E-4]:8.575401543452E-2,139[&rate=5.879377364651555E-4]:2.775348373523E-1)[&rate=5.879377364651555E-4]:1.572378277871E-1)[&rate=5.879377364651555E-4]:1.020982599593E-1)[&rate=5.879377364651555E-4]:2.5097332861E-1)[&rate=5.879377364651555E-4]:1.905895669159E-2,(148[&rate=5.879377364651555E-4]:2.958892946249E-1,143[&rate=5.879377364651555E-4]:2.931495685975E-1)[&rate=5.879377364651555E-4]:2.973152856386E-1)[&rate=5.879377364651555E-4]:2.376754175894E-1)[&rate=5.879377364651555E-4]:4.962399060392E-2,((105[&rate=5.879377364651555E-4]:6.322868099464E-1,(110[&rate=5.879377364651555E-4]:6.173447406089E-1,(113[&rate=5.879377364651555E-4]:5.504231297688E-1,117[&rate=5.879377364651555E-4]:5.531628557963E-1)[&rate=5.879377364651555E-4]:7.240106289482E-2)[&rate=5.879377364651555E-4]:3.685987755663E-2)[&rate=5.879377364651555E-4]:1.607998966952E-2,((9[&rate=5.879377364651555E-4]:6.155612341209E-1,((4[&rate=5.879377364651555E-4]:1.442171631383E-1,30[&rate=5.879377364651555E-4]:3.168199028643E-1)[&rate=5.879377364651555E-4]:2.672179668901E-1,14[&rate=5.879377364651555E-4]:4.689693766036E-1)[&rate=5.879377364651555E-4]:1.548110355994E-1)[&rate=5.879377364651555E-4]:2.370679905107E-3,112[&rate=5.879377364651555E-4]:6.26151092108E-1)[&rate=5.879377364651555E-4]:4.961296778168E-2)[&rate=5.879377364651555E-4]:2.485755450053E-1)[&rate=5.879377364651555E-4]:2.966994196675E-1)[&rate=5.879377364651555E-4]:1.968241480094E-2)[&rate=5.879377364651555E-4]:8.391550271982E-2,((3[&rate=5.879377364651555E-4]:6.68917893142E-1,((88[&rate=5.879377364651555E-4]:1.459781055954E-1,89[&rate=5.879377364651555E-4]:1.596767357324E-1)[&rate=5.879377364651555E-4]:2.505423584557E-1,((((85[&rate=5.879377364651555E-4]:1.835214589359E-2,84[&rate=5.879377364651555E-4]:1.835214589359E-2)[&rate=5.879377364651555E-4]:5.353127508396E-2,(93[&rate=5.879377364651555E-4]:7.153648571453E-2,86[&rate=5.879377364651555E-4]:5.783785557752E-2)[&rate=5.879377364651555E-4]:1.404556540003E-2)[&rate=5.879377364651555E-4]:1.009417163974E-2,83[&rate=5.879377364651555E-4]:8.197759261729E-2)[&rate=5.879377364651555E-4]:1.462628359492E-1,(87[&rate=5.879377364651555E-4]:2.065229498566E-1,((90[&rate=5.879377364651555E-4]:7.086895301755E-2,91[&rate=5.879377364651555E-4]:7.086895301755E-2)[&rate=5.879377364651555E-4]:3.472562844188E-2,92[&rate=5.879377364651555E-4]:1.055945814594E-1)[&rate=5.879377364651555E-4]:1.146269985342E-1)[&rate=5.879377364651555E-4]:2.17174787099E-2)[&rate=5.879377364651555E-4]:1.682800354845E-1)[&rate=5.879377364651555E-4]:8.12123456488E-1)[&rate=5.879377364651555E-4]:5.529492845086E-1,((18[&rate=5.879377364651555E-4]:6.703868169751E-1,6[&rate=5.879377364651555E-4]:6.07373118345E-1)[&rate=5.879377364651555E-4]:3.08232691142E-3,(15[&rate=5.879377364651555E-4]:5.378635941311E-1,10[&rate=5.879377364651555E-4]:4.995074297477E-1)[&rate=5.879377364651555E-4]:1.273863716731E-1)[&rate=5.879377364651555E-4]:6.634665269146E-1)[&rate=5.879377364651555E-4]:2.605743566575E-2)[&rate=5.879377364651555E-4]:2.473064943308E-1,101[&rate=5.879377364651555E-4]:4.924913816195E-1)[&rate=5.879377364651555E-4]:8.685976840151E-1,(146[&rate=5.879377364651555E-4]:4.949801009638E-1,((31[&rate=5.879377364651555E-4]:8.985374656244E-1,((22[&rate=5.879377364651555E-4]:6.017730071491E-1,27[&rate=5.879377364651555E-4]:6.182113633135E-1)[&rate=5.879377364651555E-4]:2.170811187218E-1,(26[&rate=5.879377364651555E-4]:7.177342032219E-1,(7[&rate=5.879377364651555E-4]:2.424873711867E-1,8[&rate=5.879377364651555E-4]:2.424873711867E-1)[&rate=5.879377364651555E-4]:3.683975169667E-1)[&rate=5.879377364651555E-4]:1.120788267587E-1)[&rate=5.879377364651555E-4]:2.488881920545E-2)[&rate=5.879377364651555E-4]:2.917570635003E-1,2[&rate=5.879377364651555E-4]:9.628972688506E-1)[&rate=5.879377364651555E-4]:1.368590055708E0)[&rate=5.879377364651555E-4]:1.316338491195E-2)[&rate=5.879377364651555E-4]:1.080942058206E-1)[&rate=5.879377364651555E-4]:6.987387230487E-3,147[&rate=5.879377364651555E-4]:5.603835488722E-1)[&rate=5.879377364651555E-4]:5.868254697121E-2,16[&rate=5.879377364651555E-4]:2.64718197278E0)[&rate=5.879377364651555E-4]:9.47503659864E-2,(97[&rate=5.879377364651555E-4]:5.38937195273E-1,((98[&rate=5.879377364651555E-4]:6.648730528912E-1,(96[&rate=5.879377364651555E-4]:4.932066700429E-1,99[&rate=5.879377364651555E-4]:5.287257957258E-1)[&rate=5.879377364651555E-4]:1.580051806627E-1)[&rate=5.879377364651555E-4]:9.265610632431E-3,((94[&rate=5.879377364651555E-4]:8.438723804778E-2,100[&rate=5.879377364651555E-4]:8.438723804778E-2)[&rate=5.879377364651555E-4]:3.884134962435E-1,95[&rate=5.879377364651555E-4]:5.575001878434E-1)[&rate=5.879377364651555E-4]:1.27567437429E-1)[&rate=5.879377364651555E-4]:6.425208366185E-2)[&rate=5.879377364651555E-4]:4.64639660103E-2)[&rate=5.879377364651555E-4]:9.606381837421E-2,40[&rate=5.879377364651555E-4]:7.525032310237E-1)[&rate=5.879377364651555E-4]:2.306370487203E-1,38[&rate=5.879377364651555E-4]:9.14834268815E-1)[&rate=5.879377364651555E-4]:3.174096665486E-1)[&rate=5.879377364651555E-4]:2.572072256281E-1)[&rate=5.879377364651555E-4]:2.238631638936E-2,(34[&rate=5.879377364651555E-4]:2.624772383198E-2,32[&rate=5.879377364651555E-4]:4.329915612894E-3)[&rate=5.879377364651555E-4]:2.021060840349E-2)[&rate=5.879377364651555E-4]:1.050254457266E-1);
tree STATE_17640000 [&joint=-20996.096138272387,lnP=-20996.096138272387] = [&R] (((((((128[&rate=5.873258778945002E-4]:1.570289960727E0,(((((65[&rate=5.873258778945002E-4]:1.442533994041E-1,(60[&rate=5.873258778945002E-4]:2.208555059607E-2,62[&rate=5.873258778945002E-4]:2.138663725138E-1)[&rate=5.873258778945002E-4]:1.221678488081E-1)[&rate=5.873258778945002E-4]:4.732849642109E-2,64[&rate=5.873258778945002E-4]:3.422668273319E-1)[&rate=5.873258778945002E-4]:3.797933825654E-1,(63[&rate=5.873258778945002E-4]:8.205309140633E-2,61[&rate=5.873258778945002E-4]:1.231489818174E-1)[&rate=5.873258778945002E-4]:6.40007118491E-1)[&rate=5.873258778945002E-4]:8.806926260315E-1,((129[&rate=5.873258778945002E-4]:1.799446972921E-1,((131[&rate=5.873258778945002E-4]:1.179751628868E-1,130[&rate=5.873258778945002E-4]:1.152354368594E-1)[&rate=5.873258778945002E-4]:5.346620923441E-2,132[&rate=5.873258778945002E-4]:1.714413721212E-1)[&rate=5.873258778945002E-4]:1.124305119834E-2)[&rate=5.873258778945002E-4]:5.321852220037E-1,(118[&rate=5.873258778945002E-4]:5.912528378636E-1,69[&rate=5.873258778945002E-4]:6.022117419732E-1)[&rate=5.873258778945002E-4]:2.578633828022E-1)[&rate=5.873258778945002E-4]:7.947325056741E-1)[&rate=5.873258778945002E-4]:6.419429887336E-2,(45[&rate=5.873258778945002E-4]:7.268258028493E-1,((((43[&rate=5.873258778945002E-4]:4.697435135714E-1,((48[&rate=5.873258778945002E-4]:2.348668267299E-1,41[&rate=5.873258778945002E-4]:1.911509797354E-1)[&rate=5.873258778945002E-4]:1.086207842828E-1,42[&rate=5.873258778945002E-4]:3.052362448924E-1)[&rate=5.873258778945002E-4]:1.153269408103E-1)[&rate=5.873258778945002E-4]:4.450430786631E-2,46[&rate=5.873258778945002E-4]:5.142478214377E-1)[&rate=5.873258778945002E-4]:6.340440629822E-2,((47[&rate=5.873258778945002E-4]:2.953583315205E-2,44[&rate=5.873258778945002E-4]:2.40713522778E-2)[&rate=5.873258778945002E-4]:5.424898018287E-1,51[&rate=5.873258778945002E-4]:5.447032306093E-1)[&rate=5.873258778945002E-4]:5.626592755207E-3)[&rate=5.873258778945002E-4]:2.281131466206E-2,(50[&rate=5.873258778945002E-4]:4.145161917134E-1,49[&rate=5.873258778945002E-4]:4.145161917134E-1)[&rate=5.873258778945002E-4]:1.531604654389E-1)[&rate=5.873258778945002E-4]:1.345589817627E-1)[&rate=5.873258778945002E-4]:6.809498267529E-2)[&rate=5.873258778945002E-4]:1.97296291102E-3)[&rate=5.873258778945002E-4]:5.152442164746E-2,(36[&rate=5.873258778945002E-4]:1.028407624501E-1,((121[&rate=5.873258778945002E-4]:1.792786274955E0,127[&rate=5.873258778945002E-4]:2.233882165365E0)[&rate=5.873258778945002E-4]:3.660929958489E-1,35[&rate=5.873258778945002E-4]:3.285187354314E-2)[&rate=5.873258778945002E-4]:2.341354644124E-2)[&rate=5.873258778945002E-4]:3.678183910234E-2)[&rate=5.873258778945002E-4]:5.18485668292E-1,((((98[&rate=5.873258778945002E-4]:5.923879599806E-1,(96[&rate=5.873258778945002E-4]:5.497233052526E-1,99[&rate=5.873258778945002E-4]:5.852424309355E-1)[&rate=5.873258778945002E-4]:2.90034525424E-2)[&rate=5.873258778945002E-4]:7.908924155654E-2,((100[&rate=5.873258778945002E-4]:3.78379750163E-1,94[&rate=5.873258778945002E-4]:3.78379750163E-1)[&rate=5.873258778945002E-4]:1.544440390931E-1,95[&rate=5.873258778945002E-4]:6.175232428082E-1)[&rate=5.873258778945002E-4]:6.488292047775E-2)[&rate=5.873258778945002E-4]:2.146703525449E-1,(((146[&rate=5.873258778945002E-4]:5.558810513022E-1,((((((102[&rate=5.873258778945002E-4]:2.971371397944E-2,((140[&rate=5.873258778945002E-4]:5.289041385968E-1,(11[&rate=5.873258778945002E-4]:5.473479917767E-1,(20[&rate=5.873258778945002E-4]:5.473144075957E-1,25[&rate=5.873258778945002E-4]:5.664924897874E-1)[&rate=5.873258778945002E-4]:7.674591294815E-2)[&rate=5.873258778945002E-4]:7.342290118235E-4)[&rate=5.873258778945002E-4]:2.29645401479E-1,23[&rate=5.873258778945002E-4]:8.626591291167E-1)[&rate=5.873258778945002E-4]:3.177395163694E-1)[&rate=5.873258778945002E-4]:4.501726897171E-2,(24[&rate=5.873258778945002E-4]:9.130883284126E-1,(1[&rate=5.873258778945002E-4]:1.139893350918E-1,(28[&rate=5.873258778945002E-4]:8.443737726609E-1,(21[&rate=5.873258778945002E-4]:7.266038516614E-1,17[&rate=5.873258778945002E-4]:6.9646686536E-1)[&rate=5.873258778945002E-4]:9.311238675313E-2)[&rate=5.873258778945002E-4]:5.59169322938E-2)[&rate=5.873258778945002E-4]:1.827707551263E-2)[&rate=5.873258778945002E-4]:3.232864901549E-1)[&rate=5.873258778945002E-4]:1.701139646087E-2,(((144[&rate=5.873258778945002E-4]:4.059915068428E-1,141[&rate=5.873258778945002E-4]:4.087312328702E-1)[&rate=5.873258778945002E-4]:1.470595356319E-1,145[&rate=5.873258778945002E-4]:5.585304945297E-1)[&rate=5.873258778945002E-4]:1.167953880677E-1,142[&rate=5.873258778945002E-4]:6.753258825974E-1)[&rate=5.873258778945002E-4]:6.629918392804E-1)[&rate=5.873258778945002E-4]:1.64578730234E-1,((((9[&rate=5.873258778945002E-4]:7.774076164072E-1,112[&rate=5.873258778945002E-4]:7.856267944893E-1)[&rate=5.873258778945002E-4]:7.018652587134E-2,(14[&rate=5.873258778945002E-4]:7.058053163342E-1,(4[&rate=5.873258778945002E-4]:3.150941126969E-1,30[&rate=5.873258778945002E-4]:4.876968524229E-1)[&rate=5.873258778945002E-4]:3.331769570622E-1)[&rate=5.873258778945002E-4]:1.500080040264E-1)[&rate=5.873258778945002E-4]:4.231623224649E-2,(((110[&rate=5.873258778945002E-4]:4.673308124746E-1,105[&rate=5.873258778945002E-4]:4.454130042555E-1)[&rate=5.873258778945002E-4]:2.216589545667E-2,117[&rate=5.873258778945002E-4]:4.977158860136E-1)[&rate=5.873258778945002E-4]:2.052088286355E-1,113[&rate=5.873258778945002E-4]:7.001849886215E-1)[&rate=5.873258778945002E-4]:1.979445639856E-1)[&rate=5.873258778945002E-4]:2.078050548858E-1,((((114[&rate=5.873258778945002E-4]:2.545831776779E-1,109[&rate=5.873258778945002E-4]:3.340352324724E-1)[&rate=5.873258778945002E-4]:2.019196633541E-1,(108[&rate=5.873258778945002E-4]:1.932530202787E-1,107[&rate=5.873258778945002E-4]:1.959927463061E-1)[&rate=5.873258778945002E-4]:3.207840673286E-1)[&rate=5.873258778945002E-4]:2.976491481324E-1,(115[&rate=5.873258778945002E-4]:6.329195955965E-1,(13[&rate=5.873258778945002E-4]:3.985695199568E-1,19[&rate=5.873258778945002E-4]:4.369256843405E-1)[&rate=5.873258778945002E-4]:3.165418564615E-1)[&rate=5.873258778945002E-4]:1.212323935678E-1)[&rate=5.873258778945002E-4]:1.207885643603E-1,(((148[&rate=5.873258778945002E-4]:2.235509477397E-1,143[&rate=5.873258778945002E-4]:2.208112217124E-1)[&rate=5.873258778945002E-4]:2.121573508675E-1,116[&rate=5.873258778945002E-4]:3.973521342235E-1)[&rate=5.873258778945002E-4]:4.889078455771E-2,((139[&rate=5.873258778945002E-4]:4.920798728651E-1,111[&rate=5.873258778945002E-4]:3.167374071117E-1)[&rate=5.873258778945002E-4]:3.333389120513E-2,(104[&rate=5.873258778945002E-4]:6.414393815489E-4,106[&rate=5.873258778945002E-4]:6.414393815489E-4)[&rate=5.873258778945002E-4]:3.329915027709E-1)[&rate=5.873258778945002E-4]:1.728839492316E-1)[&rate=5.873258778945002E-4]:4.286976347434E-1)[&rate=5.873258778945002E-4]:1.488022731465E-1)[&rate=5.873258778945002E-4]:2.243591048927E-1)[&rate=5.873258778945002E-4]:2.980953683167E-1,(3[&rate=5.873258778945002E-4]:7.020078600813E-1,(((((85[&rate=5.873258778945002E-4]:5.762770221242E-2,86[&rate=5.873258778945002E-4]:5.762770221242E-2)[&rate=5.873258778945002E-4]:3.196020163453E-2,(93[&rate=5.873258778945002E-4]:3.675829303243E-2,84[&rate=5.873258778945002E-4]:2.305966289542E-2)[&rate=5.873258778945002E-4]:6.652824095153E-2)[&rate=5.873258778945002E-4]:9.236074094433E-2,(((90[&rate=5.873258778945002E-4]:1.684323711731E-2,91[&rate=5.873258778945002E-4]:1.684323711731E-2)[&rate=5.873258778945002E-4]:2.289494399483E-2,92[&rate=5.873258778945002E-4]:3.973818111213E-2)[&rate=5.873258778945002E-4]:1.251866631494E-1,(83[&rate=5.873258778945002E-4]:7.726130231296E-2,(88[&rate=5.873258778945002E-4]:4.717417797807E-2,89[&rate=5.873258778945002E-4]:6.087280811509E-2)[&rate=5.873258778945002E-4]:3.008712433488E-2)[&rate=5.873258778945002E-4]:7.396491181156E-2)[&rate=5.873258778945002E-4]:3.072243066676E-2)[&rate=5.873258778945002E-4]:1.343542275306E-1,87[&rate=5.873258778945002E-4]:3.163028723219E-1)[&rate=5.873258778945002E-4]:8.976924032553E-1,(18[&rate=5.873258778945002E-4]:6.658047116688E-1,(6[&rate=5.873258778945002E-4]:5.913687461953E-1,(10[&rate=5.873258778945002E-4]:5.378925123211E-1,15[&rate=5.873258778945002E-4]:5.762486767046E-1)[&rate=5.873258778945002E-4]:6.991459003857E-2)[&rate=5.873258778945002E-4]:1.142226684338E-2)[&rate=5.873258778945002E-4]:1.235330296618E-1)[&rate=5.873258778945002E-4]:2.773861190125E-2)[&rate=5.873258778945002E-4]:8.496688918541E-1)[&rate=5.873258778945002E-4]:7.208570070375E-1,101[&rate=5.873258778945002E-4]:1.269794032945E0)[&rate=5.873258778945002E-4]:1.390325981157E-1)[&rate=5.873258778945002E-4]:8.984015537193E-2,((40[&rate=5.873258778945002E-4]:3.144120479505E-1,97[&rate=5.873258778945002E-4]:2.433737965843E-1)[&rate=5.873258778945002E-4]:2.17546910939E-3,(39[&rate=5.873258778945002E-4]:2.734935457493E-1,(((2[&rate=5.873258778945002E-4]:5.408989064346E-1,31[&rate=5.873258778945002E-4]:7.682961667087E-1)[&rate=5.873258778945002E-4]:8.967533108531E-2,(26[&rate=5.873258778945002E-4]:7.267117650742E-1,(7[&rate=5.873258778945002E-4]:3.637718112441E-1,8[&rate=5.873258778945002E-4]:3.637718112441E-1)[&rate=5.873258778945002E-4]:2.560906387615E-1)[&rate=5.873258778945002E-4]:8.742411628142E-2)[&rate=5.873258778945002E-4]:3.475956212941E-1,(22[&rate=5.873258778945002E-4]:9.91404448133E-2,27[&rate=5.873258778945002E-4]:1.155788009777E-1)[&rate=5.873258778945002E-4]:1.051632153727E0)[&rate=5.873258778945002E-4]:1.252049489765E0)[&rate=5.873258778945002E-4]:4.309397131059E-2)[&rate=5.873258778945002E-4]:2.089151103794E-1)[&rate=5.873258778945002E-4]:6.787675440544E-2,(16[&rate=5.873258778945002E-4]:2.465749607817E0,147[&rate=5.873258778945002E-4]:4.376337308801E-1)[&rate=5.873258778945002E-4]:2.131227001449E-1)[&rate=5.873258778945002E-4]:1.643528716911E-1)[&rate=5.873258778945002E-4]:3.276976910408E-1,38[&rate=5.873258778945002E-4]:1.017123933647E0)[&rate=5.873258778945002E-4]:1.967744402467E-1)[&rate=5.873258778945002E-4]:2.613133843885E-1,34[&rate=5.873258778945002E-4]:9.832613137074E-3)[&rate=5.873258778945002E-4]:7.309016287513E-3,(((((122[&rate=5.873258778945002E-4]:2.309455225935E-1,124[&rate=5.873258778945002E-4]:2.282132821564E-1)[&rate=5.873258778945002E-4]:1.841650090692E-1,123[&rate=5.873258778945002E-4]:4.151105316627E-1)[&rate=5.873258778945002E-4]:2.322645538245E-1,67[&rate=5.873258778945002E-4]:1.461025351466E-1)[&rate=5.873258778945002E-4]:3.140272520175E-1,((((119[&rate=5.873258778945002E-4]:6.377015177938E-1,120[&rate=5.873258778945002E-4]:5.418111068349E-1)[&rate=5.873258778945002E-4]:1.021913193802E0,((138[&rate=5.873258778945002E-4]:4.158594517817E-1,136[&rate=5.873258778945002E-4]:2.843526024665E-1)[&rate=5.873258778945002E-4]:1.003227064432E-1,135[&rate=5.873258778945002E-4]:3.161821582248E-1)[&rate=5.873258778945002E-4]:9.954873478915E-1)[&rate=5.873258778945002E-4]:1.50289896641E-1,126[&rate=5.873258778945002E-4]:1.024202085593E0)[&rate=5.873258778945002E-4]:3.88099530407E-1,66[&rate=5.873258778945002E-4]:1.651274263149E-1)[&rate=5.873258778945002E-4]:2.950023608492E-1)[&rate=5.873258778945002E-4]:4.173571296544E-1,((125[&rate=5.873258778945002E-4]:7.646582130902E-1,((((137[&rate=5.873258778945002E-4]:3.752955325245E-1,(134[&rate=5.873258778945002E-4]:2.130181332027E-1,133[&rate=5.873258778945002E-4]:2.431551195038E-1)[&rate=5.873258778945002E-4]:9.104452260959E-2)[&rate=5.873258778945002E-4]:1.051113893026E0,53[&rate=5.873258778945002E-4]:6.032340381708E-1)[&rate=5.873258778945002E-4]:5.068292769505E-2,(((73[&rate=5.873258778945002E-4]:2.380168368775E-1,77[&rate=5.873258778945002E-4]:2.325373848228E-1)[&rate=5.873258778945002E-4]:1.095648912538E-1,((80[&rate=5.873258778945002E-4]:3.461193489664E-2,81[&rate=5.873258778945002E-4]:3.461193489664E-2)[&rate=5.873258778945002E-4]:2.534663288491E-1,((82[&rate=5.873258778945002E-4]:1.711381883461E-1,((78[&rate=5.873258778945002E-4]:3.868737478688E-2,72[&rate=5.873258778945002E-4]:1.676956656757E-2)[&rate=5.873258778945002E-4]:1.13361665425E-1,79[&rate=5.873258778945002E-4]:1.520490402119E-1)[&rate=5.873258778945002E-4]:1.086997005217E-2)[&rate=5.873258778945002E-4]:1.219072498517E-1,71[&rate=5.873258778945002E-4]:2.574289998417E-1)[&rate=5.873258778945002E-4]:1.147118171233E-2)[&rate=5.873258778945002E-4]:1.018839589244E-2)[&rate=5.873258778945002E-4]:4.144675586418E-1,((74[&rate=5.873258778945002E-4]:3.163930105058E-1,(76[&rate=5.873258778945002E-4]:2.742918343918E-1,70[&rate=5.873258778945002E-4]:2.359356700083E-1)[&rate=5.873258778945002E-4]:4.210117611406E-2)[&rate=5.873258778945002E-4]:9.065178456771E-2,75[&rate=5.873258778945002E-4]:4.070447950735E-1)[&rate=5.873258778945002E-4]:3.550044916996E-1)[&rate=5.873258778945002E-4]:6.383307377047E-1)[&rate=5.873258778945002E-4]:1.117274174655E-2,(52[&rate=5.873258778945002E-4]:5.783611601073E-1,(((12[&rate=5.873258778945002E-4]:3.74802944111E-1,5[&rate=5.873258778945002E-4]:3.364467797275E-1)[&rate=5.873258778945002E-4]:2.595342669413E-1,29[&rate=5.873258778945002E-4]:7.411865261208E-1)[&rate=5.873258778945002E-4]:8.433756258981E-2,103[&rate=5.873258778945002E-4]:5.926473763818E-1)[&rate=5.873258778945002E-4]:1.650007518286E0)[&rate=5.873258778945002E-4]:9.492526881639E-2)[&rate=5.873258778945002E-4]:3.09951019139E-1)[&rate=5.873258778945002E-4]:4.138600750531E-1,(68[&rate=5.873258778945002E-4]:5.231632966975E-1,(((55[&rate=5.873258778945002E-4]:3.465888662072E-1,56[&rate=5.873258778945002E-4]:3.465888662072E-1)[&rate=5.873258778945002E-4]:3.807571374179E-2,((58[&rate=5.873258778945002E-4]:2.20221871244E-1,(37[&rate=5.873258778945002E-4]:8.548547718787E-2,54[&rate=5.873258778945002E-4]:8.982744947427E-3)[&rate=5.873258778945002E-4]:1.538620771162E-1)[&rate=5.873258778945002E-4]:1.308403709475E-1,57[&rate=5.873258778945002E-4]:3.346687995685E-1)[&rate=5.873258778945002E-4]:6.092474212919E-2)[&rate=5.873258778945002E-4]:3.543817929057E-2,59[&rate=5.873258778945002E-4]:4.282994805512E-1)[&rate=5.873258778945002E-4]:1.440441440153E-1)[&rate=5.873258778945002E-4]:4.886883247791E-1)[&rate=5.873258778945002E-4]:4.133559331142E-1)[&rate=5.873258778945002E-4]:2.668411236221E-3)[&rate=5.873258778945002E-4]:7.826268352803E-3,33[&rate=5.873258778945002E-4]:8.529541613018E-3)[&rate=5.873258778945002E-4]:4.656884491609E-3,32[&rate=5.873258778945002E-4]:7.706974049912E-3);
tree STATE_17730000 [&joint=-20978.824298656247,lnP=-20978.824298656247] = [&R] ((32[&rate=5.369506718073838E-4]:6.091173472495E-2,((((((((69[&rate=5.369506718073838E-4]:7.40549791735E-1,118[&rate=5.369506718073838E-4]:7.295908876253E-1)[&rate=5.369506718073838E-4]:2.045620231871E-3,((130[&rate=5.369506718073838E-4]:1.527643277071E-1,(129[&rate=5.369506718073838E-4]:8.412346479175E-2,132[&rate=5.369506718073838E-4]:8.686319081911E-2)[&rate=5.369506718073838E-4]:6.864086291532E-2)[&rate=5.369506718073838E-4]:3.073370478415E-2,131[&rate=5.369506718073838E-4]:1.862377585186E-1)[&rate=5.369506718073838E-4]:4.11152173996E-1)[&rate=5.369506718073838E-4]:8.702018316682E-1,(45[&rate=5.369506718073838E-4]:5.58600838138E-1,(((50[&rate=5.369506718073838E-4]:3.923358991934E-1,49[&rate=5.369506718073838E-4]:3.923358991934E-1)[&rate=5.369506718073838E-4]:1.190589251468E-1,(44[&rate=5.369506718073838E-4]:4.5421639073E-1,(51[&rate=5.369506718073838E-4]:3.779764479804E-1,47[&rate=5.369506718073838E-4]:4.052988523519E-1)[&rate=5.369506718073838E-4]:5.438201925239E-2)[&rate=5.369506718073838E-4]:8.45008379817E-2)[&rate=5.369506718073838E-4]:1.504304523612E-3,((43[&rate=5.369506718073838E-4]:4.493523531368E-1,46[&rate=5.369506718073838E-4]:4.493523531368E-1)[&rate=5.369506718073838E-4]:5.378144623769E-2,(41[&rate=5.369506718073838E-4]:3.38995460517E-1,(48[&rate=5.369506718073838E-4]:2.368945536472E-1,42[&rate=5.369506718073838E-4]:1.98643187527E-1)[&rate=5.369506718073838E-4]:1.458167538643E-1)[&rate=5.369506718073838E-4]:1.094935301145E-1)[&rate=5.369506718073838E-4]:4.255221473503E-2)[&rate=5.369506718073838E-4]:2.111154533981E-2)[&rate=5.369506718073838E-4]:1.301152616988E-1)[&rate=5.369506718073838E-4]:3.55734872416E-2,(128[&rate=5.369506718073838E-4]:1.345835995032E0,((65[&rate=5.369506718073838E-4]:2.388996852421E-1,(64[&rate=5.369506718073838E-4]:2.706464357579E-1,(62[&rate=5.369506718073838E-4]:2.286018631328E-1,60[&rate=5.369506718073838E-4]:3.682104121507E-2)[&rate=5.369506718073838E-4]:8.314046303609E-2)[&rate=5.369506718073838E-4]:1.189381809909E-1)[&rate=5.369506718073838E-4]:2.325196661021E-1,(63[&rate=5.369506718073838E-4]:2.823283328771E-2,61[&rate=5.369506718073838E-4]:6.932872369875E-2)[&rate=5.369506718073838E-4]:5.938714495632E-1)[&rate=5.369506718073838E-4]:8.223618491674E-1)[&rate=5.369506718073838E-4]:1.518498043377E-1)[&rate=5.369506718073838E-4]:3.834512781883E-2,(127[&rate=5.369506718073838E-4]:1.775903142228E0,121[&rate=5.369506718073838E-4]:1.334807251817E0)[&rate=5.369506718073838E-4]:7.98483949344E-1)[&rate=5.369506718073838E-4]:1.847779600677E-2,36[&rate=5.369506718073838E-4]:7.231694237339E-2)[&rate=5.369506718073838E-4]:1.302520519745E-1,35[&rate=5.369506718073838E-4]:1.559936518821E-1)[&rate=5.369506718073838E-4]:4.46890849562E-1,((((((((22[&rate=5.369506718073838E-4]:2.066742373691E-1,27[&rate=5.369506718073838E-4]:2.231125935335E-1)[&rate=5.369506718073838E-4]:5.802641920688E-1,31[&rate=5.369506718073838E-4]:8.41732949986E-1)[&rate=5.369506718073838E-4]:3.280263789199E-2,((7[&rate=5.369506718073838E-4]:1.657163429624E-1,8[&rate=5.369506718073838E-4]:1.657163429624E-1)[&rate=5.369506718073838E-4]:2.762574272269E-1,26[&rate=5.369506718073838E-4]:5.488230852578E-1)[&rate=5.369506718073838E-4]:2.818768861818E-1)[&rate=5.369506718073838E-4]:2.979545627054E-1,2[&rate=5.369506718073838E-4]:9.450928903093E-1)[&rate=5.369506718073838E-4]:1.615454920923E0,((40[&rate=5.369506718073838E-4]:5.076887702923E-1,((((((15[&rate=5.369506718073838E-4]:3.630038308928E-1,10[&rate=5.369506718073838E-4]:3.246476665094E-1)[&rate=5.369506718073838E-4]:4.727736336219E-1,(18[&rate=5.369506718073838E-4]:7.796558330399E-1,6[&rate=5.369506718073838E-4]:7.166421344097E-1)[&rate=5.369506718073838E-4]:6.434080955713E-2)[&rate=5.369506718073838E-4]:1.175814683162E-1,(3[&rate=5.369506718073838E-4]:6.451739894868E-1,(((87[&rate=5.369506718073838E-4]:1.658406248842E-1,((90[&rate=5.369506718073838E-4]:8.78262743313E-2,91[&rate=5.369506718073838E-4]:8.78262743313E-2)[&rate=5.369506718073838E-4]:1.02597130264E-2,92[&rate=5.369506718073838E-4]:9.808598735769E-2)[&rate=5.369506718073838E-4]:8.145326766352E-2)[&rate=5.369506718073838E-4]:5.840665401569E-3,((((84[&rate=5.369506718073838E-4]:8.430250203448E-2,93[&rate=5.369506718073838E-4]:9.800113217149E-2)[&rate=5.369506718073838E-4]:5.088340958729E-4,85[&rate=5.369506718073838E-4]:8.481133613035E-2)[&rate=5.369506718073838E-4]:1.30852703419E-2,86[&rate=5.369506718073838E-4]:9.789660647225E-2)[&rate=5.369506718073838E-4]:9.530847383356E-4,83[&rate=5.369506718073838E-4]:9.884969121058E-2)[&rate=5.369506718073838E-4]:7.283159907519E-2)[&rate=5.369506718073838E-4]:9.903180946511E-2,(88[&rate=5.369506718073838E-4]:1.647257695693E-1,89[&rate=5.369506718073838E-4]:1.784243997064E-1)[&rate=5.369506718073838E-4]:1.059873301815E-1)[&rate=5.369506718073838E-4]:9.14186917133E-1)[&rate=5.369506718073838E-4]:2.013356282759E-1)[&rate=5.369506718073838E-4]:6.079085456431E-1,((((23[&rate=5.369506718073838E-4]:8.067910299899E-1,(20[&rate=5.369506718073838E-4]:6.840730198722E-1,25[&rate=5.369506718073838E-4]:7.032511020639E-1)[&rate=5.369506718073838E-4]:1.144988320357E-1)[&rate=5.369506718073838E-4]:7.457057114874E-2,(140[&rate=5.369506718073838E-4]:7.348479568921E-1,11[&rate=5.369506718073838E-4]:7.540260390839E-1)[&rate=5.369506718073838E-4]:4.240405520557E-2)[&rate=5.369506718073838E-4]:5.696813913946E-1,(102[&rate=5.369506718073838E-4]:1.865404062275E-1,(24[&rate=5.369506718073838E-4]:1.05987463676E0,(1[&rate=5.369506718073838E-4]:1.3166882753E-1,(28[&rate=5.369506718073838E-4]:8.913403513988E-1,(21[&rate=5.369506718073838E-4]:5.829002121558E-1,17[&rate=5.369506718073838E-4]:5.527632258544E-1)[&rate=5.369506718073838E-4]:2.837826049966E-1)[&rate=5.369506718073838E-4]:2.662984599412E-2)[&rate=5.369506718073838E-4]:1.473838914215E-1)[&rate=5.369506718073838E-4]:2.883096050841E-1)[&rate=5.369506718073838E-4]:1.138176547991E-1)[&rate=5.369506718073838E-4]:1.2134841945E-1,(((((115[&rate=5.369506718073838E-4]:4.049602092749E-1,(13[&rate=5.369506718073838E-4]:3.402876897073E-1,19[&rate=5.369506718073838E-4]:3.78643854091E-1)[&rate=5.369506718073838E-4]:1.468643003894E-1)[&rate=5.369506718073838E-4]:3.19492927502E-1,(((114[&rate=5.369506718073838E-4]:3.376883354872E-1,109[&rate=5.369506718073838E-4]:4.171403902817E-1)[&rate=5.369506718073838E-4]:6.566470170473E-2,107[&rate=5.369506718073838E-4]:4.636270097947E-1)[&rate=5.369506718073838E-4]:3.974278507692E-2,108[&rate=5.369506718073838E-4]:5.006300688443E-1)[&rate=5.369506718073838E-4]:2.81357314508E-1)[&rate=5.369506718073838E-4]:5.929654531786E-2,((148[&rate=5.369506718073838E-4]:3.660120401716E-1,143[&rate=5.369506718073838E-4]:3.632723141442E-1)[&rate=5.369506718073838E-4]:4.077791987091E-1,(116[&rate=5.369506718073838E-4]:7.279018380255E-1,((111[&rate=5.369506718073838E-4]:3.671204844695E-1,106[&rate=5.369506718073838E-4]:3.506821283051E-1)[&rate=5.369506718073838E-4]:1.107834000701E-1,(104[&rate=5.369506718073838E-4]:4.206539447316E-1,139[&rate=5.369506718073838E-4]:6.124347666493E-1)[&rate=5.369506718073838E-4]:4.08115836437E-2)[&rate=5.369506718073838E-4]:3.26710282253E-1)[&rate=5.369506718073838E-4]:7.533236471554E-3)[&rate=5.369506718073838E-4]:4.831460759771E-2)[&rate=5.369506718073838E-4]:3.561856146041E-1,((117[&rate=5.369506718073838E-4]:8.420088438689E-1,((105[&rate=5.369506718073838E-4]:5.466769247651E-1,110[&rate=5.369506718073838E-4]:5.685947329841E-1)[&rate=5.369506718073838E-4]:2.205030217988E-1,(112[&rate=5.369506718073838E-4]:7.769498506128E-1,((14[&rate=5.369506718073838E-4]:3.815078235594E-1,(4[&rate=5.369506718073838E-4]:8.526000617835E-2,30[&rate=5.369506718073838E-4]:2.578627459044E-1)[&rate=5.369506718073838E-4]:2.387135708059E-1)[&rate=5.369506718073838E-4]:3.794373568464E-1,9[&rate=5.369506718073838E-4]:7.527260023238E-1)[&rate=5.369506718073838E-4]:1.600467020692E-2)[&rate=5.369506718073838E-4]:1.76273562249E-2)[&rate=5.369506718073838E-4]:4.469191100363E-2)[&rate=5.369506718073838E-4]:9.871263050711E-3,113[&rate=5.369506718073838E-4]:8.49140380892E-1)[&rate=5.369506718073838E-4]:3.729866966286E-1)[&rate=5.369506718073838E-4]:1.45120140227E-1,((141[&rate=5.369506718073838E-4]:3.515940526089E-1,(144[&rate=5.369506718073838E-4]:1.914592206616E-1,145[&rate=5.369506718073838E-4]:1.969386727165E-1)[&rate=5.369506718073838E-4]:1.5739510592E-1)[&rate=5.369506718073838E-4]:2.520079258865E-1,142[&rate=5.369506718073838E-4]:6.06341704523E-1)[&rate=5.369506718073838E-4]:9.335082529508E-1)[&rate=5.369506718073838E-4]:1.284318654685E-1)[&rate=5.369506718073838E-4]:3.545140895654E-2)[&rate=5.369506718073838E-4]:3.450579229716E-1,101[&rate=5.369506718073838E-4]:7.967363603498E-1)[&rate=5.369506718073838E-4]:6.256007164551E-1,147[&rate=5.369506718073838E-4]:5.065499669915E-1)[&rate=5.369506718073838E-4]:5.851585248111E-2)[&rate=5.369506718073838E-4]:9.440919383975E-2,146[&rate=5.369506718073838E-4]:7.223165433669E-1)[&rate=5.369506718073838E-4]:1.724044270612E-3)[&rate=5.369506718073838E-4]:3.720017384147E-2,(16[&rate=5.369506718073838E-4]:2.70086002423E0,(39[&rate=5.369506718073838E-4]:4.630404407466E-1,97[&rate=5.369506718073838E-4]:3.920021893804E-1)[&rate=5.369506718073838E-4]:1.523266573667E-1)[&rate=5.369506718073838E-4]:2.565508413084E-2)[&rate=5.369506718073838E-4]:6.092226587832E-2,((95[&rate=5.369506718073838E-4]:5.286555774749E-1,(94[&rate=5.369506718073838E-4]:3.571959761778E-1,100[&rate=5.369506718073838E-4]:3.571959761778E-1)[&rate=5.369506718073838E-4]:8.676014774505E-2)[&rate=5.369506718073838E-4]:4.971257909239E-2,(98[&rate=5.369506718073838E-4]:5.326144338525E-1,(99[&rate=5.369506718073838E-4]:4.889649494562E-1,96[&rate=5.369506718073838E-4]:4.534458237733E-1)[&rate=5.369506718073838E-4]:6.550740789352E-2)[&rate=5.369506718073838E-4]:3.482476096606E-2)[&rate=5.369506718073838E-4]:2.629205538502E-1)[&rate=5.369506718073838E-4]:1.792208260325E-1,38[&rate=5.369506718073838E-4]:8.128592632258E-1)[&rate=5.369506718073838E-4]:3.923906847338E-1)[&rate=5.369506718073838E-4]:3.4295874013E-1)[&rate=5.369506718073838E-4]:1.479217285967E-1,(33[&rate=5.369506718073838E-4]:1.144523073015E-1,((((((122[&rate=5.369506718073838E-4]:2.566272981377E-1,123[&rate=5.369506718073838E-4]:2.566272981377E-1)[&rate=5.369506718073838E-4]:2.09959923681E-2,124[&rate=5.369506718073838E-4]:2.748910500686E-1)[&rate=5.369506718073838E-4]:3.951701836972E-1,67[&rate=5.369506718073838E-4]:1.715209238622E-1)[&rate=5.369506718073838E-4]:1.489683664652E-1,(66[&rate=5.369506718073838E-4]:2.673222068463E-1,((((138[&rate=5.369506718073838E-4]:4.025779456152E-1,136[&rate=5.369506718073838E-4]:2.710710963E-1)[&rate=5.369506718073838E-4]:4.88808674404E-1,135[&rate=5.369506718073838E-4]:6.913866200191E-1)[&rate=5.369506718073838E-4]:7.648431889596E-1,126[&rate=5.369506718073838E-4]:1.018472491814E0)[&rate=5.369506718073838E-4]:1.009602749443E-2,(120[&rate=5.369506718073838E-4]:1.6480038688E0,119[&rate=5.369506718073838E-4]:1.743894279758E0)[&rate=5.369506718073838E-4]:7.037676219411E-2)[&rate=5.369506718073838E-4]:4.859278772224E-1)[&rate=5.369506718073838E-4]:5.316708348116E-2)[&rate=5.369506718073838E-4]:5.181036154575E-1,((125[&rate=5.369506718073838E-4]:1.009714095862E0,(((134[&rate=5.369506718073838E-4]:7.786871378708E-1,(137[&rate=5.369506718073838E-4]:4.29968665858E-1,133[&rate=5.369506718073838E-4]:3.888727754469E-1)[&rate=5.369506718073838E-4]:4.19951348725E-1)[&rate=5.369506718073838E-4]:3.59503017374E-1,(((80[&rate=5.369506718073838E-4]:1.243770106701E-1,81[&rate=5.369506718073838E-4]:1.243770106701E-1)[&rate=5.369506718073838E-4]:2.715666628023E-1,((73[&rate=5.369506718073838E-4]:1.660499388612E-1,77[&rate=5.369506718073838E-4]:1.605704868065E-1)[&rate=5.369506718073838E-4]:2.498160480837E-1,(((72[&rate=5.369506718073838E-4]:6.21432670594E-2,78[&rate=5.369506718073838E-4]:8.406107527871E-2)[&rate=5.369506718073838E-4]:9.147258671759E-2,(79[&rate=5.369506718073838E-4]:1.473070044249E-1,71[&rate=5.369506718073838E-4]:1.199097441508E-1)[&rate=5.369506718073838E-4]:2.822665757142E-2)[&rate=5.369506718073838E-4]:5.497666682346E-4,82[&rate=5.369506718073838E-4]:1.843026067466E-1)[&rate=5.369506718073838E-4]:1.986866678696E-1)[&rate=5.369506718073838E-4]:2.939275502068E-2)[&rate=5.369506718073838E-4]:1.579443474672E-1,(75[&rate=5.369506718073838E-4]:3.177191343897E-1,((74[&rate=5.369506718073838E-4]:2.736785991984E-1,76[&rate=5.369506718073838E-4]:2.736785991984E-1)[&rate=5.369506718073838E-4]:2.95649247213E-2,70[&rate=5.369506718073838E-4]:2.648873595362E-1)[&rate=5.369506718073838E-4]:1.447561047003E-2)[&rate=5.369506718073838E-4]:2.854839550431E-1)[&rate=5.369506718073838E-4]:5.295076137571E-1)[&rate=5.369506718073838E-4]:3.346290093333E-1,(53[&rate=5.369506718073838E-4]:7.028359517933E-1,((((12[&rate=5.369506718073838E-4]:2.056621618892E-1,5[&rate=5.369506718073838E-4]:1.673059975057E-1)[&rate=5.369506718073838E-4]:1.728435403589E-1,29[&rate=5.369506718073838E-4]:4.853550173166E-1)[&rate=5.369506718073838E-4]:4.487357255456E-1,103[&rate=5.369506718073838E-4]:7.012140305334E-1)[&rate=5.369506718073838E-4]:1.584227643986E0,52[&rate=5.369506718073838E-4]:6.211479399585E-1)[&rate=5.369506718073838E-4]:8.988473314613E-2)[&rate=5.369506718073838E-4]:1.80407021178E-2)[&rate=5.369506718073838E-4]:4.992199556121E-1)[&rate=5.369506718073838E-4]:4.96680012569E-1,(68[&rate=5.369506718073838E-4]:3.908236181954E-1,(59[&rate=5.369506718073838E-4]:3.681117936885E-1,(((54[&rate=5.369506718073838E-4]:2.426607578343E-1,58[&rate=5.369506718073838E-4]:3.000378070147E-1)[&rate=5.369506718073838E-4]:1.327154439876E-3,(56[&rate=5.369506718073838E-4]:2.676456830065E-1,55[&rate=5.369506718073838E-4]:2.676456830065E-1)[&rate=5.369506718073838E-4]:6.396874076302E-3)[&rate=5.369506718073838E-4]:1.282576862569E-3,(37[&rate=5.369506718073838E-4]:3.124218836008E-1,57[&rate=5.369506718073838E-4]:2.769027579177E-1)[&rate=5.369506718073838E-4]:9.351337776459E-3)[&rate=5.369506718073838E-4]:8.458993843154E-2)[&rate=5.369506718073838E-4]:7.189215237582E-2)[&rate=5.369506718073838E-4]:9.489038235689E-1)[&rate=5.369506718073838E-4]:4.658610179291E-2)[&rate=5.369506718073838E-4]:6.928540624077E-2,34[&rate=5.369506718073838E-4]:4.486461339559E-2)[&rate=5.369506718073838E-4]:8.602605007029E-2)[&rate=5.369506718073838E-4]:9.986060807489E-2);
tree STATE_17820000 [&joint=-20963.92865723324,lnP=-20963.92865723324] = [&R] ((33[&rate=5.88365806109084E-4]:1.449114056778E-1,(34[&rate=5.88365806109084E-4]:1.837434252622E-2,((((125[&rate=5.88365806109084E-4]:7.058161356253E-1,(((52[&rate=5.88365806109084E-4]:6.451636741951E-1,(((12[&rate=5.88365806109084E-4]:3.433675243319E-1,5[&rate=5.88365806109084E-4]:3.050113599484E-1)[&rate=5.88365806109084E-4]:3.440907884137E-2,29[&rate=5.88365806109084E-4]:4.846259182418E-1)[&rate=5.88365806109084E-4]:4.231728818351E-1,103[&rate=5.88365806109084E-4]:6.749220877481E-1)[&rate=5.88365806109084E-4]:1.634535321008E0)[&rate=5.88365806109084E-4]:6.011751216482E-2,(((((((79[&rate=5.88365806109084E-4]:2.730075276135E-1,(72[&rate=5.88365806109084E-4]:4.930299264388E-2,78[&rate=5.88365806109084E-4]:7.12208008632E-2)[&rate=5.88365806109084E-4]:2.017867267503E-1)[&rate=5.88365806109084E-4]:2.007380512427E-2,82[&rate=5.88365806109084E-4]:3.013005108198E-1)[&rate=5.88365806109084E-4]:6.899964154229E-2,71[&rate=5.88365806109084E-4]:3.34683714006E-1)[&rate=5.88365806109084E-4]:7.614440349047E-2,(73[&rate=5.88365806109084E-4]:3.853050546083E-1,77[&rate=5.88365806109084E-4]:3.798256025536E-1)[&rate=5.88365806109084E-4]:9.401621357306E-2)[&rate=5.88365806109084E-4]:4.000792807788E-2,(80[&rate=5.88365806109084E-4]:2.592679884274E-1,81[&rate=5.88365806109084E-4]:2.592679884274E-1)[&rate=5.88365806109084E-4]:2.107461393387E-1)[&rate=5.88365806109084E-4]:2.251376454557E-1,(75[&rate=5.88365806109084E-4]:6.303764063171E-1,(74[&rate=5.88365806109084E-4]:5.063639452029E-1,(76[&rate=5.88365806109084E-4]:4.541677267833E-1,70[&rate=5.88365806109084E-4]:4.158115623999E-1)[&rate=5.88365806109084E-4]:5.219621841952E-2)[&rate=5.88365806109084E-4]:1.240124611142E-1)[&rate=5.88365806109084E-4]:1.140904353978E-1)[&rate=5.88365806109084E-4]:6.623721546359E-1,53[&rate=5.88365806109084E-4]:6.603759377387E-1)[&rate=5.88365806109084E-4]:3.67085273099E-2)[&rate=5.88365806109084E-4]:3.560818345493E-2,(133[&rate=5.88365806109084E-4]:6.882593176339E-1,(137[&rate=5.88365806109084E-4]:2.596909117823E-1,134[&rate=5.88365806109084E-4]:1.884580350701E-1)[&rate=5.88365806109084E-4]:4.696642962626E-1)[&rate=5.88365806109084E-4]:8.265128278378E-1)[&rate=5.88365806109084E-4]:1.83506000783E-1)[&rate=5.88365806109084E-4]:6.215381261174E-1,(68[&rate=5.88365806109084E-4]:5.162475256668E-1,(((55[&rate=5.88365806109084E-4]:2.680236509452E-1,56[&rate=5.88365806109084E-4]:2.680236509452E-1)[&rate=5.88365806109084E-4]:2.656701455707E-2,(58[&rate=5.88365806109084E-4]:3.187610237025E-1,(37[&rate=5.88365806109084E-4]:3.230613028814E-1,(54[&rate=5.88365806109084E-4]:2.094308663855E-1,59[&rate=5.88365806109084E-4]:2.476822325057E-1)[&rate=5.88365806109084E-4]:3.712770425547E-2)[&rate=5.88365806109084E-4]:1.482540388121E-2)[&rate=5.88365806109084E-4]:3.152046171485E-3)[&rate=5.88365806109084E-4]:9.961268938164E-2,57[&rate=5.88365806109084E-4]:4.051323166327E-1)[&rate=5.88365806109084E-4]:1.630277773402E-1)[&rate=5.88365806109084E-4]:6.444400694092E-1)[&rate=5.88365806109084E-4]:8.797497165051E-2,((((45[&rate=5.88365806109084E-4]:6.602601357814E-1,((((43[&rate=5.88365806109084E-4]:4.770955340223E-1,46[&rate=5.88365806109084E-4]:4.770955340223E-1)[&rate=5.88365806109084E-4]:1.645809690751E-2,(48[&rate=5.88365806109084E-4]:4.328859963385E-1,(41[&rate=5.88365806109084E-4]:3.548927643259E-1,42[&rate=5.88365806109084E-4]:3.603572452002E-1)[&rate=5.88365806109084E-4]:3.427738501811E-2)[&rate=5.88365806109084E-4]:4.97386728428E-2)[&rate=5.88365806109084E-4]:1.272002652808E-1,((50[&rate=5.88365806109084E-4]:4.139976779434E-1,49[&rate=5.88365806109084E-4]:4.139976779434E-1)[&rate=5.88365806109084E-4]:1.339417970568E-1,(51[&rate=5.88365806109084E-4]:4.942785313611E-1,44[&rate=5.88365806109084E-4]:5.161364548583E-1)[&rate=5.88365806109084E-4]:5.912542451343E-2)[&rate=5.88365806109084E-4]:4.002753596467E-2)[&rate=5.88365806109084E-4]:9.792187271702E-3,47[&rate=5.88365806109084E-4]:6.305460834824E-1)[&rate=5.88365806109084E-4]:3.791077361041E-2)[&rate=5.88365806109084E-4]:2.812373070304E-1,((((131[&rate=5.88365806109084E-4]:3.411323231474E-1,((132[&rate=5.88365806109084E-4]:1.213791655933E-1,129[&rate=5.88365806109084E-4]:1.18639439566E-1)[&rate=5.88365806109084E-4]:9.258119617381E-2,130[&rate=5.88365806109084E-4]:2.112206357398E-1)[&rate=5.88365806109084E-4]:1.271719613803E-1)[&rate=5.88365806109084E-4]:3.163126195969E-1,(69[&rate=5.88365806109084E-4]:7.839512922504E-1,118[&rate=5.88365806109084E-4]:7.729923881408E-1)[&rate=5.88365806109084E-4]:1.869912994605E-2)[&rate=5.88365806109084E-4]:5.535559816338E-1,(128[&rate=5.88365806109084E-4]:9.595679465477E-1,127[&rate=5.88365806109084E-4]:1.997924110931E0)[&rate=5.88365806109084E-4]:2.459535257756E-1)[&rate=5.88365806109084E-4]:4.559124404057E-2,((((60[&rate=5.88365806109084E-4]:2.935654751159E-2,64[&rate=5.88365806109084E-4]:1.800414790183E-1)[&rate=5.88365806109084E-4]:5.84894314276E-2,62[&rate=5.88365806109084E-4]:2.796268008569E-1)[&rate=5.88365806109084E-4]:9.101880245806E-2,65[&rate=5.88365806109084E-4]:1.788647813972E-1)[&rate=5.88365806109084E-4]:1.874458339823E-1,(63[&rate=5.88365806109084E-4]:2.589544978913E-2,61[&rate=5.88365806109084E-4]:6.699134020018E-2)[&rate=5.88365806109084E-4]:4.911000970971E-1)[&rate=5.88365806109084E-4]:8.327473064639E-1)[&rate=5.88365806109084E-4]:4.637809387393E-1)[&rate=5.88365806109084E-4]:2.062964443402E-1,((35[&rate=5.88365806109084E-4]:3.614707421095E-2,121[&rate=5.88365806109084E-4]:2.162174471471E0)[&rate=5.88365806109084E-4]:3.266107277415E-1,36[&rate=5.88365806109084E-4]:4.093331444182E-1)[&rate=5.88365806109084E-4]:2.966517420323E-2)[&rate=5.88365806109084E-4]:2.370571083316E-1,(((((147[&rate=5.88365806109084E-4]:4.750319857404E-1,((16[&rate=5.88365806109084E-4]:2.430123825817E0,(97[&rate=5.88365806109084E-4]:2.429209153698E-1,((2[&rate=5.88365806109084E-4]:8.377547879659E-1,((31[&rate=5.88365806109084E-4]:7.630631194016E-1,(22[&rate=5.88365806109084E-4]:2.877352748441E-1,27[&rate=5.88365806109084E-4]:3.041736310085E-1)[&rate=5.88365806109084E-4]:4.205333240095E-1)[&rate=5.88365806109084E-4]:1.052667837624E-1,((7[&rate=5.88365806109084E-4]:8.47105222882E-2,8[&rate=5.88365806109084E-4]:8.47105222882E-2)[&rate=5.88365806109084E-4]:4.527254646074E-1,26[&rate=5.88365806109084E-4]:6.442853019641E-1)[&rate=5.88365806109084E-4]:1.802089847616E-1)[&rate=5.88365806109084E-4]:1.968221450759E-1)[&rate=5.88365806109084E-4]:1.413947976614E0,((((((6[&rate=5.88365806109084E-4]:6.211908575047E-1,(15[&rate=5.88365806109084E-4]:5.747353131168E-1,10[&rate=5.88365806109084E-4]:5.363791487334E-1)[&rate=5.88365806109084E-4]:1.012500649357E-1)[&rate=5.88365806109084E-4]:2.152420301766E-2,18[&rate=5.88365806109084E-4]:7.057287591525E-1)[&rate=5.88365806109084E-4]:1.209645454306E-1,3[&rate=5.88365806109084E-4]:7.116248114326E-1)[&rate=5.88365806109084E-4]:3.944863140138E-2,((88[&rate=5.88365806109084E-4]:4.059677112415E-3,89[&rate=5.88365806109084E-4]:1.775830724943E-2)[&rate=5.88365806109084E-4]:4.486240236123E-1,((((84[&rate=5.88365806109084E-4]:1.303216343674E-2,93[&rate=5.88365806109084E-4]:2.673079357375E-2)[&rate=5.88365806109084E-4]:1.495638185908E-2,86[&rate=5.88365806109084E-4]:2.798854529581E-2)[&rate=5.88365806109084E-4]:1.19063857028E-1,(87[&rate=5.88365806109084E-4]:1.356465005874E-1,((90[&rate=5.88365806109084E-4]:5.683455728728E-2,91[&rate=5.88365806109084E-4]:5.683455728728E-2)[&rate=5.88365806109084E-4]:5.468579432454E-2,92[&rate=5.88365806109084E-4]:1.115203516118E-1)[&rate=5.88365806109084E-4]:3.782477911255E-2)[&rate=5.88365806109084E-4]:1.140590173647E-2)[&rate=5.88365806109084E-4]:1.757204976191E-1,(83[&rate=5.88365806109084E-4]:1.294772837541E-1,85[&rate=5.88365806109084E-4]:1.294772837541E-1)[&rate=5.88365806109084E-4]:1.932956161888E-1)[&rate=5.88365806109084E-4]:1.299108007818E-1)[&rate=5.88365806109084E-4]:8.381157695064E-1)[&rate=5.88365806109084E-4]:5.152630820608E-1,(((((((13[&rate=5.88365806109084E-4]:3.69939303193E-1,19[&rate=5.88365806109084E-4]:4.082954675766E-1)[&rate=5.88365806109084E-4]:2.846998699577E-1,115[&rate=5.88365806109084E-4]:5.724473923288E-1)[&rate=5.88365806109084E-4]:7.406184233203E-2,((108[&rate=5.88365806109084E-4]:2.612459461761E-1,(114[&rate=5.88365806109084E-4]:1.316568843245E-1,109[&rate=5.88365806109084E-4]:2.11108939119E-1)[&rate=5.88365806109084E-4]:7.205481527623E-2)[&rate=5.88365806109084E-4]:1.051369324972E-1,107[&rate=5.88365806109084E-4]:3.691226047007E-1)[&rate=5.88365806109084E-4]:3.376606025629E-1)[&rate=5.88365806109084E-4]:2.43857659482E-1,((148[&rate=5.88365806109084E-4]:3.443346481761E-1,143[&rate=5.88365806109084E-4]:3.415949221487E-1)[&rate=5.88365806109084E-4]:4.657332944122E-1,(((106[&rate=5.88365806109084E-4]:3.118408292252E-3,111[&rate=5.88365806109084E-4]:1.955676445662E-2)[&rate=5.88365806109084E-4]:4.005969288165E-1,(139[&rate=5.88365806109084E-4]:4.513984699457E-1,104[&rate=5.88365806109084E-4]:2.59617648028E-1)[&rate=5.88365806109084E-4]:1.440976890808E-1)[&rate=5.88365806109084E-4]:3.698263235905E-1,116[&rate=5.88365806109084E-4]:7.132676880965E-1)[&rate=5.88365806109084E-4]:5.844409010803E-2)[&rate=5.88365806109084E-4]:1.186551159382E-1)[&rate=5.88365806109084E-4]:2.536176976037E-1,((113[&rate=5.88365806109084E-4]:7.11078100378E-1,(((14[&rate=5.88365806109084E-4]:3.440140397638E-1,(4[&rate=5.88365806109084E-4]:1.196984611416E-1,30[&rate=5.88365806109084E-4]:2.923012008676E-1)[&rate=5.88365806109084E-4]:1.66781332047E-1)[&rate=5.88365806109084E-4]:2.310199851969E-1,112[&rate=5.88365806109084E-4]:5.750340249607E-1)[&rate=5.88365806109084E-4]:4.832969183284E-2,9[&rate=5.88365806109084E-4]:6.151445387114E-1)[&rate=5.88365806109084E-4]:8.771438358453E-2)[&rate=5.88365806109084E-4]:2.979635967953E-2,(105[&rate=5.88365806109084E-4]:5.788744182591E-1,(110[&rate=5.88365806109084E-4]:1.628352365165E-1,117[&rate=5.88365806109084E-4]:1.710544145988E-1)[&rate=5.88365806109084E-4]:4.379569899618E-1)[&rate=5.88365806109084E-4]:1.346027815246E-1)[&rate=5.88365806109084E-4]:4.853019125108E-1)[&rate=5.88365806109084E-4]:6.705335440948E-2,(((145[&rate=5.88365806109084E-4]:1.887040555359E-1,141[&rate=5.88365806109084E-4]:1.859643295083E-1)[&rate=5.88365806109084E-4]:4.383516985335E-2,144[&rate=5.88365806109084E-4]:2.270597733343E-1)[&rate=5.88365806109084E-4]:2.070590581528E-1,142[&rate=5.88365806109084E-4]:4.39598283542E-1)[&rate=5.88365806109084E-4]:1.026234183162E0)[&rate=5.88365806109084E-4]:1.508632246199E-2,(102[&rate=5.88365806109084E-4]:8.878909379718E-2,(((1[&rate=5.88365806109084E-4]:1.457003614482E-1,(28[&rate=5.88365806109084E-4]:6.452832828515E-1,(17[&rate=5.88365806109084E-4]:4.841000722604E-1,21[&rate=5.88365806109084E-4]:5.142370585618E-1)[&rate=5.88365806109084E-4]:1.063886900433E-1)[&rate=5.88365806109084E-4]:2.867184484597E-1)[&rate=5.88365806109084E-4]:1.8090447712E-2,24[&rate=5.88365806109084E-4]:9.446127269685E-1)[&rate=5.88365806109084E-4]:2.914464720735E-1,((140[&rate=5.88365806109084E-4]:3.618021299085E-1,11[&rate=5.88365806109084E-4]:3.809802121002E-1)[&rate=5.88365806109084E-4]:3.972241926912E-1,((20[&rate=5.88365806109084E-4]:6.942681786551E-1,25[&rate=5.88365806109084E-4]:7.134462608469E-1)[&rate=5.88365806109084E-4]:1.162941354811E-1,23[&rate=5.88365806109084E-4]:8.187814922183E-1)[&rate=5.88365806109084E-4]:4.43544194223E-2)[&rate=5.88365806109084E-4]:3.619643832916E-1)[&rate=5.88365806109084E-4]:1.437373037162E-2)[&rate=5.88365806109084E-4]:1.455543529031E-1)[&rate=5.88365806109084E-4]:3.473280422184E-2)[&rate=5.88365806109084E-4]:4.314489841936E-1,101[&rate=5.88365806109084E-4]:6.950457830607E-1)[&rate=5.88365806109084E-4]:5.730953376839E-1)[&rate=5.88365806109084E-4]:1.898220498519E-2)[&rate=5.88365806109084E-4]:3.067173296352E-2)[&rate=5.88365806109084E-4]:2.885978677082E-2,39[&rate=5.88365806109084E-4]:3.734906864703E-1)[&rate=5.88365806109084E-4]:4.41642500897E-2)[&rate=5.88365806109084E-4]:1.639661033065E-2,40[&rate=5.88365806109084E-4]:4.340515468907E-1)[&rate=5.88365806109084E-4]:4.467725275234E-2,146[&rate=5.88365806109084E-4]:5.989473788779E-1)[&rate=5.88365806109084E-4]:2.942929991945E-2,((95[&rate=5.88365806109084E-4]:4.621662045223E-1,(94[&rate=5.88365806109084E-4]:1.172582744821E-1,100[&rate=5.88365806109084E-4]:1.172582744821E-1)[&rate=5.88365806109084E-4]:2.602084764881E-1)[&rate=5.88365806109084E-4]:1.530590576843E-1,((99[&rate=5.88365806109084E-4]:5.813291622588E-1,96[&rate=5.88365806109084E-4]:5.458100365759E-1)[&rate=5.88365806109084E-4]:2.586962528639E-2,98[&rate=5.88365806109084E-4]:5.853408640479E-1)[&rate=5.88365806109084E-4]:1.895543640989E-2)[&rate=5.88365806109084E-4]:3.227709965098E-2)[&rate=5.88365806109084E-4]:4.066371232762E-1,38[&rate=5.88365806109084E-4]:8.464892119096E-1)[&rate=5.88365806109084E-4]:3.853563190931E-1)[&rate=5.88365806109084E-4]:7.146184446691E-2)[&rate=5.88365806109084E-4]:1.393033040743E-1,((((120[&rate=5.88365806109084E-4]:1.686168525647E0,(119[&rate=5.88365806109084E-4]:1.686434919821E0,126[&rate=5.88365806109084E-4]:9.007323971775E-1)[&rate=5.88365806109084E-4]:9.562401678499E-2)[&rate=5.88365806109084E-4]:4.112650010207E-2,((138[&rate=5.88365806109084E-4]:3.511829674669E-1,136[&rate=5.88365806109084E-4]:2.196761181517E-1)[&rate=5.88365806109084E-4]:3.971947278231E-1,135[&rate=5.88365806109084E-4]:5.4837769529E-1)[&rate=5.88365806109084E-4]:9.26862535939E-1)[&rate=5.88365806109084E-4]:3.58103665522E-1,66[&rate=5.88365806109084E-4]:1.484123899016E-1)[&rate=5.88365806109084E-4]:3.863808916093E-1,(67[&rate=5.88365806109084E-4]:3.314520469075E-1,((123[&rate=5.88365806109084E-4]:2.259961132485E-1,124[&rate=5.88365806109084E-4]:2.232638728114E-1)[&rate=5.88365806109084E-4]:4.423951873602E-2,122[&rate=5.88365806109084E-4]:2.702356319845E-1)[&rate=5.88365806109084E-4]:5.624889652637E-1)[&rate=5.88365806109084E-4]:2.033412346034E-1)[&rate=5.88365806109084E-4]:3.054519515176E-1)[&rate=5.88365806109084E-4]:4.114280812777E-2)[&rate=5.88365806109084E-4]:1.429754193159E-1)[&rate=5.88365806109084E-4]:9.262050911575E-3,32[&rate=5.88365806109084E-4]:1.486940045346E-1);
tree STATE_17910000 [&joint=-20971.935916733837,lnP=-20971.935916733837] = [&R] (((32[&rate=5.456990328351609E-4]:6.540536089406E-3,(((((35[&rate=5.456990328351609E-4]:1.891578059256E-1,(36[&rate=5.456990328351609E-4]:6.657136353116E-2,121[&rate=5.456990328351609E-4]:2.146023418326E0)[&rate=5.456990328351609E-4]:1.691617848602E-1)[&rate=5.456990328351609E-4]:3.001379368093E-2,(127[&rate=5.456990328351609E-4]:2.697752250264E0,(((45[&rate=5.456990328351609E-4]:5.647422359667E-1,(47[&rate=5.456990328351609E-4]:3.650762156532E-1,44[&rate=5.456990328351609E-4]:3.59611734779E-1)[&rate=5.456990328351609E-4]:2.078627416248E-1)[&rate=5.456990328351609E-4]:3.206441761927E-2,((((41[&rate=5.456990328351609E-4]:3.167675097093E-1,(42[&rate=5.456990328351609E-4]:6.236897243914E-2,48[&rate=5.456990328351609E-4]:1.006203385594E-1)[&rate=5.456990328351609E-4]:2.598630181444E-1)[&rate=5.456990328351609E-4]:1.535742645051E-1,46[&rate=5.456990328351609E-4]:5.249865829574E-1)[&rate=5.456990328351609E-4]:9.70881055315E-3,43[&rate=5.456990328351609E-4]:5.346953935105E-1)[&rate=5.456990328351609E-4]:4.818663173551E-2,(51[&rate=5.456990328351609E-4]:5.544652602504E-1,(50[&rate=5.456990328351609E-4]:3.770458117469E-1,49[&rate=5.456990328351609E-4]:3.770458117469E-1)[&rate=5.456990328351609E-4]:1.719549676292E-1)[&rate=5.456990328351609E-4]:1.094360624195E-3)[&rate=5.456990328351609E-4]:2.212134965129E-2)[&rate=5.456990328351609E-4]:2.246789542094E-1,(((118[&rate=5.456990328351609E-4]:6.722597419597E-1,(69[&rate=5.456990328351609E-4]:5.716562303673E-1,((129[&rate=5.456990328351609E-4]:1.198940737127E-1,132[&rate=5.456990328351609E-4]:1.226337997401E-1)[&rate=5.456990328351609E-4]:8.936327034316E-2,(130[&rate=5.456990328351609E-4]:7.746861281242E-2,131[&rate=5.456990328351609E-4]:8.020833883978E-2)[&rate=5.456990328351609E-4]:1.317887312434E-1)[&rate=5.456990328351609E-4]:2.144536808319E-1)[&rate=5.456990328351609E-4]:1.11562415702E-1)[&rate=5.456990328351609E-4]:8.344075096161E-1,((((62[&rate=5.456990328351609E-4]:2.679384872232E-1,60[&rate=5.456990328351609E-4]:7.615766530547E-2)[&rate=5.456990328351609E-4]:6.81171238908E-2,64[&rate=5.456990328351609E-4]:2.94959720703E-1)[&rate=5.456990328351609E-4]:9.068831820104E-3,65[&rate=5.456990328351609E-4]:1.533436210164E-1)[&rate=5.456990328351609E-4]:2.412695232798E-1,(63[&rate=5.456990328351609E-4]:3.405772115068E-1,61[&rate=5.456990328351609E-4]:3.816731019179E-1)[&rate=5.456990328351609E-4]:2.04720864296E-1)[&rate=5.456990328351609E-4]:9.202732853619E-1)[&rate=5.456990328351609E-4]:1.819063704114E-1,128[&rate=5.456990328351609E-4]:1.54884759459E0)[&rate=5.456990328351609E-4]:4.60342254968E-2)[&rate=5.456990328351609E-4]:6.451426579361E-2)[&rate=5.456990328351609E-4]:8.854263701395E-2)[&rate=5.456990328351609E-4]:3.944659737113E-1,(((((97[&rate=5.456990328351609E-4]:4.133571835273E-1,(99[&rate=5.456990328351609E-4]:4.32127127007E-1,96[&rate=5.456990328351609E-4]:3.966080013242E-1)[&rate=5.456990328351609E-4]:2.0254153193E-1)[&rate=5.456990328351609E-4]:1.292608318743E-2,98[&rate=5.456990328351609E-4]:6.257368186272E-1)[&rate=5.456990328351609E-4]:7.622988216685E-2,(95[&rate=5.456990328351609E-4]:4.21092948779E-1,(94[&rate=5.456990328351609E-4]:1.477535176089E-1,100[&rate=5.456990328351609E-4]:1.477535176089E-1)[&rate=5.456990328351609E-4]:1.886399776181E-1)[&rate=5.456990328351609E-4]:2.918027137638E-1)[&rate=5.456990328351609E-4]:1.050738120377E-1,((((((((105[&rate=5.456990328351609E-4]:6.171685496979E-1,110[&rate=5.456990328351609E-4]:6.39086357917E-1)[&rate=5.456990328351609E-4]:4.556080677383E-1,((14[&rate=5.456990328351609E-4]:5.712187082033E-1,(4[&rate=5.456990328351609E-4]:3.136954161517E-1,30[&rate=5.456990328351609E-4]:4.862981558777E-1)[&rate=5.456990328351609E-4]:1.999890454764E-1)[&rate=5.456990328351609E-4]:3.800096416114E-1,((9[&rate=5.456990328351609E-4]:5.424981354056E-1,(112[&rate=5.456990328351609E-4]:8.879380461489E-2,117[&rate=5.456990328351609E-4]:9.153353064247E-2)[&rate=5.456990328351609E-4]:4.619235088727E-1)[&rate=5.456990328351609E-4]:1.671747073608E-1,113[&rate=5.456990328351609E-4]:7.178920208484E-1)[&rate=5.456990328351609E-4]:2.333363289662E-1)[&rate=5.456990328351609E-4]:1.489455278953E-1)[&rate=5.456990328351609E-4]:2.930224107289E-1,((((13[&rate=5.456990328351609E-4]:5.715635694084E-1,19[&rate=5.456990328351609E-4]:6.099197337921E-1)[&rate=5.456990328351609E-4]:3.890578201204E-2,115[&rate=5.456990328351609E-4]:5.282775705986E-1)[&rate=5.456990328351609E-4]:2.457616749538E-1,((107[&rate=5.456990328351609E-4]:5.119418212109E-1,108[&rate=5.456990328351609E-4]:5.092020951835E-1)[&rate=5.456990328351609E-4]:7.14722156138E-2,(114[&rate=5.456990328351609E-4]:4.696787014605E-1,109[&rate=5.456990328351609E-4]:5.49130756255E-1)[&rate=5.456990328351609E-4]:5.346136276144E-2)[&rate=5.456990328351609E-4]:2.508991813305E-1)[&rate=5.456990328351609E-4]:1.898982498144E-1,(116[&rate=5.456990328351609E-4]:6.384569064471E-1,((104[&rate=5.456990328351609E-4]:2.337198902389E-1,((106[&rate=5.456990328351609E-4]:7.282670618353E-2,111[&rate=5.456990328351609E-4]:8.92650623479E-2)[&rate=5.456990328351609E-4]:1.202857186921E-1,139[&rate=5.456990328351609E-4]:3.848932467933E-1)[&rate=5.456990328351609E-4]:4.060746536329E-2)[&rate=5.456990328351609E-4]:4.324090746585E-1,(148[&rate=5.456990328351609E-4]:4.488552514268E-1,143[&rate=5.456990328351609E-4]:4.461155253994E-1)[&rate=5.456990328351609E-4]:1.953559052515E-1)[&rate=5.456990328351609E-4]:3.26019141525E-2)[&rate=5.456990328351609E-4]:3.254805889196E-1)[&rate=5.456990328351609E-4]:3.470670122502E-1)[&rate=5.456990328351609E-4]:6.720770849431E-2,(((24[&rate=5.456990328351609E-4]:1.116882833896E0,(((17[&rate=5.456990328351609E-4]:4.73103245806E-1,21[&rate=5.456990328351609E-4]:5.032402321074E-1)[&rate=5.456990328351609E-4]:8.174931238077E-2,28[&rate=5.456990328351609E-4]:6.096470787346E-1)[&rate=5.456990328351609E-4]:1.842076986582E-1,1[&rate=5.456990328351609E-4]:7.553407529884E-3)[&rate=5.456990328351609E-4]:3.285075085583E-1)[&rate=5.456990328351609E-4]:1.702230758E-1,((((20[&rate=5.456990328351609E-4]:5.895853492377E-1,25[&rate=5.456990328351609E-4]:6.087634314294E-1)[&rate=5.456990328351609E-4]:9.578035536528E-2,23[&rate=5.456990328351609E-4]:6.935848826851E-1)[&rate=5.456990328351609E-4]:1.558249277552E-2,(140[&rate=5.456990328351609E-4]:5.480142299973E-1,11[&rate=5.456990328351609E-4]:5.67192312189E-1)[&rate=5.456990328351609E-4]:5.704355642234E-2)[&rate=5.456990328351609E-4]:4.513778621074E-1,102[&rate=5.456990328351609E-4]:9.860306061292E-3)[&rate=5.456990328351609E-4]:1.156017680187E-1)[&rate=5.456990328351609E-4]:2.550030466002E-1,((144[&rate=5.456990328351609E-4]:9.169463285375E-2,(145[&rate=5.456990328351609E-4]:8.083848926953E-2,141[&rate=5.456990328351609E-4]:7.809876324195E-2)[&rate=5.456990328351609E-4]:1.633559563915E-2)[&rate=5.456990328351609E-4]:5.460303356354E-1,142[&rate=5.456990328351609E-4]:6.432044205441E-1)[&rate=5.456990328351609E-4]:9.838360426019E-1)[&rate=5.456990328351609E-4]:5.966273513426E-3)[&rate=5.456990328351609E-4]:2.99670479795E-1,(((6[&rate=5.456990328351609E-4]:5.656848257824E-1,(15[&rate=5.456990328351609E-4]:5.314904513387E-1,10[&rate=5.456990328351609E-4]:4.931342869552E-1)[&rate=5.456990328351609E-4]:8.898889499156E-2)[&rate=5.456990328351609E-4]:3.714138876086E-1,(3[&rate=5.456990328351609E-4]:4.43550908426E-1,18[&rate=5.456990328351609E-4]:5.586194015766E-1)[&rate=5.456990328351609E-4]:4.414930104445E-1)[&rate=5.456990328351609E-4]:2.651530821704E-1,(((88[&rate=5.456990328351609E-4]:7.045850700549E-2,89[&rate=5.456990328351609E-4]:8.415713714251E-2)[&rate=5.456990328351609E-4]:9.494896763441E-2,87[&rate=5.456990328351609E-4]:1.654074746399E-1)[&rate=5.456990328351609E-4]:2.15421336502E-1,(((90[&rate=5.456990328351609E-4]:1.097037650533E-1,91[&rate=5.456990328351609E-4]:1.097037650533E-1)[&rate=5.456990328351609E-4]:2.978754531507E-2,92[&rate=5.456990328351609E-4]:1.394913103684E-1)[&rate=5.456990328351609E-4]:1.295687490874E-1,(83[&rate=5.456990328351609E-4]:2.026577930485E-1,((86[&rate=5.456990328351609E-4]:8.206244426512E-2,93[&rate=5.456990328351609E-4]:9.576107440213E-2)[&rate=5.456990328351609E-4]:4.459292398117E-3,(85[&rate=5.456990328351609E-4]:7.333172324268E-2,84[&rate=5.456990328351609E-4]:7.333172324268E-2)[&rate=5.456990328351609E-4]:1.319001342055E-2)[&rate=5.456990328351609E-4]:1.161360563852E-1)[&rate=5.456990328351609E-4]:5.27036362703E-2)[&rate=5.456990328351609E-4]:1.254673818232E-1)[&rate=5.456990328351609E-4]:1.309094217296E0)[&rate=5.456990328351609E-4]:5.331651469204E-1)[&rate=5.456990328351609E-4]:5.859799694009E-1,101[&rate=5.456990328351609E-4]:1.266602391335E0)[&rate=5.456990328351609E-4]:1.777333395064E-1,(147[&rate=5.456990328351609E-4]:5.278051951532E-1,((39[&rate=5.456990328351609E-4]:4.39885939691E-1,16[&rate=5.456990328351609E-4]:2.525378865808E0)[&rate=5.456990328351609E-4]:1.359542644889E-2,146[&rate=5.456990328351609E-4]:5.736999453748E-1)[&rate=5.456990328351609E-4]:1.6946779833E-2)[&rate=5.456990328351609E-4]:7.434258742962E-4)[&rate=5.456990328351609E-4]:1.120953600547E-1,(((31[&rate=5.456990328351609E-4]:8.743427485712E-1,((22[&rate=5.456990328351609E-4]:4.738427599766E-1,27[&rate=5.456990328351609E-4]:4.902811161409E-1)[&rate=5.456990328351609E-4]:2.892908163553E-1,((7[&rate=5.456990328351609E-4]:3.798191870279E-1,8[&rate=5.456990328351609E-4]:3.798191870279E-1)[&rate=5.456990328351609E-4]:2.695450252969E-1,26[&rate=5.456990328351609E-4]:7.562135273933E-1)[&rate=5.456990328351609E-4]:1.787895304821E-2)[&rate=5.456990328351609E-4]:5.64146516913E-2)[&rate=5.456990328351609E-4]:4.329267879989E-2,2[&rate=5.456990328351609E-4]:6.90238167097E-1)[&rate=5.456990328351609E-4]:1.826752945758E0,40[&rate=5.456990328351609E-4]:5.602653100252E-1)[&rate=5.456990328351609E-4]:2.300162187672E-2)[&rate=5.456990328351609E-4]:9.535828038354E-2)[&rate=5.456990328351609E-4]:7.475651692833E-2,38[&rate=5.456990328351609E-4]:6.850757182847E-1)[&rate=5.456990328351609E-4]:5.309273015487E-1)[&rate=5.456990328351609E-4]:6.466463636206E-2,((125[&rate=5.456990328351609E-4]:9.210570388077E-1,(((((((82[&rate=5.456990328351609E-4]:2.440250441124E-1,(72[&rate=5.456990328351609E-4]:1.620568496565E-1,78[&rate=5.456990328351609E-4]:1.839746578758E-1)[&rate=5.456990328351609E-4]:5.183120815452E-2)[&rate=5.456990328351609E-4]:6.075521168831E-2,79[&rate=5.456990328351609E-4]:2.965610777186E-1)[&rate=5.456990328351609E-4]:1.114128859152E-1,(77[&rate=5.456990328351609E-4]:2.859171787582E-1,(73[&rate=5.456990328351609E-4]:2.628407825341E-1,71[&rate=5.456990328351609E-4]:1.943476318492E-1)[&rate=5.456990328351609E-4]:2.855584827886E-2)[&rate=5.456990328351609E-4]:1.576732232317E-1)[&rate=5.456990328351609E-4]:1.431020707104E-1,(80[&rate=5.456990328351609E-4]:2.19925900524E-1,81[&rate=5.456990328351609E-4]:2.19925900524E-1)[&rate=5.456990328351609E-4]:3.22930955738E-1)[&rate=5.456990328351609E-4]:2.495381671748E-1,(75[&rate=5.456990328351609E-4]:6.485361821509E-1,((76[&rate=5.456990328351609E-4]:3.761703209288E-1,74[&rate=5.456990328351609E-4]:3.761703209288E-1)[&rate=5.456990328351609E-4]:9.719527507291E-3,70[&rate=5.456990328351609E-4]:3.475336840526E-1)[&rate=5.456990328351609E-4]:2.626463337148E-1)[&rate=5.456990328351609E-4]:1.93173909779E-1)[&rate=5.456990328351609E-4]:4.533786895538E-1,53[&rate=5.456990328351609E-4]:5.486257228716E-1)[&rate=5.456990328351609E-4]:1.516008704534E-1,(((137[&rate=5.456990328351609E-4]:4.636065435047E-1,134[&rate=5.456990328351609E-4]:3.923736667925E-1)[&rate=5.456990328351609E-4]:1.168849561019E-1,133[&rate=5.456990328351609E-4]:5.393956091956E-1)[&rate=5.456990328351609E-4]:8.544484019518E-1,((((12[&rate=5.456990328351609E-4]:4.23299717206E-1,5[&rate=5.456990328351609E-4]:3.849435528225E-1)[&rate=5.456990328351609E-4]:2.042657307476E-1,29[&rate=5.456990328351609E-4]:7.344147630221E-1)[&rate=5.456990328351609E-4]:1.08380610768E-1,103[&rate=5.456990328351609E-4]:6.099186614613E-1)[&rate=5.456990328351609E-4]:1.573445615097E0,52[&rate=5.456990328351609E-4]:5.190705419979E-1)[&rate=5.456990328351609E-4]:1.008906934927E-1)[&rate=5.456990328351609E-4]:8.84620791459E-2)[&rate=5.456990328351609E-4]:4.312129591439E-1)[&rate=5.456990328351609E-4]:1.126431744636E-1,(68[&rate=5.456990328351609E-4]:4.959008741647E-1,((((54[&rate=5.456990328351609E-4]:1.682039802164E-1,59[&rate=5.456990328351609E-4]:2.064553463367E-1)[&rate=5.456990328351609E-4]:7.483532754086E-3,(37[&rate=5.456990328351609E-4]:2.342519302544E-1,(55[&rate=5.456990328351609E-4]:1.676168625837E-1,56[&rate=5.456990328351609E-4]:1.676168625837E-1)[&rate=5.456990328351609E-4]:2.018698023893E-2)[&rate=5.456990328351609E-4]:1.793831495653E-2)[&rate=5.456990328351609E-4]:4.867326478151E-2,58[&rate=5.456990328351609E-4]:2.817378269324E-1)[&rate=5.456990328351609E-4]:9.849378373502E-2,57[&rate=5.456990328351609E-4]:3.638381680444E-1)[&rate=5.456990328351609E-4]:1.839752744263E-1)[&rate=5.456990328351609E-4]:3.7113267244E-1)[&rate=5.456990328351609E-4]:3.589893008476E-1)[&rate=5.456990328351609E-4]:1.63340740687E-1,((67[&rate=5.456990328351609E-4]:1.92748631069E-1,(122[&rate=5.456990328351609E-4]:3.562297108245E-1,(123[&rate=5.456990328351609E-4]:2.599207166401E-1,124[&rate=5.456990328351609E-4]:2.57188476203E-1)[&rate=5.456990328351609E-4]:9.630899418437E-2)[&rate=5.456990328351609E-4]:3.377914705852E-1)[&rate=5.456990328351609E-4]:2.476960777986E-1,(((((138[&rate=5.456990328351609E-4]:2.276799838142E-1,136[&rate=5.456990328351609E-4]:9.617313449897E-2)[&rate=5.456990328351609E-4]:2.830611629559E-1,135[&rate=5.456990328351609E-4]:3.1074114677E-1)[&rate=5.456990328351609E-4]:1.428920444731E-1,(119[&rate=5.456990328351609E-4]:7.528500630905E-1,120[&rate=5.456990328351609E-4]:6.569596521316E-1)[&rate=5.456990328351609E-4]:4.872833363204E-2)[&rate=5.456990328351609E-4]:1.419281949157E0,66[&rate=5.456990328351609E-4]:1.87983633551E-1)[&rate=5.456990328351609E-4]:2.56042691512E-2,126[&rate=5.456990328351609E-4]:1.460762092387E0)[&rate=5.456990328351609E-4]:2.268568061654E-1)[&rate=5.456990328351609E-4]:4.011982414994E-1)[&rate=5.456990328351609E-4]:4.982909257156E-2)[&rate=5.456990328351609E-4]:3.434239031493E-3,34[&rate=5.456990328351609E-4]:3.189258333999E-2)[&rate=5.456990328351609E-4]:1.453819100205E-2,33[&rate=5.456990328351609E-4]:2.999241817766E-2);
tree STATE_18000000 [&joint=-20978.818823045876,lnP=-20978.818823045876] = [&R] (33[&rate=5.462749992350038E-4]:7.001026088588E-2,((34[&rate=5.462749992350038E-4]:2.086369897622E-2,(((125[&rate=5.462749992350038E-4]:1.115328477474E0,((53[&rate=5.462749992350038E-4]:7.582247393053E-1,((71[&rate=5.462749992350038E-4]:5.72146499062E-1,(((72[&rate=5.462749992350038E-4]:2.879579246742E-2,78[&rate=5.462749992350038E-4]:5.071360068673E-2)[&rate=5.462749992350038E-4]:3.326104583048E-1,(82[&rate=5.462749992350038E-4]:3.532433496683E-1,79[&rate=5.462749992350038E-4]:3.450241715863E-1)[&rate=5.462749992350038E-4]:3.829988740527E-2)[&rate=5.462749992350038E-4]:1.568575274561E-1,((73[&rate=5.462749992350038E-4]:3.871838613785E-1,77[&rate=5.462749992350038E-4]:3.817044093238E-1)[&rate=5.462749992350038E-4]:1.67675085414E-1,(80[&rate=5.462749992350038E-4]:1.672522850572E-1,81[&rate=5.462749992350038E-4]:1.672522850572E-1)[&rate=5.462749992350038E-4]:3.382915932421E-1)[&rate=5.462749992350038E-4]:2.641853006599E-2)[&rate=5.462749992350038E-4]:5.936217288842E-2)[&rate=5.462749992350038E-4]:2.514457233856E-1,(((75[&rate=5.462749992350038E-4]:4.215221329621E-1,76[&rate=5.462749992350038E-4]:4.215221329621E-1)[&rate=5.462749992350038E-4]:1.795988318003E-1,74[&rate=5.462749992350038E-4]:6.011209647623E-1)[&rate=5.462749992350038E-4]:6.032188914151E-3,70[&rate=5.462749992350038E-4]:5.68796989293E-1)[&rate=5.462749992350038E-4]:2.84932219456E-1)[&rate=5.462749992350038E-4]:6.126024247849E-1)[&rate=5.462749992350038E-4]:1.346515150465E-2,(52[&rate=5.462749992350038E-4]:5.907210802599E-1,((((12[&rate=5.462749992350038E-4]:2.927314777498E-1,5[&rate=5.462749992350038E-4]:2.543753133663E-1)[&rate=5.462749992350038E-4]:5.264032552453E-2,29[&rate=5.462749992350038E-4]:4.522211183428E-1)[&rate=5.462749992350038E-4]:3.2756687344E-1,103[&rate=5.462749992350038E-4]:5.46911279454E-1)[&rate=5.462749992350038E-4]:1.677326860582E0,((134[&rate=5.462749992350038E-4]:3.877783233964E-1,137[&rate=5.462749992350038E-4]:4.590112001086E-1)[&rate=5.462749992350038E-4]:1.531824835573E-1,133[&rate=5.462749992350038E-4]:5.710977932549E-1)[&rate=5.462749992350038E-4]:7.62729387877E-1)[&rate=5.462749992350038E-4]:3.077667478489E-2)[&rate=5.462749992350038E-4]:1.891655318614E-1)[&rate=5.462749992350038E-4]:5.540211003257E-1)[&rate=5.462749992350038E-4]:1.616665109264E-1,(68[&rate=5.462749992350038E-4]:6.65240096964E-1,(59[&rate=5.462749992350038E-4]:2.535949831787E-1,((((37[&rate=5.462749992350038E-4]:1.59238747564E-1,54[&rate=5.462749992350038E-4]:8.273601532351E-2)[&rate=5.462749992350038E-4]:2.049930391571E-2,58[&rate=5.462749992350038E-4]:1.606123684196E-1)[&rate=5.462749992350038E-4]:8.283680666216E-2,(55[&rate=5.462749992350038E-4]:1.365301377081E-1,56[&rate=5.462749992350038E-4]:1.365301377081E-1)[&rate=5.462749992350038E-4]:7.959663300188E-2)[&rate=5.462749992350038E-4]:1.405116066027E-2,57[&rate=5.462749992350038E-4]:2.41106893119E-1)[&rate=5.462749992350038E-4]:1.522033049682E-2)[&rate=5.462749992350038E-4]:4.608254416543E-1)[&rate=5.462749992350038E-4]:4.450882247701E-1)[&rate=5.462749992350038E-4]:1.413282192092E-1,((((((((130[&rate=5.462749992350038E-4]:2.035033256002E-1,(129[&rate=5.462749992350038E-4]:1.719206450732E-1,132[&rate=5.462749992350038E-4]:1.746603711006E-1)[&rate=5.462749992350038E-4]:3.158268052699E-2)[&rate=5.462749992350038E-4]:1.542755329334E-1,131[&rate=5.462749992350038E-4]:3.60518584561E-1)[&rate=5.462749992350038E-4]:4.080448918569E-1,69[&rate=5.462749992350038E-4]:9.137689558701E-1)[&rate=5.462749992350038E-4]:2.800911957003E-1,118[&rate=5.462749992350038E-4]:1.182901247461E0)[&rate=5.462749992350038E-4]:8.468720440399E-1,((((47[&rate=5.462749992350038E-4]:3.147990769174E-2,44[&rate=5.462749992350038E-4]:2.601542681749E-2)[&rate=5.462749992350038E-4]:5.383636209036E-1,45[&rate=5.462749992350038E-4]:5.616468072839E-1)[&rate=5.462749992350038E-4]:3.540508364908E-2,((49[&rate=5.462749992350038E-4]:4.10229980711E-1,50[&rate=5.462749992350038E-4]:4.10229980711E-1)[&rate=5.462749992350038E-4]:1.471748428965E-1,(51[&rate=5.462749992350038E-4]:5.064572029793E-1,(((48[&rate=5.462749992350038E-4]:2.21642368563E-1,41[&rate=5.462749992350038E-4]:1.779265215685E-1)[&rate=5.462749992350038E-4]:4.405154733919E-2,42[&rate=5.462749992350038E-4]:2.27442549782E-1)[&rate=5.462749992350038E-4]:1.827611187189E-1,(46[&rate=5.462749992350038E-4]:3.85986556647E-1,43[&rate=5.462749992350038E-4]:3.85986556647E-1)[&rate=5.462749992350038E-4]:7.339743972262E-2)[&rate=5.462749992350038E-4]:7.439561098114E-2)[&rate=5.462749992350038E-4]:5.641210150249E-2)[&rate=5.462749992350038E-4]:1.505690339115E-2)[&rate=5.462749992350038E-4]:3.216645230851E-1,(128[&rate=5.462749992350038E-4]:1.246134224365E0,((((64[&rate=5.462749992350038E-4]:1.938955861647E-1,62[&rate=5.462749992350038E-4]:2.349914765757E-1)[&rate=5.462749992350038E-4]:3.485417059367E-2,60[&rate=5.462749992350038E-4]:7.806482525167E-2)[&rate=5.462749992350038E-4]:8.208778311388E-2,65[&rate=5.462749992350038E-4]:1.601526083656E-1)[&rate=5.462749992350038E-4]:3.956928294602E-1,(63[&rate=5.462749992350038E-4]:1.909797659545E-1,61[&rate=5.462749992350038E-4]:2.320756563656E-1)[&rate=5.462749992350038E-4]:5.155506033779E-1)[&rate=5.462749992350038E-4]:6.382339920189E-1)[&rate=5.462749992350038E-4]:4.459784019444E-1)[&rate=5.462749992350038E-4]:1.979346377939E-1)[&rate=5.462749992350038E-4]:8.984026999096E-2,35[&rate=5.462749992350038E-4]:4.511204108066E-1)[&rate=5.462749992350038E-4]:3.442284346609E-2,((127[&rate=5.462749992350038E-4]:2.494340180719E0,121[&rate=5.462749992350038E-4]:2.053244290308E0)[&rate=5.462749992350038E-4]:1.93962316572E-1,36[&rate=5.462749992350038E-4]:1.677545520852E-1)[&rate=5.462749992350038E-4]:3.643640446532E-1)[&rate=5.462749992350038E-4]:1.268453707144E-1,((16[&rate=5.462749992350038E-4]:2.747162426785E0,(((99[&rate=5.462749992350038E-4]:5.627376218822E-1,96[&rate=5.462749992350038E-4]:5.272184961994E-1)[&rate=5.462749992350038E-4]:2.631929031508E-2,(((94[&rate=5.462749992350038E-4]:7.087025687927E-2,100[&rate=5.462749992350038E-4]:7.087025687927E-2)[&rate=5.462749992350038E-4]:3.136672672505E-1,95[&rate=5.462749992350038E-4]:4.692369776819E-1)[&rate=5.462749992350038E-4]:1.06308495663E-1,98[&rate=5.462749992350038E-4]:5.646165115961E-1)[&rate=5.462749992350038E-4]:2.582477103983E-3)[&rate=5.462749992350038E-4]:1.007384434751E-1,(((((((((((((13[&rate=5.462749992350038E-4]:6.467277701311E-1,19[&rate=5.462749992350038E-4]:6.850839345148E-1)[&rate=5.462749992350038E-4]:1.265917658319E-1,115[&rate=5.462749992350038E-4]:6.911277551411E-1)[&rate=5.462749992350038E-4]:3.185835090277E-3,(((109[&rate=5.462749992350038E-4]:2.917653887133E-1,107[&rate=5.462749992350038E-4]:2.725873065216E-1)[&rate=5.462749992350038E-4]:3.913511054755E-2,114[&rate=5.462749992350038E-4]:2.514484444664E-1)[&rate=5.462749992350038E-4]:3.140869389732E-1,108[&rate=5.462749992350038E-4]:6.230696300149E-1)[&rate=5.462749992350038E-4]:1.287782067918E-1)[&rate=5.462749992350038E-4]:1.073252737255E-1,(116[&rate=5.462749992350038E-4]:7.093178745654E-1,((104[&rate=5.462749992350038E-4]:5.073729837265E-1,(106[&rate=5.462749992350038E-4]:3.53803393518E-1,(111[&rate=5.462749992350038E-4]:2.363750862326E-1,139[&rate=5.462749992350038E-4]:4.11717551986E-1)[&rate=5.462749992350038E-4]:1.338666634498E-1)[&rate=5.462749992350038E-4]:1.535695902085E-1)[&rate=5.462749992350038E-4]:2.605882110982E-1,(148[&rate=5.462749992350038E-4]:3.044250463852E-1,143[&rate=5.462749992350038E-4]:3.016853203578E-1)[&rate=5.462749992350038E-4]:4.416183402205E-1)[&rate=5.462749992350038E-4]:1.630652343446E-3)[&rate=5.462749992350038E-4]:9.232098939141E-2)[&rate=5.462749992350038E-4]:9.309087180075E-2,((113[&rate=5.462749992350038E-4]:6.550602693041E-1,(((112[&rate=5.462749992350038E-4]:3.88662120959E-1,14[&rate=5.462749992350038E-4]:3.88662120959E-1)[&rate=5.462749992350038E-4]:2.751064718946E-2,(4[&rate=5.462749992350038E-4]:2.77760986725E-1,30[&rate=5.462749992350038E-4]:4.503637264511E-1)[&rate=5.462749992350038E-4]:8.087753484825E-2)[&rate=5.462749992350038E-4]:2.383060970675E-1,(117[&rate=5.462749992350038E-4]:3.220443522774E-1,9[&rate=5.462749992350038E-4]:3.110854481677E-1)[&rate=5.462749992350038E-4]:3.351742389662E-1)[&rate=5.462749992350038E-4]:5.814040881784E-4)[&rate=5.462749992350038E-4]:2.669951031677E-2,(110[&rate=5.462749992350038E-4]:4.643477421994E-1,105[&rate=5.462749992350038E-4]:4.424299339803E-1)[&rate=5.462749992350038E-4]:2.119325853668E-1)[&rate=5.462749992350038E-4]:2.951617369585E-1)[&rate=5.462749992350038E-4]:1.908464937389E-1,(((141[&rate=5.462749992350038E-4]:1.474009250836E-1,144[&rate=5.462749992350038E-4]:1.446611990563E-1)[&rate=5.462749992350038E-4]:7.76370512969E-2,145[&rate=5.462749992350038E-4]:2.277777024081E-1)[&rate=5.462749992350038E-4]:3.416747142924E-1,142[&rate=5.462749992350038E-4]:5.694524167005E-1)[&rate=5.462749992350038E-4]:7.709183333441E-1)[&rate=5.462749992350038E-4]:2.780325425815E-1,((102[&rate=5.462749992350038E-4]:1.203420397129E-1,(((20[&rate=5.462749992350038E-4]:5.057389138226E-1,25[&rate=5.462749992350038E-4]:5.249169960143E-1)[&rate=5.462749992350038E-4]:4.42186543759E-2,23[&rate=5.462749992350038E-4]:5.581767462806E-1)[&rate=5.462749992350038E-4]:2.029596705988E-1,(140[&rate=5.462749992350038E-4]:6.144283863701E-1,11[&rate=5.462749992350038E-4]:6.336064685618E-1)[&rate=5.462749992350038E-4]:4.259844146839E-2)[&rate=5.462749992350038E-4]:5.098905543402E-1)[&rate=5.462749992350038E-4]:1.0382799347E-1,(24[&rate=5.462749992350038E-4]:9.185013985662E-1,(((17[&rate=5.462749992350038E-4]:5.936782356876E-1,21[&rate=5.462749992350038E-4]:6.23815221989E-1)[&rate=5.462749992350038E-4]:1.112483145025E-1,28[&rate=5.462749992350038E-4]:7.597210707379E-1)[&rate=5.462749992350038E-4]:1.299163448395E-1,1[&rate=5.462749992350038E-4]:1.033360457144E-1)[&rate=5.462749992350038E-4]:3.43434350435E-2)[&rate=5.462749992350038E-4]:4.673124702331E-1)[&rate=5.462749992350038E-4]:1.476579169773E-1)[&rate=5.462749992350038E-4]:1.321278937544E-1,((6[&rate=5.462749992350038E-4]:6.875025584986E-1,(18[&rate=5.462749992350038E-4]:6.852829780626E-1,(15[&rate=5.462749992350038E-4]:4.992975115539E-1,10[&rate=5.462749992350038E-4]:4.609413471704E-1)[&rate=5.462749992350038E-4]:1.777662884264E-1)[&rate=5.462749992350038E-4]:6.523327906612E-2)[&rate=5.462749992350038E-4]:2.669961995846E-1,(3[&rate=5.462749992350038E-4]:2.793408007509E-1,(((88[&rate=5.462749992350038E-4]:5.609192762089E-2,89[&rate=5.462749992350038E-4]:6.97905577579E-2)[&rate=5.462749992350038E-4]:1.763872566988E-1,87[&rate=5.462749992350038E-4]:2.324791843197E-1)[&rate=5.462749992350038E-4]:1.254255929401E-4,((((86[&rate=5.462749992350038E-4]:8.426685959868E-2,93[&rate=5.462749992350038E-4]:9.79654897357E-2)[&rate=5.462749992350038E-4]:1.29613303219E-2,84[&rate=5.462749992350038E-4]:9.722818992059E-2)[&rate=5.462749992350038E-4]:6.454709803352E-2,(83[&rate=5.462749992350038E-4]:6.597316881726E-2,85[&rate=5.462749992350038E-4]:6.597316881726E-2)[&rate=5.462749992350038E-4]:9.580211913685E-2)[&rate=5.462749992350038E-4]:2.598980842471E-2,((90[&rate=5.462749992350038E-4]:9.213782573604E-2,91[&rate=5.462749992350038E-4]:9.213782573604E-2)[&rate=5.462749992350038E-4]:1.220086131285E-2,92[&rate=5.462749992350038E-4]:1.043386870489E-1)[&rate=5.462749992350038E-4]:9.712503946693E-2)[&rate=5.462749992350038E-4]:4.483951353386E-2)[&rate=5.462749992350038E-4]:5.864622182354E-1)[&rate=5.462749992350038E-4]:6.231031628118E-1)[&rate=5.462749992350038E-4]:5.987721543246E-1)[&rate=5.462749992350038E-4]:6.31013605162E-1,101[&rate=5.462749992350038E-4]:1.129489997022E0)[&rate=5.462749992350038E-4]:2.934532518377E-1,146[&rate=5.462749992350038E-4]:5.699976691005E-1)[&rate=5.462749992350038E-4]:8.998279545702E-5,97[&rate=5.462749992350038E-4]:3.788308212948E-1)[&rate=5.462749992350038E-4]:1.180594485702E-2,147[&rate=5.462749992350038E-4]:5.190520666984E-1)[&rate=5.462749992350038E-4]:4.320505905967E-2,((2[&rate=5.462749992350038E-4]:7.91079097685E-1,((22[&rate=5.462749992350038E-4]:4.541333465297E-1,27[&rate=5.462749992350038E-4]:4.70571702694E-1)[&rate=5.462749992350038E-4]:3.675121386596E-1,(31[&rate=5.462749992350038E-4]:7.93935220843E-1,((7[&rate=5.462749992350038E-4]:3.671502897227E-1,8[&rate=5.462749992350038E-4]:3.671502897227E-1)[&rate=5.462749992350038E-4]:2.424533085173E-1,26[&rate=5.462749992350038E-4]:7.164529133086E-1)[&rate=5.462749992350038E-4]:3.364669109597E-2)[&rate=5.462749992350038E-4]:8.250478489441E-2)[&rate=5.462749992350038E-4]:1.420363522218E-1)[&rate=5.462749992350038E-4]:1.633009401352E0,(40[&rate=5.462749992350038E-4]:4.192893722165E-1,39[&rate=5.462749992350038E-4]:4.192893722165E-1)[&rate=5.462749992350038E-4]:4.807332399163E-2)[&rate=5.462749992350038E-4]:3.75173803696E-2)[&rate=5.462749992350038E-4]:3.464205505116E-2)[&rate=5.462749992350038E-4]:1.221473690389E-1)[&rate=5.462749992350038E-4]:8.856430078829E-2,38[&rate=5.462749992350038E-4]:6.81927790527E-1)[&rate=5.462749992350038E-4]:5.328262809756E-1)[&rate=5.462749992350038E-4]:9.154727818401E-2)[&rate=5.462749992350038E-4]:1.799414944352E-1)[&rate=5.462749992350038E-4]:3.452524884211E-2,((66[&rate=5.462749992350038E-4]:4.087454040661E-1,((((119[&rate=5.462749992350038E-4]:1.384256400028E0,120[&rate=5.462749992350038E-4]:1.288365989069E0)[&rate=5.462749992350038E-4]:1.134615153214E-1,((138[&rate=5.462749992350038E-4]:3.553830160066E-1,136[&rate=5.462749992350038E-4]:2.238761666914E-1)[&rate=5.462749992350038E-4]:7.382648610918E-1,135[&rate=5.462749992350038E-4]:8.936478770984E-1)[&rate=5.462749992350038E-4]:2.561248327718E-1)[&rate=5.462749992350038E-4]:2.962311570141E-1,126[&rate=5.462749992350038E-4]:1.00824654972E0)[&rate=5.462749992350038E-4]:5.134575569667E-1,(67[&rate=5.462749992350038E-4]:2.048549842655E-1,((123[&rate=5.462749992350038E-4]:6.244036503166E-2,124[&rate=5.462749992350038E-4]:5.970812459453E-2)[&rate=5.462749992350038E-4]:1.012420476173E-1,122[&rate=5.462749992350038E-4]:1.63682412649E-1)[&rate=5.462749992350038E-4]:5.424451219572E-1)[&rate=5.462749992350038E-4]:6.967493273613E-2)[&rate=5.462749992350038E-4]:1.342154870645E-1)[&rate=5.462749992350038E-4]:4.933794889537E-1,32[&rate=5.462749992350038E-4]:1.719338617062E-2)[&rate=5.462749992350038E-4]:1.627775342862E-2)[&rate=5.462749992350038E-4]:3.105966923192E-2);
tree STATE_18090000 [&joint=-20978.671052619397,lnP=-20978.671052619397] = [&R] (33[&rate=6.200590175966653E-4]:5.587179790404E-2,((((((66[&rate=6.200590175966653E-4]:9.673558700416E-2,(((138[&rate=6.200590175966653E-4]:2.734079024715E-1,136[&rate=6.200590175966653E-4]:1.419010531563E-1)[&rate=6.200590175966653E-4]:5.217025612226E-1,135[&rate=6.200590175966653E-4]:5.95110463694E-1)[&rate=6.200590175966653E-4]:8.997105195932E-1,(119[&rate=6.200590175966653E-4]:1.816533729144E0,(120[&rate=6.200590175966653E-4]:1.119768600592E0,126[&rate=6.200590175966653E-4]:4.299564889076E-1)[&rate=6.200590175966653E-4]:6.008747175925E-1)[&rate=6.200590175966653E-4]:2.623245962277E-2)[&rate=6.200590175966653E-4]:2.868461105663E-1)[&rate=6.200590175966653E-4]:3.191015512967E-1,(67[&rate=6.200590175966653E-4]:2.141678722269E-1,((124[&rate=6.200590175966653E-4]:1.139189645364E-1,123[&rate=6.200590175966653E-4]:1.166512049735E-1)[&rate=6.200590175966653E-4]:2.389074889841E-1,122[&rate=6.200590175966653E-4]:3.555586939576E-1)[&rate=6.200590175966653E-4]:3.598817286099E-1)[&rate=6.200590175966653E-4]:2.01669266074E-1)[&rate=6.200590175966653E-4]:1.443249358664E-1,((125[&rate=6.200590175966653E-4]:6.130485313695E-1,((((134[&rate=6.200590175966653E-4]:3.590630586985E-1,133[&rate=6.200590175966653E-4]:3.892000449996E-1)[&rate=6.200590175966653E-4]:5.98815546598E-2,137[&rate=6.200590175966653E-4]:4.901774900705E-1)[&rate=6.200590175966653E-4]:9.234357110222E-1,53[&rate=6.200590175966653E-4]:5.904378137134E-1)[&rate=6.200590175966653E-4]:1.102815606165E-1,((((((79[&rate=6.200590175966653E-4]:2.147234980675E-1,(72[&rate=6.200590175966653E-4]:1.339361050432E-2,78[&rate=6.200590175966653E-4]:3.531141872363E-2)[&rate=6.200590175966653E-4]:1.794120793439E-1)[&rate=6.200590175966653E-4]:4.039230034845E-2,(82[&rate=6.200590175966653E-4]:2.38206680423E-1,71[&rate=6.200590175966653E-4]:2.025902420669E-1)[&rate=6.200590175966653E-4]:2.512829607498E-2)[&rate=6.200590175966653E-4]:3.41021833512E-2,(80[&rate=6.200590175966653E-4]:1.668475638596E-1,81[&rate=6.200590175966653E-4]:1.668475638596E-1)[&rate=6.200590175966653E-4]:1.141512398253E-1)[&rate=6.200590175966653E-4]:3.731995499373E-2,(77[&rate=6.200590175966653E-4]:2.567439316837E-1,73[&rate=6.200590175966653E-4]:2.622233837384E-1)[&rate=6.200590175966653E-4]:1.054104434333E-1)[&rate=6.200590175966653E-4]:2.709465440999E-1,(75[&rate=6.200590175966653E-4]:5.919892917902E-1,((70[&rate=6.200590175966653E-4]:3.155047029292E-1,74[&rate=6.200590175966653E-4]:3.538608673126E-1)[&rate=6.200590175966653E-4]:6.210817700966E-2,76[&rate=6.200590175966653E-4]:4.159690443223E-1)[&rate=6.200590175966653E-4]:1.760202474679E-1)[&rate=6.200590175966653E-4]:4.659107948134E-2)[&rate=6.200590175966653E-4]:8.083363835643E-1,(52[&rate=6.200590175966653E-4]:6.294003744265E-1,(((12[&rate=6.200590175966653E-4]:1.30251508903E-1,5[&rate=6.200590175966653E-4]:9.189534451959E-2)[&rate=6.200590175966653E-4]:6.075006258094E-2,29[&rate=6.200590175966653E-4]:2.978508865525E-1)[&rate=6.200590175966653E-4]:1.536004655375E-1,103[&rate=6.200590175966653E-4]:2.185746397612E-1)[&rate=6.200590175966653E-4]:2.075119469226E0)[&rate=6.200590175966653E-4]:7.925004310863E-2)[&rate=6.200590175966653E-4]:2.656781061976E-4)[&rate=6.200590175966653E-4]:1.227116707008E-1)[&rate=6.200590175966653E-4]:5.878999827824E-1,(68[&rate=6.200590175966653E-4]:5.067401598598E-1,((57[&rate=6.200590175966653E-4]:3.608219291257E-1,((37[&rate=6.200590175966653E-4]:2.597919348957E-1,59[&rate=6.200590175966653E-4]:2.215405687754E-1)[&rate=6.200590175966653E-4]:1.343223664327E-1,(55[&rate=6.200590175966653E-4]:2.038234461939E-1,56[&rate=6.200590175966653E-4]:2.038234461939E-1)[&rate=6.200590175966653E-4]:1.438427677027E-1)[&rate=6.200590175966653E-4]:2.226753480438E-3)[&rate=6.200590175966653E-4]:6.778333194224E-4,(58[&rate=6.200590175966653E-4]:2.147622402359E-1,54[&rate=6.200590175966653E-4]:1.573851910556E-1)[&rate=6.200590175966653E-4]:1.631309648323E-1)[&rate=6.200590175966653E-4]:1.971529657208E-1)[&rate=6.200590175966653E-4]:5.275416876253E-1)[&rate=6.200590175966653E-4]:7.360086445447E-2)[&rate=6.200590175966653E-4]:9.683262886918E-2,(((45[&rate=6.200590175966653E-4]:7.735735385054E-1,(((47[&rate=6.200590175966653E-4]:4.33453440379E-1,51[&rate=6.200590175966653E-4]:4.061310360075E-1)[&rate=6.200590175966653E-4]:1.110417703974E-1,(46[&rate=6.200590175966653E-4]:4.234428207927E-1,(43[&rate=6.200590175966653E-4]:4.04054188446E-1,((42[&rate=6.200590175966653E-4]:7.950341628676E-3,48[&rate=6.200590175966653E-4]:4.62017077489E-2)[&rate=6.200590175966653E-4]:2.340797455342E-1,41[&rate=6.200590175966653E-4]:2.365656062886E-1)[&rate=6.200590175966653E-4]:1.128437734144E-1)[&rate=6.200590175966653E-4]:1.938863234666E-2)[&rate=6.200590175966653E-4]:1.210523899838E-1)[&rate=6.200590175966653E-4]:4.31039077527E-2,(44[&rate=6.200590175966653E-4]:5.701668709518E-1,(49[&rate=6.200590175966653E-4]:5.111966823843E-1,50[&rate=6.200590175966653E-4]:5.111966823843E-1)[&rate=6.200590175966653E-4]:3.164778419604E-2)[&rate=6.200590175966653E-4]:1.196776670309E-2)[&rate=6.200590175966653E-4]:1.941711412877E-1)[&rate=6.200590175966653E-4]:2.076449754563E-1,(36[&rate=6.200590175966653E-4]:8.386501265473E-2,((127[&rate=6.200590175966653E-4]:2.500499810733E0,(((128[&rate=6.200590175966653E-4]:1.305037821892E0,((((64[&rate=6.200590175966653E-4]:2.824319717286E-1,62[&rate=6.200590175966653E-4]:3.235278621396E-1)[&rate=6.200590175966653E-4]:4.080982924927E-2,60[&rate=6.200590175966653E-4]:1.725568694712E-1)[&rate=6.200590175966653E-4]:3.729853555564E-2,65[&rate=6.200590175966653E-4]:2.098554050268E-1)[&rate=6.200590175966653E-4]:3.336939855895E-1,(63[&rate=6.200590175966653E-4]:1.703270567399E-1,61[&rate=6.200590175966653E-4]:2.114229471509E-1)[&rate=6.200590175966653E-4]:5.239072653832E-1)[&rate=6.200590175966653E-4]:7.094336367554E-1)[&rate=6.200590175966653E-4]:4.013808382584E-2,((((130[&rate=6.200590175966653E-4]:3.93804863736E-2,131[&rate=6.200590175966653E-4]:4.212021240095E-2)[&rate=6.200590175966653E-4]:1.358600179037E-1,(132[&rate=6.200590175966653E-4]:1.126051239068E-1,129[&rate=6.200590175966653E-4]:1.098653978795E-1)[&rate=6.200590175966653E-4]:6.537510639787E-2)[&rate=6.200590175966653E-4]:3.114289409428E-1,118[&rate=6.200590175966653E-4]:6.236557465901E-1)[&rate=6.200590175966653E-4]:1.133806221061E-1,69[&rate=6.200590175966653E-4]:7.479952728058E-1)[&rate=6.200590175966653E-4]:7.478655644192E-1)[&rate=6.200590175966653E-4]:3.671201903988E-2,121[&rate=6.200590175966653E-4]:1.97914819873E0)[&rate=6.200590175966653E-4]:8.025572159186E-2)[&rate=6.200590175966653E-4]:8.281582497888E-2,35[&rate=6.200590175966653E-4]:1.619234804095E-2)[&rate=6.200590175966653E-4]:2.109732214802E-2)[&rate=6.200590175966653E-4]:1.885579327764E-1)[&rate=6.200590175966653E-4]:3.884270839355E-1,((((((((144[&rate=6.200590175966653E-4]:1.360189657804E-1,(145[&rate=6.200590175966653E-4]:4.806026947538E-2,141[&rate=6.200590175966653E-4]:4.53205434478E-2)[&rate=6.200590175966653E-4]:9.343814835995E-2)[&rate=6.200590175966653E-4]:2.895737660715E-1,142[&rate=6.200590175966653E-4]:4.310721839069E-1)[&rate=6.200590175966653E-4]:1.041132240521E0,(102[&rate=6.200590175966653E-4]:1.051685936052E-1,(((1[&rate=6.200590175966653E-4]:6.174008737684E-2,(28[&rate=6.200590175966653E-4]:7.76266828857E-1,(21[&rate=6.200590175966653E-4]:5.763486821901E-1,17[&rate=6.200590175966653E-4]:5.462116958887E-1)[&rate=6.200590175966653E-4]:1.752606124205E-1)[&rate=6.200590175966653E-4]:7.177462838274E-2)[&rate=6.200590175966653E-4]:8.771314870449E-2,24[&rate=6.200590175966653E-4]:9.302751538896E-1)[&rate=6.200590175966653E-4]:2.589851861395E-1,((23[&rate=6.200590175966653E-4]:6.351597112977E-1,(25[&rate=6.200590175966653E-4]:5.393338248197E-1,20[&rate=6.200590175966653E-4]:5.201557426279E-1)[&rate=6.200590175966653E-4]:1.067847905877E-1)[&rate=6.200590175966653E-4]:2.098060867631E-1,(140[&rate=6.200590175966653E-4]:3.353614457534E-1,11[&rate=6.200590175966653E-4]:3.545395279451E-1)[&rate=6.200590175966653E-4]:4.054947632665E-1)[&rate=6.200590175966653E-4]:3.333356378585E-1)[&rate=6.200590175966653E-4]:7.755208919251E-2)[&rate=6.200590175966653E-4]:1.204604883564E-1)[&rate=6.200590175966653E-4]:1.217066776663E-2,(((105[&rate=6.200590175966653E-4]:3.333277755682E-1,110[&rate=6.200590175966653E-4]:3.552455837873E-1)[&rate=6.200590175966653E-4]:3.855986637723E-1,(((113[&rate=6.200590175966653E-4]:5.317526136176E-1,((4[&rate=6.200590175966653E-4]:1.405414952414E-1,30[&rate=6.200590175966653E-4]:3.131442349674E-1)[&rate=6.200590175966653E-4]:1.072599753609E-1,14[&rate=6.200590175966653E-4]:3.053357171775E-1)[&rate=6.200590175966653E-4]:2.264168964402E-1)[&rate=6.200590175966653E-4]:5.6565502736E-2,(117[&rate=6.200590175966653E-4]:5.524171447509E-1,112[&rate=6.200590175966653E-4]:5.496774187233E-1)[&rate=6.200590175966653E-4]:3.864069763037E-2)[&rate=6.200590175966653E-4]:3.95398032966E-3,9[&rate=6.200590175966653E-4]:5.840529186012E-1)[&rate=6.200590175966653E-4]:1.540516029311E-1)[&rate=6.200590175966653E-4]:1.606360945678E-1,(((115[&rate=6.200590175966653E-4]:5.963209749884E-1,((108[&rate=6.200590175966653E-4]:4.439394846838E-1,(114[&rate=6.200590175966653E-4]:2.86622283064E-1,109[&rate=6.200590175966653E-4]:3.660743378585E-1)[&rate=6.200590175966653E-4]:9.978295504441E-2)[&rate=6.200590175966653E-4]:7.757271238628E-3,107[&rate=6.200590175966653E-4]:4.544364819498E-1)[&rate=6.200590175966653E-4]:2.021584656413E-1)[&rate=6.200590175966653E-4]:7.669238300835E-3,(13[&rate=6.200590175966653E-4]:6.10327491416E-1,19[&rate=6.200590175966653E-4]:6.486836557997E-1)[&rate=6.200590175966653E-4]:7.585450269506E-2)[&rate=6.200590175966653E-4]:1.021510874525E-1,((116[&rate=6.200590175966653E-4]:6.036611196412E-1,(139[&rate=6.200590175966653E-4]:7.952925905757E-1,((104[&rate=6.200590175966653E-4]:1.37241279292E-1,111[&rate=6.200590175966653E-4]:1.536796354564E-1)[&rate=6.200590175966653E-4]:3.641845912942E-1,106[&rate=6.200590175966653E-4]:5.014258705863E-1)[&rate=6.200590175966653E-4]:1.020858980717E-1)[&rate=6.200590175966653E-4]:6.042332358602E-2)[&rate=6.200590175966653E-4]:3.75173394387E-2,(148[&rate=6.200590175966653E-4]:4.018419892579E-1,143[&rate=6.200590175966653E-4]:3.991022632306E-1)[&rate=6.200590175966653E-4]:2.776926342057E-1)[&rate=6.200590175966653E-4]:6.496284166176E-2)[&rate=6.200590175966653E-4]:1.186267126187E-1)[&rate=6.200590175966653E-4]:4.048125582856E-1)[&rate=6.200590175966653E-4]:9.668626633097E-2,(((88[&rate=6.200590175966653E-4]:1.041005476982E-1,89[&rate=6.200590175966653E-4]:1.177991778353E-1)[&rate=6.200590175966653E-4]:2.465553988119E-1,((87[&rate=6.200590175966653E-4]:1.831288781793E-1,((83[&rate=6.200590175966653E-4]:8.077518750315E-2,84[&rate=6.200590175966653E-4]:8.077518750315E-2)[&rate=6.200590175966653E-4]:5.113804331638E-3,((86[&rate=6.200590175966653E-4]:4.844288046235E-2,93[&rate=6.200590175966653E-4]:6.214151059937E-2)[&rate=6.200590175966653E-4]:3.202946433832E-2,85[&rate=6.200590175966653E-4]:8.047234480067E-2)[&rate=6.200590175966653E-4]:5.416647034121E-3)[&rate=6.200590175966653E-4]:9.723988634452E-2)[&rate=6.200590175966653E-4]:5.029948389816E-2,((90[&rate=6.200590175966653E-4]:6.014289056972E-2,91[&rate=6.200590175966653E-4]:6.014289056972E-2)[&rate=6.200590175966653E-4]:3.493854762651E-2,92[&rate=6.200590175966653E-4]:9.508143819623E-2)[&rate=6.200590175966653E-4]:1.520455540183E-1)[&rate=6.200590175966653E-4]:1.172275844327E-1)[&rate=6.200590175966653E-4]:8.585483173044E-1,((3[&rate=6.200590175966653E-4]:5.581542891824E-1,(15[&rate=6.200590175966653E-4]:5.764683916631E-1,10[&rate=6.200590175966653E-4]:5.381122272797E-1)[&rate=6.200590175966653E-4]:8.853521258759E-2)[&rate=6.200590175966653E-4]:8.05422869546E-2,(18[&rate=6.200590175966653E-4]:6.436802290385E-1,6[&rate=6.200590175966653E-4]:5.806665304084E-1)[&rate=6.200590175966653E-4]:1.100848402491E-1)[&rate=6.200590175966653E-4]:3.078166028046E-2)[&rate=6.200590175966653E-4]:6.622680536144E-1)[&rate=6.200590175966653E-4]:3.031032274508E-1,101[&rate=6.200590175966653E-4]:6.321097914551E-1)[&rate=6.200590175966653E-4]:9.380864897302E-1,((((98[&rate=6.200590175966653E-4]:5.62663959253E-1,((96[&rate=6.200590175966653E-4]:4.79413320605E-1,99[&rate=6.200590175966653E-4]:5.149324462878E-1)[&rate=6.200590175966653E-4]:5.358273531478E-2,((94[&rate=6.200590175966653E-4]:1.891511716998E-1,100[&rate=6.200590175966653E-4]:1.891511716998E-1)[&rate=6.200590175966653E-4]:1.098336194058E-1,95[&rate=6.200590175966653E-4]:3.836842446576E-1)[&rate=6.200590175966653E-4]:1.739019751965E-1)[&rate=6.200590175966653E-4]:1.600670114761E-2)[&rate=6.200590175966653E-4]:5.506973875024E-2,40[&rate=6.200590175966653E-4]:4.893183974569E-1)[&rate=6.200590175966653E-4]:3.182470350853E-2,(39[&rate=6.200590175966653E-4]:4.274318935114E-1,97[&rate=6.200590175966653E-4]:3.563936421452E-1)[&rate=6.200590175966653E-4]:9.371120745409E-2)[&rate=6.200590175966653E-4]:1.69735141943E-2,((16[&rate=6.200590175966653E-4]:2.480794861223E0,146[&rate=6.200590175966653E-4]:5.155205143405E-1)[&rate=6.200590175966653E-4]:1.021948267796E-2,(147[&rate=6.200590175966653E-4]:3.660502480102E-1,((22[&rate=6.200590175966653E-4]:4.126627989826E-1,27[&rate=6.200590175966653E-4]:4.29101155147E-1)[&rate=6.200590175966653E-4]:5.55584949669E-1,(((7[&rate=6.200590175966653E-4]:3.194671252324E-1,8[&rate=6.200590175966653E-4]:3.194671252324E-1)[&rate=6.200590175966653E-4]:3.933961277227E-1,26[&rate=6.200590175966653E-4]:8.197125680237E-1)[&rate=6.200590175966653E-4]:9.997034421049E-2,(2[&rate=6.200590175966653E-4]:3.770333656314E-1,31[&rate=6.200590175966653E-4]:6.044306259055E-1)[&rate=6.200590175966653E-4]:3.590879027671E-1)[&rate=6.200590175966653E-4]:5.952374052709E-2)[&rate=6.200590175966653E-4]:1.469753992734E0)[&rate=6.200590175966653E-4]:9.684821895372E-2)[&rate=6.200590175966653E-4]:1.325951973762E-1)[&rate=6.200590175966653E-4]:5.891550703173E-2)[&rate=6.200590175966653E-4]:2.823611087367E-1,38[&rate=6.200590175966653E-4]:8.110872199991E-1)[&rate=6.200590175966653E-4]:4.055529134172E-1)[&rate=6.200590175966653E-4]:4.272001613564E-2)[&rate=6.200590175966653E-4]:2.126504937825E-1,34[&rate=6.200590175966653E-4]:6.631498188952E-3)[&rate=6.200590175966653E-4]:1.672982392755E-2,32[&rate=6.200590175966653E-4]:1.443513897418E-3)[&rate=6.200590175966653E-4]:4.89488319519E-2);
tree STATE_18180000 [&joint=-21000.75644804394,lnP=-21000.75644804394] = [&R] ((33[&rate=5.217010805140254E-4]:1.274984231488E-1,((34[&rate=5.217010805140254E-4]:4.632893389727E-3,(((125[&rate=5.217010805140254E-4]:9.826690290092E-1,((53[&rate=5.217010805140254E-4]:6.374118779709E-1,(52[&rate=5.217010805140254E-4]:5.905906628144E-1,(((12[&rate=5.217010805140254E-4]:1.171560511576E-1,5[&rate=5.217010805140254E-4]:7.879988677417E-2)[&rate=5.217010805140254E-4]:3.267424941534E-1,29[&rate=5.217010805140254E-4]:5.507478603796E-1)[&rate=5.217010805140254E-4]:1.927571085626E-1,103[&rate=5.217010805140254E-4]:5.106282566134E-1)[&rate=5.217010805140254E-4]:1.744256140762E0)[&rate=5.217010805140254E-4]:5.501793646785E-2)[&rate=5.217010805140254E-4]:1.575103141744E-1,(((137[&rate=5.217010805140254E-4]:7.409218912231E-2,133[&rate=5.217010805140254E-4]:3.299629871126E-2)[&rate=5.217010805140254E-4]:4.795816040876E-1,134[&rate=5.217010805140254E-4]:4.824409164977E-1)[&rate=5.217010805140254E-4]:8.951620838913E-1,(((81[&rate=5.217010805140254E-4]:7.435749325966E-2,80[&rate=5.217010805140254E-4]:7.435749325966E-2)[&rate=5.217010805140254E-4]:7.13611363664E-1,(71[&rate=5.217010805140254E-4]:6.975431326488E-1,(77[&rate=5.217010805140254E-4]:4.464519635874E-1,(((78[&rate=5.217010805140254E-4]:3.145552403293E-2,72[&rate=5.217010805140254E-4]:9.537715813613E-3)[&rate=5.217010805140254E-4]:2.663915911057E-1,(79[&rate=5.217010805140254E-4]:2.607138104925E-1,82[&rate=5.217010805140254E-4]:2.689329885746E-1)[&rate=5.217010805140254E-4]:3.713330464611E-2)[&rate=5.217010805140254E-4]:6.136070041812E-2,73[&rate=5.217010805140254E-4]:4.003037059675E-1)[&rate=5.217010805140254E-4]:5.162770967462E-2)[&rate=5.217010805140254E-4]:3.141048676915E-1)[&rate=5.217010805140254E-4]:7.124764208318E-2)[&rate=5.217010805140254E-4]:1.779585839955E-1,(75[&rate=5.217010805140254E-4]:8.048164324818E-1,(70[&rate=5.217010805140254E-4]:4.713308966067E-1,(76[&rate=5.217010805140254E-4]:3.875233296913E-1,74[&rate=5.217010805140254E-4]:3.875233296913E-1)[&rate=5.217010805140254E-4]:1.221637312989E-1)[&rate=5.217010805140254E-4]:2.951293714916E-1)[&rate=5.217010805140254E-4]:2.104260769306E-1)[&rate=5.217010805140254E-4]:3.568810389218E-1)[&rate=5.217010805140254E-4]:1.692617024234E-1)[&rate=5.217010805140254E-4]:3.981293505251E-1)[&rate=5.217010805140254E-4]:3.712478068013E-1,(68[&rate=5.217010805140254E-4]:5.658254068737E-1,((57[&rate=5.217010805140254E-4]:3.99626307075E-1,(54[&rate=5.217010805140254E-4]:3.426367194164E-1,(55[&rate=5.217010805140254E-4]:2.820585567623E-1,56[&rate=5.217010805140254E-4]:2.820585567623E-1)[&rate=5.217010805140254E-4]:9.063280746266E-2)[&rate=5.217010805140254E-4]:1.60059811013E-2)[&rate=5.217010805140254E-4]:1.519008725551E-1,((58[&rate=5.217010805140254E-4]:3.07668763945E-1,59[&rate=5.217010805140254E-4]:2.885430808849E-1)[&rate=5.217010805140254E-4]:8.851514908919E-2,37[&rate=5.217010805140254E-4]:4.153095960943E-1)[&rate=5.217010805140254E-4]:1.717367092189E-1)[&rate=5.217010805140254E-4]:6.621079554968E-2)[&rate=5.217010805140254E-4]:6.214247622701E-1)[&rate=5.217010805140254E-4]:2.054309228033E-1,(((35[&rate=5.217010805140254E-4]:2.59004676939E-1,((((44[&rate=5.217010805140254E-4]:5.077641480973E-1,51[&rate=5.217010805140254E-4]:4.859062246E-1)[&rate=5.217010805140254E-4]:4.231287064301E-2,(47[&rate=5.217010805140254E-4]:5.3587497451E-1,(49[&rate=5.217010805140254E-4]:4.402936933629E-1,50[&rate=5.217010805140254E-4]:4.402936933629E-1)[&rate=5.217010805140254E-4]:6.279439590132E-2)[&rate=5.217010805140254E-4]:1.966652510456E-2)[&rate=5.217010805140254E-4]:3.441578073458E-2,((43[&rate=5.217010805140254E-4]:4.681029497151E-1,46[&rate=5.217010805140254E-4]:4.681029497151E-1)[&rate=5.217010805140254E-4]:1.026040317957E-2,((48[&rate=5.217010805140254E-4]:8.435631649051E-2,42[&rate=5.217010805140254E-4]:4.610495037029E-2)[&rate=5.217010805140254E-4]:7.12916995192E-2,41[&rate=5.217010805140254E-4]:1.119321690152E-1)[&rate=5.217010805140254E-4]:3.117863751365E-1)[&rate=5.217010805140254E-4]:1.115939274544E-1)[&rate=5.217010805140254E-4]:1.634916470126E-1,45[&rate=5.217010805140254E-4]:7.452522060503E-1)[&rate=5.217010805140254E-4]:2.69123381885E-1)[&rate=5.217010805140254E-4]:4.223741765938E-2,(((127[&rate=5.217010805140254E-4]:2.278671803197E0,121[&rate=5.217010805140254E-4]:1.837575912786E0)[&rate=5.217010805140254E-4]:2.149554305583E-1,((128[&rate=5.217010805140254E-4]:1.41788514989E0,(((65[&rate=5.217010805140254E-4]:1.758792051661E-1,62[&rate=5.217010805140254E-4]:3.676600270839E-1)[&rate=5.217010805140254E-4]:1.965584231465E-2,(64[&rate=5.217010805140254E-4]:2.194356766095E-1,60[&rate=5.217010805140254E-4]:6.875074510282E-2)[&rate=5.217010805140254E-4]:1.267843023779E-1)[&rate=5.217010805140254E-4]:1.658630297327E-1,(63[&rate=5.217010805140254E-4]:1.066965261599E-1,61[&rate=5.217010805140254E-4]:1.47792416571E-1)[&rate=5.217010805140254E-4]:4.053864825602E-1)[&rate=5.217010805140254E-4]:1.004432278156E0)[&rate=5.217010805140254E-4]:1.705177797544E-2,((((130[&rate=5.217010805140254E-4]:1.03350467013E-1,(132[&rate=5.217010805140254E-4]:4.404355734111E-2,129[&rate=5.217010805140254E-4]:4.130383131375E-2)[&rate=5.217010805140254E-4]:6.204663569928E-2)[&rate=5.217010805140254E-4]:1.656019013776E-1,131[&rate=5.217010805140254E-4]:2.71692094418E-1)[&rate=5.217010805140254E-4]:3.527279571725E-1,69[&rate=5.217010805140254E-4]:7.696255310428E-1)[&rate=5.217010805140254E-4]:1.460550431408E-1,118[&rate=5.217010805140254E-4]:9.047216700739E-1)[&rate=5.217010805140254E-4]:6.699412851891E-1)[&rate=5.217010805140254E-4]:2.033414150632E-2)[&rate=5.217010805140254E-4]:1.941371849693E-1,36[&rate=5.217010805140254E-4]:1.672164735193E-1)[&rate=5.217010805140254E-4]:1.806009635449E-1)[&rate=5.217010805140254E-4]:3.578156291678E-1,(38[&rate=5.217010805140254E-4]:8.762355994914E-1,((((((102[&rate=5.217010805140254E-4]:2.188945852126E-1,(((((21[&rate=5.217010805140254E-4]:4.943769374042E-1,17[&rate=5.217010805140254E-4]:4.642399511028E-1)[&rate=5.217010805140254E-4]:1.423152662743E-1,28[&rate=5.217010805140254E-4]:6.613497379249E-1)[&rate=5.217010805140254E-4]:1.411237463677E-1,24[&rate=5.217010805140254E-4]:7.969940322379E-1)[&rate=5.217010805140254E-4]:7.117610840692E-2,1[&rate=5.217010805140254E-4]:8.734822283658E-2)[&rate=5.217010805140254E-4]:1.835565619457E-1,((20[&rate=5.217010805140254E-4]:5.076911235739E-1,(140[&rate=5.217010805140254E-4]:3.975824978126E-1,11[&rate=5.217010805140254E-4]:4.167605800043E-1)[&rate=5.217010805140254E-4]:1.421821480247E-2)[&rate=5.217010805140254E-4]:1.525929024769E-1,(25[&rate=5.217010805140254E-4]:5.170332383177E-1,23[&rate=5.217010805140254E-4]:5.060743342081E-1)[&rate=5.217010805140254E-4]:1.624288699248E-1)[&rate=5.217010805140254E-4]:3.72264594348E-1)[&rate=5.217010805140254E-4]:3.288117182384E-1)[&rate=5.217010805140254E-4]:2.838129886472E-1,((((((148[&rate=5.217010805140254E-4]:3.546163018019E-1,143[&rate=5.217010805140254E-4]:3.518765757745E-1)[&rate=5.217010805140254E-4]:3.280159883325E-1,(((111[&rate=5.217010805140254E-4]:1.872367358593E-1,106[&rate=5.217010805140254E-4]:1.70798379695E-1)[&rate=5.217010805140254E-4]:2.654699217991E-1,104[&rate=5.217010805140254E-4]:4.362683014941E-1)[&rate=5.217010805140254E-4]:1.064840808236E-1,139[&rate=5.217010805140254E-4]:7.345332042354E-1)[&rate=5.217010805140254E-4]:1.617977160359E-1)[&rate=5.217010805140254E-4]:1.438124999355E-1,116[&rate=5.217010805140254E-4]:7.880886256863E-1)[&rate=5.217010805140254E-4]:2.118344523853E-2,(((13[&rate=5.217010805140254E-4]:1.534920517569E-1,19[&rate=5.217010805140254E-4]:1.918482161406E-1)[&rate=5.217010805140254E-4]:4.147561718614E-1,115[&rate=5.217010805140254E-4]:4.860564427965E-1)[&rate=5.217010805140254E-4]:7.7743554105E-2,(((109[&rate=5.217010805140254E-4]:4.203157297322E-1,114[&rate=5.217010805140254E-4]:3.408636749377E-1)[&rate=5.217010805140254E-4]:1.823298177884E-2,108[&rate=5.217010805140254E-4]:4.16630903292E-1)[&rate=5.217010805140254E-4]:1.525208405296E-2,107[&rate=5.217010805140254E-4]:4.346227133723E-1)[&rate=5.217010805140254E-4]:1.89451256132E-1)[&rate=5.217010805140254E-4]:2.454720740233E-1)[&rate=5.217010805140254E-4]:2.316156342276E-1,((113[&rate=5.217010805140254E-4]:5.520212778725E-1,(110[&rate=5.217010805140254E-4]:4.611909748435E-1,105[&rate=5.217010805140254E-4]:4.392731666244E-1)[&rate=5.217010805140254E-4]:8.535085097429E-2)[&rate=5.217010805140254E-4]:1.099416184134E-1,(((9[&rate=5.217010805140254E-4]:5.577108145286E-1,(14[&rate=5.217010805140254E-4]:3.769972359636E-1,(4[&rate=5.217010805140254E-4]:1.649452973595E-1,30[&rate=5.217010805140254E-4]:3.375480370856E-1)[&rate=5.217010805140254E-4]:1.545176920289E-1)[&rate=5.217010805140254E-4]:1.88932756647E-1)[&rate=5.217010805140254E-4]:7.362647581391E-3,112[&rate=5.217010805140254E-4]:5.73292640192E-1)[&rate=5.217010805140254E-4]:8.64550212602E-2,117[&rate=5.217010805140254E-4]:6.624873874798E-1)[&rate=5.217010805140254E-4]:2.215234833678E-3)[&rate=5.217010805140254E-4]:4.611165896884E-1)[&rate=5.217010805140254E-4]:4.487925912884E-1,((144[&rate=5.217010805140254E-4]:4.470547410089E-1,(141[&rate=5.217010805140254E-4]:1.091703461358E-1,145[&rate=5.217010805140254E-4]:1.119100721633E-1)[&rate=5.217010805140254E-4]:3.406241209005E-1)[&rate=5.217010805140254E-4]:2.232448440959E-1,142[&rate=5.217010805140254E-4]:6.757790371598E-1)[&rate=5.217010805140254E-4]:1.068695779829E0)[&rate=5.217010805140254E-4]:4.808099336669E-3)[&rate=5.217010805140254E-4]:3.660711309798E-1,((((88[&rate=5.217010805140254E-4]:2.560050095311E-2,89[&rate=5.217010805140254E-4]:3.929913109013E-2)[&rate=5.217010805140254E-4]:2.14400038332E-1,87[&rate=5.217010805140254E-4]:2.400005392851E-1)[&rate=5.217010805140254E-4]:4.788990404996E-2,(((83[&rate=5.217010805140254E-4]:1.16757286342E-1,86[&rate=5.217010805140254E-4]:1.16757286342E-1)[&rate=5.217010805140254E-4]:5.74145832897E-2,85[&rate=5.217010805140254E-4]:1.741718696317E-1)[&rate=5.217010805140254E-4]:4.829105227018E-2,(((90[&rate=5.217010805140254E-4]:1.031885978411E-2,91[&rate=5.217010805140254E-4]:1.031885978411E-2)[&rate=5.217010805140254E-4]:6.477820993401E-2,92[&rate=5.217010805140254E-4]:7.509706971812E-2)[&rate=5.217010805140254E-4]:8.276843476048E-2,(93[&rate=5.217010805140254E-4]:4.102606983504E-2,84[&rate=5.217010805140254E-4]:2.732743969803E-2)[&rate=5.217010805140254E-4]:1.168394346436E-1)[&rate=5.217010805140254E-4]:7.829604756033E-2)[&rate=5.217010805140254E-4]:6.542752143317E-2)[&rate=5.217010805140254E-4]:8.073470994557E-1,(3[&rate=5.217010805140254E-4]:5.235198081086E-1,((18[&rate=5.217010805140254E-4]:5.268555473448E-1,(15[&rate=5.217010805140254E-4]:2.928202815771E-1,10[&rate=5.217010805140254E-4]:2.544641171936E-1)[&rate=5.217010805140254E-4]:2.258160876854E-1)[&rate=5.217010805140254E-4]:1.082399025949E-2,6[&rate=5.217010805140254E-4]:4.746658389742E-1)[&rate=5.217010805140254E-4]:1.009087636549E-1)[&rate=5.217010805140254E-4]:3.199170728501E-2)[&rate=5.217010805140254E-4]:1.310527463419E0)[&rate=5.217010805140254E-4]:5.582011444969E-1,101[&rate=5.217010805140254E-4]:1.421500397281E0)[&rate=5.217010805140254E-4]:1.513455353518E-1,40[&rate=5.217010805140254E-4]:5.996817736395E-1)[&rate=5.217010805140254E-4]:3.943138247555E-2,(((2[&rate=5.217010805140254E-4]:9.857110986731E-1,(31[&rate=5.217010805140254E-4]:7.911789677184E-1,((22[&rate=5.217010805140254E-4]:6.072376858822E-1,27[&rate=5.217010805140254E-4]:6.236760420466E-1)[&rate=5.217010805140254E-4]:1.264919532005E-1,((7[&rate=5.217010805140254E-4]:1.643148368907E-1,8[&rate=5.217010805140254E-4]:1.643148368907E-1)[&rate=5.217010805140254E-4]:3.324533595418E-1,26[&rate=5.217010805140254E-4]:6.036175115011E-1)[&rate=5.217010805140254E-4]:1.410710316913E-1)[&rate=5.217010805140254E-4]:2.654808087646E-3)[&rate=5.217010805140254E-4]:4.219293912288E-1)[&rate=5.217010805140254E-4]:1.57247339749E0,(39[&rate=5.217010805140254E-4]:4.055591304972E-1,(147[&rate=5.217010805140254E-4]:4.396142938734E-1,(16[&rate=5.217010805140254E-4]:2.439081433619E0,146[&rate=5.217010805140254E-4]:4.738070867363E-1)[&rate=5.217010805140254E-4]:2.864873719168E-2)[&rate=5.217010805140254E-4]:2.332188580416E-2)[&rate=5.217010805140254E-4]:1.958995628367E-1)[&rate=5.217010805140254E-4]:5.208511353436E-3,((96[&rate=5.217010805140254E-4]:5.681475118362E-1,99[&rate=5.217010805140254E-4]:6.036666375191E-1)[&rate=5.217010805140254E-4]:1.198462930132E-1,((97[&rate=5.217010805140254E-4]:3.805918301248E-1,98[&rate=5.217010805140254E-4]:5.800453820373E-1)[&rate=5.217010805140254E-4]:1.106518171367E-1,((94[&rate=5.217010805140254E-4]:2.462620326503E-1,100[&rate=5.217010805140254E-4]:2.462620326503E-1)[&rate=5.217010805140254E-4]:2.669868585899E-1,95[&rate=5.217010805140254E-4]:5.979483447923E-1)[&rate=5.217010805140254E-4]:1.036778161304E-1)[&rate=5.217010805140254E-4]:1.09578078611E-2)[&rate=5.217010805140254E-4]:3.342749819857E-2)[&rate=5.217010805140254E-4]:3.244595142771E-2)[&rate=5.217010805140254E-4]:3.054284543054E-1)[&rate=5.217010805140254E-4]:3.851875707902E-1)[&rate=5.217010805140254E-4]:1.859027304087E-1)[&rate=5.217010805140254E-4]:2.268613784498E-2)[&rate=5.217010805140254E-4]:8.778305858148E-2,32[&rate=5.217010805140254E-4]:7.049814375212E-2)[&rate=5.217010805140254E-4]:5.152082734198E-2)[&rate=5.217010805140254E-4]:1.449799378721E-2,((((135[&rate=5.217010805140254E-4]:4.746755766565E-1,(138[&rate=5.217010805140254E-4]:2.405561062428E-1,136[&rate=5.217010805140254E-4]:1.090492569276E-1)[&rate=5.217010805140254E-4]:4.341194704137E-1)[&rate=5.217010805140254E-4]:9.897944356773E-1,126[&rate=5.217010805140254E-4]:1.026712695169E0)[&rate=5.217010805140254E-4]:7.385780200913E-2,119[&rate=5.217010805140254E-4]:1.886273019822E0)[&rate=5.217010805140254E-4]:5.071780166997E-1,((66[&rate=5.217010805140254E-4]:2.952851942793E-1,(67[&rate=5.217010805140254E-4]:2.44407659668E-1,(122[&rate=5.217010805140254E-4]:3.440270471583E-1,(124[&rate=5.217010805140254E-4]:1.381784717718E-2,123[&rate=5.217010805140254E-4]:1.655008761431E-2)[&rate=5.217010805140254E-4]:3.27476959544E-1)[&rate=5.217010805140254E-4]:4.016531628504E-1)[&rate=5.217010805140254E-4]:5.087753461128E-2)[&rate=5.217010805140254E-4]:1.386156225293E-2,120[&rate=5.217010805140254E-4]:2.246133057902E0)[&rate=5.217010805140254E-4]:5.142756766097E-2)[&rate=5.217010805140254E-4]:6.608741475373E-1);
tree STATE_18270000 [&joint=-20975.050201312286,lnP=-20975.050201312286] = [&R] (((66[&rate=5.674706701372668E-4]:3.72829581189E-1,(120[&rate=5.674706701372668E-4]:1.813706682294E0,((126[&rate=5.674706701372668E-4]:9.236715431356E-1,(135[&rate=5.674706701372668E-4]:7.686668744895E-1,(138[&rate=5.674706701372668E-4]:3.565415970448E-1,136[&rate=5.674706701372668E-4]:2.250347477296E-1)[&rate=5.674706701372668E-4]:6.121252774447E-1)[&rate=5.674706701372668E-4]:5.927619858105E-1)[&rate=5.674706701372668E-4]:1.585802557378E-1,119[&rate=5.674706701372668E-4]:1.867954321517E0)[&rate=5.674706701372668E-4]:4.16427717362E-2)[&rate=5.674706701372668E-4]:4.961092002645E-1)[&rate=5.674706701372668E-4]:3.111467474018E-1,((122[&rate=5.674706701372668E-4]:5.083335098324E-1,(124[&rate=5.674706701372668E-4]:1.060546143073E-1,123[&rate=5.674706701372668E-4]:1.087868547444E-1)[&rate=5.674706701372668E-4]:3.99546655088E-1)[&rate=5.674706701372668E-4]:3.650148651053E-1,67[&rate=5.674706701372668E-4]:3.720758245971E-1)[&rate=5.674706701372668E-4]:3.119005039938E-1)[&rate=5.674706701372668E-4]:3.400110332962E-1,(((34[&rate=5.674706701372668E-4]:2.460835326366E-2,(((68[&rate=5.674706701372668E-4]:6.990512764868E-1,(59[&rate=5.674706701372668E-4]:2.623515934951E-1,((55[&rate=5.674706701372668E-4]:1.547147331919E-1,56[&rate=5.674706701372668E-4]:1.547147331919E-1)[&rate=5.674706701372668E-4]:2.325413853419E-2,((54[&rate=5.674706701372668E-4]:1.10696006354E-1,(57[&rate=5.674706701372668E-4]:1.415885869056E-1,58[&rate=5.674706701372668E-4]:1.579820295286E-1)[&rate=5.674706701372668E-4]:1.009102600581E-2)[&rate=5.674706701372668E-4]:1.125305755879E-2,37[&rate=5.674706701372668E-4]:1.984517961533E-1)[&rate=5.674706701372668E-4]:2.596516300469E-2)[&rate=5.674706701372668E-4]:7.61860004574E-2)[&rate=5.674706701372668E-4]:4.858800108606E-1)[&rate=5.674706701372668E-4]:4.624243451299E-1,(((((((12[&rate=5.674706701372668E-4]:1.485114767497E-1,5[&rate=5.674706701372668E-4]:1.101553123663E-1)[&rate=5.674706701372668E-4]:3.569368069192E-1,29[&rate=5.674706701372668E-4]:6.122975987374E-1)[&rate=5.674706701372668E-4]:3.156346403014E-1,103[&rate=5.674706701372668E-4]:6.9505552671E-1)[&rate=5.674706701372668E-4]:1.540853056112E0,(134[&rate=5.674706701372668E-4]:5.138227967179E-1,(133[&rate=5.674706701372668E-4]:3.066400615657E-1,137[&rate=5.674706701372668E-4]:3.477359519768E-1)[&rate=5.674706701372668E-4]:2.373197214534E-1)[&rate=5.674706701372668E-4]:8.015378408992E-1)[&rate=5.674706701372668E-4]:3.847637046973E-2,52[&rate=5.674706701372668E-4]:6.100912187312E-1)[&rate=5.674706701372668E-4]:2.370985124985E-1,((((70[&rate=5.674706701372668E-4]:4.721652916788E-1,(76[&rate=5.674706701372668E-4]:3.99846525884E-1,74[&rate=5.674706701372668E-4]:3.99846525884E-1)[&rate=5.674706701372668E-4]:1.106749301783E-1)[&rate=5.674706701372668E-4]:1.147979437254E-1,75[&rate=5.674706701372668E-4]:6.253193997877E-1)[&rate=5.674706701372668E-4]:3.848078653383E-1,(((73[&rate=5.674706701372668E-4]:5.123153921411E-1,77[&rate=5.674706701372668E-4]:5.068359400864E-1)[&rate=5.674706701372668E-4]:4.199303408407E-2,((79[&rate=5.674706701372668E-4]:2.746673943074E-1,71[&rate=5.674706701372668E-4]:2.472701340333E-1)[&rate=5.674706701372668E-4]:2.252229330837E-1,((78[&rate=5.674706701372668E-4]:1.569476877394E-1,72[&rate=5.674706701372668E-4]:1.350298795201E-1)[&rate=5.674706701372668E-4]:2.906058639075E-1,82[&rate=5.674706701372668E-4]:4.55772729729E-1)[&rate=5.674706701372668E-4]:5.233677574422E-2)[&rate=5.674706701372668E-4]:1.332220842326E-2)[&rate=5.674706701372668E-4]:6.503349983156E-4,(81[&rate=5.674706701372668E-4]:7.57493219731E-2,80[&rate=5.674706701372668E-4]:7.57493219731E-2)[&rate=5.674706701372668E-4]:4.298943707573E-1)[&rate=5.674706701372668E-4]:4.551685039024E-1)[&rate=5.674706701372668E-4]:5.622029752348E-1,53[&rate=5.674706701372668E-4]:8.258671817487E-1)[&rate=5.674706701372668E-4]:1.312582816965E-2)[&rate=5.674706701372668E-4]:3.288505462799E-1,125[&rate=5.674706701372668E-4]:9.57461042537E-1)[&rate=5.674706701372668E-4]:3.706812457465E-1)[&rate=5.674706701372668E-4]:1.691075515879E-1,((((127[&rate=5.674706701372668E-4]:2.666641819306E0,121[&rate=5.674706701372668E-4]:2.225545928895E0)[&rate=5.674706701372668E-4]:1.016481598466E-1,((((128[&rate=5.674706701372668E-4]:1.329090259323E0,((((64[&rate=5.674706701372668E-4]:1.503435077327E-1,62[&rate=5.674706701372668E-4]:1.914393981437E-1)[&rate=5.674706701372668E-4]:1.03393728922E-1,60[&rate=5.674706701372668E-4]:1.03052305148E-1)[&rate=5.674706701372668E-4]:5.28031605536E-2,65[&rate=5.674706701372668E-4]:1.558554657016E-1)[&rate=5.674706701372668E-4]:1.586877942744E-1,(63[&rate=5.674706701372668E-4]:1.637006227322E-2,61[&rate=5.674706701372668E-4]:5.746595268426E-2)[&rate=5.674706701372668E-4]:4.488581292095E-1)[&rate=5.674706701372668E-4]:9.624922048262E-1)[&rate=5.674706701372668E-4]:8.615729212689E-2,((69[&rate=5.674706701372668E-4]:5.445276777758E-1,((130[&rate=5.674706701372668E-4]:6.985105533504E-2,131[&rate=5.674706701372668E-4]:7.25907813624E-2)[&rate=5.674706701372668E-4]:5.356389471147E-2,(132[&rate=5.674706701372668E-4]:1.173738082904E-1,129[&rate=5.674706701372668E-4]:1.14634082263E-1)[&rate=5.674706701372668E-4]:8.780867783505E-3)[&rate=5.674706701372668E-4]:2.731675222497E-1)[&rate=5.674706701372668E-4]:2.405287037557E-1,118[&rate=5.674706701372668E-4]:7.740974774218E-1)[&rate=5.674706701372668E-4]:7.80876101425E-1)[&rate=5.674706701372668E-4]:2.613918435739E-1,(45[&rate=5.674706701372668E-4]:6.556786876407E-1,((47[&rate=5.674706701372668E-4]:6.424118442365E-1,((((43[&rate=5.674706701372668E-4]:4.972277967E-1,((41[&rate=5.674706701372668E-4]:2.54938457328E-1,48[&rate=5.674706701372668E-4]:2.986543043224E-1)[&rate=5.674706701372668E-4]:1.427567834878E-1,42[&rate=5.674706701372668E-4]:4.031597216901E-1)[&rate=5.674706701372668E-4]:4.48877471412E-2)[&rate=5.674706701372668E-4]:1.51383694973E-2,46[&rate=5.674706701372668E-4]:5.123661661973E-1)[&rate=5.674706701372668E-4]:1.047004621705E-1,(49[&rate=5.674706701372668E-4]:3.009353106816E-1,50[&rate=5.674706701372668E-4]:3.009353106816E-1)[&rate=5.674706701372668E-4]:2.833444324404E-1)[&rate=5.674706701372668E-4]:2.507060676822E-2,51[&rate=5.674706701372668E-4]:6.148148307645E-1)[&rate=5.674706701372668E-4]:2.746091005283E-4)[&rate=5.674706701372668E-4]:9.40453448512E-3,44[&rate=5.674706701372668E-4]:6.463518978474E-1)[&rate=5.674706701372668E-4]:1.20590302304E-2)[&rate=5.674706701372668E-4]:2.475644950915E-1)[&rate=5.674706701372668E-4]:4.619136010661E-2,35[&rate=5.674706701372668E-4]:1.940636318424E-1)[&rate=5.674706701372668E-4]:7.103059638805E-3)[&rate=5.674706701372668E-4]:7.164959813319E-2,36[&rate=5.674706701372668E-4]:3.193916320802E-1)[&rate=5.674706701372668E-4]:4.04187306541E-1,(38[&rate=5.674706701372668E-4]:7.095344856673E-1,((((((40[&rate=5.674706701372668E-4]:5.195884154619E-1,(((((((140[&rate=5.674706701372668E-4]:4.973834329397E-1,(20[&rate=5.674706701372668E-4]:5.871269362175E-1,11[&rate=5.674706701372668E-4]:5.104146074504E-1)[&rate=5.674706701372668E-4]:6.146907680995E-3)[&rate=5.674706701372668E-4]:1.449526603924E-1,(23[&rate=5.674706701372668E-4]:6.139849878649E-1,25[&rate=5.674706701372668E-4]:6.249438919745E-1)[&rate=5.674706701372668E-4]:1.324606945082E-1)[&rate=5.674706701372668E-4]:4.45166916032E-1,102[&rate=5.674706701372668E-4]:4.092766689836E-2)[&rate=5.674706701372668E-4]:1.394292950706E-1,((((21[&rate=5.674706701372668E-4]:6.396174183805E-1,17[&rate=5.674706701372668E-4]:6.094804320791E-1)[&rate=5.674706701372668E-4]:5.723173838561E-2,28[&rate=5.674706701372668E-4]:7.215066910125E-1)[&rate=5.674706701372668E-4]:1.70799694637E-1,1[&rate=5.674706701372668E-4]:1.060050157866E-1)[&rate=5.674706701372668E-4]:1.114671659385E-1,24[&rate=5.674706701372668E-4]:9.982940995333E-1)[&rate=5.674706701372668E-4]:3.43706698052E-1)[&rate=5.674706701372668E-4]:1.116234204306E-1,(((144[&rate=5.674706701372668E-4]:9.609614026126E-2,(145[&rate=5.674706701372668E-4]:2.331805956939E-2,141[&rate=5.674706701372668E-4]:2.05783335418E-2)[&rate=5.674706701372668E-4]:7.825753274682E-2)[&rate=5.674706701372668E-4]:3.069781217614E-1,142[&rate=5.674706701372668E-4]:4.085537140776E-1)[&rate=5.674706701372668E-4]:8.646858617635E-1,(((((148[&rate=5.674706701372668E-4]:3.220949904218E-1,143[&rate=5.674706701372668E-4]:3.193552643944E-1)[&rate=5.674706701372668E-4]:4.573626102311E-1,(((106[&rate=5.674706701372668E-4]:1.697394176675E-4,111[&rate=5.674706701372668E-4]:1.660809558204E-2)[&rate=5.674706701372668E-4]:5.102903318235E-2,104[&rate=5.674706701372668E-4]:5.119877260002E-2)[&rate=5.674706701372668E-4]:1.14851816593E-1,139[&rate=5.674706701372668E-4]:3.578314111107E-1)[&rate=5.674706701372668E-4]:6.35324819679E-1)[&rate=5.674706701372668E-4]:6.557067122352E-2,116[&rate=5.674706701372668E-4]:8.066721074927E-1)[&rate=5.674706701372668E-4]:5.703013017433E-2,(115[&rate=5.674706701372668E-4]:7.707220773664E-1,((((109[&rate=5.674706701372668E-4]:4.820725559306E-1,114[&rate=5.674706701372668E-4]:4.026205011361E-1)[&rate=5.674706701372668E-4]:4.63720576668E-2,107[&rate=5.674706701372668E-4]:5.092665314057E-1)[&rate=5.674706701372668E-4]:1.539204210354E-2,108[&rate=5.674706701372668E-4]:5.219188474819E-1)[&rate=5.674706701372668E-4]:2.795276595261E-1,(13[&rate=5.674706701372668E-4]:4.632826533833E-1,19[&rate=5.674706701372668E-4]:5.016388177669E-1)[&rate=5.674706701372668E-4]:3.628213878712E-1)[&rate=5.674706701372668E-4]:2.680981693377E-2)[&rate=5.674706701372668E-4]:9.298016030066E-2)[&rate=5.674706701372668E-4]:6.328671503932E-2,((105[&rate=5.674706701372668E-4]:6.59085778179E-1,110[&rate=5.674706701372668E-4]:6.810035863981E-1)[&rate=5.674706701372668E-4]:1.838263080706E-1,((113[&rate=5.674706701372668E-4]:8.476695419478E-1,(((4[&rate=5.674706701372668E-4]:6.202253742805E-2,30[&rate=5.674706701372668E-4]:2.346252771541E-1)[&rate=5.674706701372668E-4]:4.71838953202E-1,14[&rate=5.674706701372668E-4]:5.913957372052E-1)[&rate=5.674706701372668E-4]:1.809094176476E-1,(117[&rate=5.674706701372668E-4]:1.114755847601E-1,112[&rate=5.674706701372668E-4]:1.087358587325E-1)[&rate=5.674706701372668E-4]:6.635692961203E-1)[&rate=5.674706701372668E-4]:7.536438709497E-2)[&rate=5.674706701372668E-4]:2.591874205097E-3,9[&rate=5.674706701372668E-4]:8.420422380708E-1)[&rate=5.674706701372668E-4]:2.00479303705E-2)[&rate=5.674706701372668E-4]:1.388713870048E-1)[&rate=5.674706701372668E-4]:9.145610258668E-2)[&rate=5.674706701372668E-4]:2.653161490243E-1)[&rate=5.674706701372668E-4]:3.941253830928E-2,((3[&rate=5.674706701372668E-4]:4.470293398121E-1,(((88[&rate=5.674706701372668E-4]:9.010557180133E-2,89[&rate=5.674706701372668E-4]:1.038042019383E-1)[&rate=5.674706701372668E-4]:1.095059921685E-1,87[&rate=5.674706701372668E-4]:1.996115639699E-1)[&rate=5.674706701372668E-4]:1.160086400207E-1,(((90[&rate=5.674706701372668E-4]:8.621263204653E-2,91[&rate=5.674706701372668E-4]:8.621263204653E-2)[&rate=5.674706701372668E-4]:1.173362807009E-1,92[&rate=5.674706701372668E-4]:2.035489127474E-1)[&rate=5.674706701372668E-4]:1.008677453908E-1,(((86[&rate=5.674706701372668E-4]:8.611701625091E-2,85[&rate=5.674706701372668E-4]:8.611701625091E-2)[&rate=5.674706701372668E-4]:5.320854184339E-2,(84[&rate=5.674706701372668E-4]:1.075332414113E-1,93[&rate=5.674706701372668E-4]:1.212318715483E-1)[&rate=5.674706701372668E-4]:3.1792316683E-2)[&rate=5.674706701372668E-4]:1.438285172992E-2,83[&rate=5.674706701372668E-4]:1.537084098242E-1)[&rate=5.674706701372668E-4]:1.370096181771E-1)[&rate=5.674706701372668E-4]:2.490217598934E-2)[&rate=5.674706701372668E-4]:6.711351632186E-1)[&rate=5.674706701372668E-4]:6.166311733603E-1,(6[&rate=5.674706701372668E-4]:7.456116334796E-1,(18[&rate=5.674706701372668E-4]:7.712336212042E-1,(15[&rate=5.674706701372668E-4]:5.754292055967E-1,10[&rate=5.674706701372668E-4]:5.370730412132E-1)[&rate=5.674706701372668E-4]:1.875852375252E-1)[&rate=5.674706701372668E-4]:3.739171090552E-2)[&rate=5.674706701372668E-4]:3.701036742133E-1)[&rate=5.674706701372668E-4]:2.649926815091E-1)[&rate=5.674706701372668E-4]:2.309572157979E-1,101[&rate=5.674706701372668E-4]:5.568706844519E-1)[&rate=5.674706701372668E-4]:9.358818900038E-1)[&rate=5.674706701372668E-4]:9.295217337476E-3,147[&rate=5.674706701372668E-4]:5.862606819797E-1)[&rate=5.674706701372668E-4]:5.099607680233E-3,39[&rate=5.674706701372668E-4]:5.339832404796E-1)[&rate=5.674706701372668E-4]:1.403376188317E-2,146[&rate=5.674706701372668E-4]:6.682355815977E-1)[&rate=5.674706701372668E-4]:5.251090259661E-3,(16[&rate=5.674706701372668E-4]:2.610043419423E0,((((22[&rate=5.674706701372668E-4]:2.871303645121E-1,27[&rate=5.674706701372668E-4]:3.035687206765E-1)[&rate=5.674706701372668E-4]:4.166930652908E-1,((7[&rate=5.674706701372668E-4]:1.515776797208E-1,8[&rate=5.674706701372668E-4]:1.515776797208E-1)[&rate=5.674706701372668E-4]:3.691390116039E-1,26[&rate=5.674706701372668E-4]:6.275660063932E-1)[&rate=5.674706701372668E-4]:8.72163275193E-2)[&rate=5.674706701372668E-4]:6.900717632692E-3,31[&rate=5.674706701372668E-4]:7.655186679836E-1)[&rate=5.674706701372668E-4]:4.36695687841E-1,2[&rate=5.674706701372668E-4]:9.748170955506E-1)[&rate=5.674706701372668E-4]:1.506459200585E0)[&rate=5.674706701372668E-4]:2.871759931651E-2)[&rate=5.674706701372668E-4]:3.519200425728E-2,((((94[&rate=5.674706701372668E-4]:8.140804105821E-2,100[&rate=5.674706701372668E-4]:8.140804105821E-2)[&rate=5.674706701372668E-4]:2.291431285667E-1,95[&rate=5.674706701372668E-4]:3.95250623177E-1)[&rate=5.674706701372668E-4]:2.279385662315E-1,(96[&rate=5.674706701372668E-4]:5.164252876555E-1,99[&rate=5.674706701372668E-4]:5.519444133383E-1)[&rate=5.674706701372668E-4]:8.217373781862E-2)[&rate=5.674706701372668E-4]:1.67283210463E-2,(97[&rate=5.674706701372668E-4]:4.213408220898E-1,98[&rate=5.674706701372668E-4]:6.207943740022E-1)[&rate=5.674706701372668E-4]:8.194174703798E-3)[&rate=5.674706701372668E-4]:8.788684871999E-2)[&rate=5.674706701372668E-4]:1.893803997166E-1)[&rate=5.674706701372668E-4]:5.698345570036E-1)[&rate=5.674706701372668E-4]:1.05858939277E-1)[&rate=5.674706701372668E-4]:1.047595164614E-1)[&rate=5.674706701372668E-4]:1.149417923145E-2,33[&rate=5.674706701372668E-4]:1.966417633074E-2)[&rate=5.674706701372668E-4]:3.889397652479E-2,32[&rate=5.674706701372668E-4]:5.307870080081E-2)[&rate=5.674706701372668E-4]:8.597715423708E-2);
tree STATE_18360000 [&joint=-20998.31141311306,lnP=-20998.31141311306] = [&R] ((32[&rate=5.800613550529749E-4]:6.736600655818E-3,(34[&rate=5.800613550529749E-4]:2.039179357555E-3,((((((((127[&rate=5.800613550529749E-4]:2.302833727791E0,(128[&rate=5.800613550529749E-4]:1.091255147706E0,((((60[&rate=5.800613550529749E-4]:6.267699039631E-2,64[&rate=5.800613550529749E-4]:2.13361921903E-1)[&rate=5.800613550529749E-4]:2.49251789868E-1,62[&rate=5.800613550529749E-4]:5.037096021821E-1)[&rate=5.800613550529749E-4]:9.637531742546E-2,65[&rate=5.800613550529749E-4]:4.083040976898E-1)[&rate=5.800613550529749E-4]:1.332908844653E-1,(63[&rate=5.800613550529749E-4]:2.441751613692E-1,61[&rate=5.800613550529749E-4]:2.852710517803E-1)[&rate=5.800613550529749E-4]:4.481047522926E-1)[&rate=5.800613550529749E-4]:4.976053710301E-1)[&rate=5.800613550529749E-4]:1.73222415702E-1)[&rate=5.800613550529749E-4]:1.179944310506E-1,((118[&rate=5.800613550529749E-4]:7.830248500787E-1,((132[&rate=5.800613550529749E-4]:1.983256801795E-1,(131[&rate=5.800613550529749E-4]:1.167699856237E-1,130[&rate=5.800613550529749E-4]:1.140302595963E-1)[&rate=5.800613550529749E-4]:8.155569455583E-2)[&rate=5.800613550529749E-4]:3.26764616469E-2,129[&rate=5.800613550529749E-4]:2.282624157991E-1)[&rate=5.800613550529749E-4]:4.177761329097E-1)[&rate=5.800613550529749E-4]:1.063224060202E-1,69[&rate=5.800613550529749E-4]:9.003061602085E-1)[&rate=5.800613550529749E-4]:6.328507657566E-1)[&rate=5.800613550529749E-4]:6.902517024138E-2,(45[&rate=5.800613550529749E-4]:6.177613665392E-1,(((((41[&rate=5.800613550529749E-4]:1.934493377886E-1,(42[&rate=5.800613550529749E-4]:1.374105496841E-1,48[&rate=5.800613550529749E-4]:1.756619158043E-1)[&rate=5.800613550529749E-4]:6.150326897882E-2)[&rate=5.800613550529749E-4]:2.108203578932E-1,(46[&rate=5.800613550529749E-4]:4.443286504292E-1,43[&rate=5.800613550529749E-4]:4.443286504292E-1)[&rate=5.800613550529749E-4]:1.458585399562E-2)[&rate=5.800613550529749E-4]:1.538739597856E-2,(47[&rate=5.800613550529749E-4]:6.679167962762E-2,44[&rate=5.800613550529749E-4]:6.132719875337E-2)[&rate=5.800613550529749E-4]:4.075102207758E-1)[&rate=5.800613550529749E-4]:6.110242218287E-2,51[&rate=5.800613550529749E-4]:5.080819182148E-1)[&rate=5.800613550529749E-4]:3.13172289593E-2,(50[&rate=5.800613550529749E-4]:4.863357058943E-1,49[&rate=5.800613550529749E-4]:4.863357058943E-1)[&rate=5.800613550529749E-4]:4.759896040546E-2)[&rate=5.800613550529749E-4]:5.923653630502E-2)[&rate=5.800613550529749E-4]:6.033958586903E-2)[&rate=5.800613550529749E-4]:2.32529347184E-1,35[&rate=5.800613550529749E-4]:1.552593885959E-1)[&rate=5.800613550529749E-4]:1.027160039216E-2,(121[&rate=5.800613550529749E-4]:2.088065982914E0,36[&rate=5.800613550529749E-4]:8.613928119881E-3)[&rate=5.800613550529749E-4]:2.034924033339E-1)[&rate=5.800613550529749E-4]:4.263707804987E-1,(38[&rate=5.800613550529749E-4]:8.732393405213E-1,((16[&rate=5.800613550529749E-4]:2.879645771817E0,((40[&rate=5.800613550529749E-4]:5.844493655617E-1,((39[&rate=5.800613550529749E-4]:5.498934907125E-1,147[&rate=5.800613550529749E-4]:6.072705398928E-1)[&rate=5.800613550529749E-4]:2.799232196991E-2,((((26[&rate=5.800613550529749E-4]:7.563813360233E-1,(7[&rate=5.800613550529749E-4]:3.598718643103E-1,8[&rate=5.800613550529749E-4]:3.598718643103E-1)[&rate=5.800613550529749E-4]:2.896601566445E-1)[&rate=5.800613550529749E-4]:2.070553308734E-1,(2[&rate=5.800613550529749E-4]:4.852079754894E-1,31[&rate=5.800613550529749E-4]:7.126052357635E-1)[&rate=5.800613550529749E-4]:2.946670475716E-1)[&rate=5.800613550529749E-4]:1.291567805411E-1,(22[&rate=5.800613550529749E-4]:7.086819531624E-1,27[&rate=5.800613550529749E-4]:7.251203093267E-1)[&rate=5.800613550529749E-4]:3.729525901657E-1)[&rate=5.800613550529749E-4]:1.620657388783E0,97[&rate=5.800613550529749E-4]:5.019251381891E-1)[&rate=5.800613550529749E-4]:4.922423127079E-3)[&rate=5.800613550529749E-4]:6.563552879278E-3)[&rate=5.800613550529749E-4]:4.078506932626E-2,146[&rate=5.800613550529749E-4]:7.454530141228E-1)[&rate=5.800613550529749E-4]:1.689184108122E-1)[&rate=5.800613550529749E-4]:1.433929360845E-2,(((94[&rate=5.800613550529749E-4]:3.682348331147E-1,100[&rate=5.800613550529749E-4]:3.682348331147E-1)[&rate=5.800613550529749E-4]:2.066937255762E-1,95[&rate=5.800613550529749E-4]:6.59628012243E-1)[&rate=5.800613550529749E-4]:2.621948975698E-1,(98[&rate=5.800613550529749E-4]:8.030782919163E-1,(((((((((13[&rate=5.800613550529749E-4]:5.122380606652E-1,19[&rate=5.800613550529749E-4]:5.505942250489E-1)[&rate=5.800613550529749E-4]:2.340165097213E-1,115[&rate=5.800613550529749E-4]:6.640627895646E-1)[&rate=5.800613550529749E-4]:9.597690489553E-2,((107[&rate=5.800613550529749E-4]:2.059212088109E-1,108[&rate=5.800613550529749E-4]:2.031814827835E-1)[&rate=5.800613550529749E-4]:2.44617087811E-1,(109[&rate=5.800613550529749E-4]:4.043190164488E-1,114[&rate=5.800613550529749E-4]:3.248669616543E-1)[&rate=5.800613550529749E-4]:6.539736236484E-2)[&rate=5.800613550529749E-4]:3.69775370441E-1)[&rate=5.800613550529749E-4]:1.071369927383E-1,(((111[&rate=5.800613550529749E-4]:4.530939731105E-1,(106[&rate=5.800613550529749E-4]:3.284186711674E-1,(139[&rate=5.800613550529749E-4]:4.421570227102E-1,104[&rate=5.800613550529749E-4]:2.503762007924E-1)[&rate=5.800613550529749E-4]:7.804247037491E-2)[&rate=5.800613550529749E-4]:1.082369457787E-1)[&rate=5.800613550529749E-4]:3.484679040141E-2,116[&rate=5.800613550529749E-4]:4.112284347448E-1)[&rate=5.800613550529749E-4]:1.490637987077E-1,(148[&rate=5.800613550529749E-4]:2.835256102787E-1,143[&rate=5.800613550529749E-4]:2.807858842513E-1)[&rate=5.800613550529749E-4]:3.151227875574E-1)[&rate=5.800613550529749E-4]:3.06884453746E-1)[&rate=5.800613550529749E-4]:1.623115598415E-1,((110[&rate=5.800613550529749E-4]:8.005792385649E-1,105[&rate=5.800613550529749E-4]:7.786614303458E-1)[&rate=5.800613550529749E-4]:8.430970227071E-4,(((112[&rate=5.800613550529749E-4]:1.237404471909E-1,117[&rate=5.800613550529749E-4]:1.264801732184E-1)[&rate=5.800613550529749E-4]:4.300898030693E-1,(14[&rate=5.800613550529749E-4]:3.090564543929E-1,(4[&rate=5.800613550529749E-4]:7.28652886855E-2,30[&rate=5.800613550529749E-4]:2.454680284115E-1)[&rate=5.800613550529749E-4]:1.786569191323E-1)[&rate=5.800613550529749E-4]:2.447737958672E-1)[&rate=5.800613550529749E-4]:8.214073297777E-2,(9[&rate=5.800613550529749E-4]:3.749010220765E-1,113[&rate=5.800613550529749E-4]:3.831202001586E-1)[&rate=5.800613550529749E-4]:2.528507830793E-1)[&rate=5.800613550529749E-4]:1.709308044045E-1)[&rate=5.800613550529749E-4]:3.047782402194E-1)[&rate=5.800613550529749E-4]:2.734391415503E-1,((((((28[&rate=5.800613550529749E-4]:6.480912684862E-1,21[&rate=5.800613550529749E-4]:6.234337342398E-1)[&rate=5.800613550529749E-4]:2.204725245617E-1,1[&rate=5.800613550529749E-4]:8.226242318503E-2)[&rate=5.800613550529749E-4]:7.184475728846E-2,24[&rate=5.800613550529749E-4]:9.349290982817E-1)[&rate=5.800613550529749E-4]:1.354647398929E-1,17[&rate=5.800613550529749E-4]:1.021078769682E0)[&rate=5.800613550529749E-4]:3.639911966575E-1,(((144[&rate=5.800613550529749E-4]:2.967231227499E-1,141[&rate=5.800613550529749E-4]:2.994628487773E-1)[&rate=5.800613550529749E-4]:5.158378223356E-2,145[&rate=5.800613550529749E-4]:3.537863570384E-1)[&rate=5.800613550529749E-4]:4.566772048936E-1,142[&rate=5.800613550529749E-4]:8.10463561932E-1)[&rate=5.800613550529749E-4]:7.088529797496E-1)[&rate=5.800613550529749E-4]:2.167890104337E-2,(((11[&rate=5.800613550529749E-4]:6.485507499616E-1,140[&rate=5.800613550529749E-4]:6.293726677698E-1)[&rate=5.800613550529749E-4]:2.597376446481E-1,(23[&rate=5.800613550529749E-4]:7.266030466089E-1,(20[&rate=5.800613550529749E-4]:5.480448494115E-1,25[&rate=5.800613550529749E-4]:5.672229316032E-1)[&rate=5.800613550529749E-4]:1.703390191153E-1)[&rate=5.800613550529749E-4]:2.6661685485E-1)[&rate=5.800613550529749E-4]:2.449001299855E-1,102[&rate=5.800613550529749E-4]:8.743509993772E-2)[&rate=5.800613550529749E-4]:2.069850003214E-1)[&rate=5.800613550529749E-4]:1.672646641333E-2)[&rate=5.800613550529749E-4]:8.268685863137E-2,(((15[&rate=5.800613550529749E-4]:3.596739431544E-1,10[&rate=5.800613550529749E-4]:3.21317778771E-1)[&rate=5.800613550529749E-4]:3.240766110815E-1,(6[&rate=5.800613550529749E-4]:4.744185628361E-1,18[&rate=5.800613550529749E-4]:5.374322614662E-1)[&rate=5.800613550529749E-4]:1.54537470852E-1)[&rate=5.800613550529749E-4]:1.831872090678E-1,((87[&rate=5.800613550529749E-4]:3.049095255779E-1,((((90[&rate=5.800613550529749E-4]:2.99736810337E-2,91[&rate=5.800613550529749E-4]:2.99736810337E-2)[&rate=5.800613550529749E-4]:8.150849917531E-2,92[&rate=5.800613550529749E-4]:1.11482180209E-1)[&rate=5.800613550529749E-4]:1.071607558885E-1,((84[&rate=5.800613550529749E-4]:1.610862966602E-1,(86[&rate=5.800613550529749E-4]:1.154051127928E-1,93[&rate=5.800613550529749E-4]:1.291037429298E-1)[&rate=5.800613550529749E-4]:4.568118386733E-2)[&rate=5.800613550529749E-4]:2.405249026444E-2,(85[&rate=5.800613550529749E-4]:1.746154475475E-1,83[&rate=5.800613550529749E-4]:1.746154475475E-1)[&rate=5.800613550529749E-4]:1.052333937711E-2)[&rate=5.800613550529749E-4]:1.980551903588E-2)[&rate=5.800613550529749E-4]:5.132452438113E-2,(88[&rate=5.800613550529749E-4]:1.833791713688E-1,89[&rate=5.800613550529749E-4]:1.970778015058E-1)[&rate=5.800613550529749E-4]:7.288965897281E-2)[&rate=5.800613550529749E-4]:4.864069523634E-2)[&rate=5.800613550529749E-4]:6.813133279059E-1,3[&rate=5.800613550529749E-4]:4.464968260867E-1)[&rate=5.800613550529749E-4]:3.135916221487E-1)[&rate=5.800613550529749E-4]:6.31005251041E-1)[&rate=5.800613550529749E-4]:8.49847023168E-1,101[&rate=5.800613550529749E-4]:1.238200996417E0)[&rate=5.800613550529749E-4]:3.280426359951E-1,(96[&rate=5.800613550529749E-4]:6.797792285079E-1,99[&rate=5.800613550529749E-4]:7.152983541908E-1)[&rate=5.800613550529749E-4]:2.805434327103E-2)[&rate=5.800613550529749E-4]:8.158351795169E-2)[&rate=5.800613550529749E-4]:1.078156561477E-1)[&rate=5.800613550529749E-4]:2.601349179087E-2)[&rate=5.800613550529749E-4]:1.330532121418E-1)[&rate=5.800613550529749E-4]:3.210278754808E-1)[&rate=5.800613550529749E-4]:6.595112671259E-2,((((126[&rate=5.800613550529749E-4]:9.526042290075E-1,(119[&rate=5.800613550529749E-4]:1.615799421965E0,(135[&rate=5.800613550529749E-4]:4.201870415578E-1,(138[&rate=5.800613550529749E-4]:1.51704213951E-1,136[&rate=5.800613550529749E-4]:2.019736463578E-2)[&rate=5.800613550529749E-4]:4.684828276068E-1)[&rate=5.800613550529749E-4]:8.47667174928E-1)[&rate=5.800613550529749E-4]:1.225073296861E-1)[&rate=5.800613550529749E-4]:5.799329229377E-2,120[&rate=5.800613550529749E-4]:1.700409632986E0)[&rate=5.800613550529749E-4]:7.035714647605E-1,66[&rate=5.800613550529749E-4]:4.669947963768E-1)[&rate=5.800613550529749E-4]:8.994288937433E-2,(((124[&rate=5.800613550529749E-4]:3.722047141304E-1,122[&rate=5.800613550529749E-4]:3.749369545675E-1)[&rate=5.800613550529749E-4]:1.24279584455E-1,123[&rate=5.800613550529749E-4]:4.992165390225E-1)[&rate=5.800613550529749E-4]:5.050770894075E-1,67[&rate=5.800613550529749E-4]:5.030210780894E-1)[&rate=5.800613550529749E-4]:5.391660766174E-2)[&rate=5.800613550529749E-4]:1.009152104481E-1)[&rate=5.800613550529749E-4]:4.494562905087E-2,((68[&rate=5.800613550529749E-4]:7.253984430198E-1,(((54[&rate=5.800613550529749E-4]:4.103982320269E-1,((57[&rate=5.800613550529749E-4]:2.306646892901E-1,37[&rate=5.800613550529749E-4]:2.661838149732E-1)[&rate=5.800613550529749E-4]:2.192010606727E-1,58[&rate=5.800613550529749E-4]:4.662591925857E-1)[&rate=5.800613550529749E-4]:1.516088621477E-3)[&rate=5.800613550529749E-4]:4.604421148148E-2,(56[&rate=5.800613550529749E-4]:3.72683258258E-1,55[&rate=5.800613550529749E-4]:3.72683258258E-1)[&rate=5.800613550529749E-4]:1.13813830059E-1)[&rate=5.800613550529749E-4]:2.775484277955E-2,59[&rate=5.800613550529749E-4]:5.224486524081E-1)[&rate=5.800613550529749E-4]:2.521301184806E-1)[&rate=5.800613550529749E-4]:3.487531124293E-1,(((((((70[&rate=5.800613550529749E-4]:2.683618986528E-1,76[&rate=5.800613550529749E-4]:3.067180630363E-1)[&rate=5.800613550529749E-4]:3.439209453975E-2,74[&rate=5.800613550529749E-4]:3.41110157576E-1)[&rate=5.800613550529749E-4]:4.913550344568E-2,75[&rate=5.800613550529749E-4]:3.902456610217E-1)[&rate=5.800613550529749E-4]:4.56321954613E-1,((((78[&rate=5.800613550529749E-4]:2.229402021963E-2,72[&rate=5.800613550529749E-4]:3.762120003128E-4)[&rate=5.800613550529749E-4]:2.845573520489E-1,((71[&rate=5.800613550529749E-4]:1.842796839797E-1,82[&rate=5.800613550529749E-4]:2.198961223358E-1)[&rate=5.800613550529749E-4]:3.619046071421E-2,79[&rate=5.800613550529749E-4]:2.47867404968E-1)[&rate=5.800613550529749E-4]:5.898396730058E-2)[&rate=5.800613550529749E-4]:3.603796156745E-2,(81[&rate=5.800613550529749E-4]:1.362933263342E-1,80[&rate=5.800613550529749E-4]:1.362933263342E-1)[&rate=5.800613550529749E-4]:1.983768294195E-1)[&rate=5.800613550529749E-4]:1.125368884869E-2,(77[&rate=5.800613550529749E-4]:2.529975503878E-1,73[&rate=5.800613550529749E-4]:2.584770024425E-1)[&rate=5.800613550529749E-4]:1.367619106531E-1)[&rate=5.800613550529749E-4]:4.513287025392E-1)[&rate=5.800613550529749E-4]:4.362691346781E-1,53[&rate=5.800613550529749E-4]:5.363736917007E-1)[&rate=5.800613550529749E-4]:3.87238249628E-1,(((137[&rate=5.800613550529749E-4]:3.924502058336E-1,134[&rate=5.800613550529749E-4]:3.212173291214E-1)[&rate=5.800613550529749E-4]:2.773330269324E-2,133[&rate=5.800613550529749E-4]:3.790876181158E-1)[&rate=5.800613550529749E-4]:1.255868578358E0,(52[&rate=5.800613550529749E-4]:6.150832971676E-1,(((12[&rate=5.800613550529749E-4]:1.057312673964E-1,5[&rate=5.800613550529749E-4]:6.737510301294E-2)[&rate=5.800613550529749E-4]:4.021166494797E-2,29[&rate=5.800613550529749E-4]:2.527922474129E-1)[&rate=5.800613550529749E-4]:4.23221290106E-1,103[&rate=5.800613550529749E-4]:4.431368251901E-1)[&rate=5.800613550529749E-4]:1.836240206538E0)[&rate=5.800613550529749E-4]:2.459901236496E-1)[&rate=5.800613550529749E-4]:7.073524182285E-2)[&rate=5.800613550529749E-4]:3.811686796379E-1,125[&rate=5.800613550529749E-4]:1.094398107305E0)[&rate=5.800613550529749E-4]:1.464201148105E-1)[&rate=5.800613550529749E-4]:1.763676075733E-1)[&rate=5.800613550529749E-4]:1.622543527375E-1)[&rate=5.800613550529749E-4]:2.661522951735E-2)[&rate=5.800613550529749E-4]:1.539014087787E-2,33[&rate=5.800613550529749E-4]:2.76061935884E-2);
tree STATE_18450000 [&joint=-20974.405822315064,lnP=-20974.405822315064] = [&R] ((33[&rate=5.864315255188239E-4]:5.735804925227E-2,(((((45[&rate=5.864315255188239E-4]:7.882509766311E-1,((49[&rate=5.864315255188239E-4]:5.19462495105E-1,50[&rate=5.864315255188239E-4]:5.19462495105E-1)[&rate=5.864315255188239E-4]:1.343953836311E-1,((((41[&rate=5.864315255188239E-4]:1.6197246389E-1,(42[&rate=5.864315255188239E-4]:1.422789593721E-1,48[&rate=5.864315255188239E-4]:1.805303254923E-1)[&rate=5.864315255188239E-4]:2.515798539216E-2)[&rate=5.864315255188239E-4]:3.270947943591E-1,46[&rate=5.864315255188239E-4]:5.437120669921E-1)[&rate=5.864315255188239E-4]:2.980552640878E-2,43[&rate=5.864315255188239E-4]:5.735175934008E-1)[&rate=5.864315255188239E-4]:8.983281737359E-2,(44[&rate=5.864315255188239E-4]:6.173688345084E-1,(47[&rate=5.864315255188239E-4]:5.403816237988E-1,51[&rate=5.864315255188239E-4]:5.130592194273E-1)[&rate=5.864315255188239E-4]:8.245169158386E-2)[&rate=5.864315255188239E-4]:4.051709539174E-2)[&rate=5.864315255188239E-4]:2.329435320733E-2)[&rate=5.864315255188239E-4]:1.098029339607E-1)[&rate=5.864315255188239E-4]:1.56847547011E-1,(((((64[&rate=5.864315255188239E-4]:4.186005040284E-1,62[&rate=5.864315255188239E-4]:4.596963944394E-1)[&rate=5.864315255188239E-4]:6.3816432121E-2,(60[&rate=5.864315255188239E-4]:2.112212689045E-1,65[&rate=5.864315255188239E-4]:2.112212689045E-1)[&rate=5.864315255188239E-4]:1.205107357382E-1)[&rate=5.864315255188239E-4]:7.449485424648E-2,(63[&rate=5.864315255188239E-4]:7.944383157712E-2,61[&rate=5.864315255188239E-4]:1.205397219882E-1)[&rate=5.864315255188239E-4]:4.774679588188E-1)[&rate=5.864315255188239E-4]:8.813740734012E-1,128[&rate=5.864315255188239E-4]:1.339655726811E0)[&rate=5.864315255188239E-4]:1.021301110785E-1,(((129[&rate=5.864315255188239E-4]:3.036946834794E-1,(132[&rate=5.864315255188239E-4]:2.585352956807E-1,(130[&rate=5.864315255188239E-4]:1.531927563221E-1,131[&rate=5.864315255188239E-4]:1.559324823495E-1)[&rate=5.864315255188239E-4]:1.026028133312E-1)[&rate=5.864315255188239E-4]:4.789911382603E-2)[&rate=5.864315255188239E-4]:1.688622186507E-1,69[&rate=5.864315255188239E-4]:6.205021076096E-1)[&rate=5.864315255188239E-4]:9.066474084652E-3,118[&rate=5.864315255188239E-4]:6.186096775846E-1)[&rate=5.864315255188239E-4]:9.62902187702E-1)[&rate=5.864315255188239E-4]:2.76708898044E-1)[&rate=5.864315255188239E-4]:8.050240062612E-2,(((121[&rate=5.864315255188239E-4]:2.164906042083E0,127[&rate=5.864315255188239E-4]:2.606001932494E0)[&rate=5.864315255188239E-4]:3.891171600478E-2,36[&rate=5.864315255188239E-4]:1.243657032932E-1)[&rate=5.864315255188239E-4]:1.236515025304E-2,35[&rate=5.864315255188239E-4]:9.015551108051E-2)[&rate=5.864315255188239E-4]:1.800745021913E-1)[&rate=5.864315255188239E-4]:2.92528394891E-1,(38[&rate=5.864315255188239E-4]:8.745860600624E-1,(((97[&rate=5.864315255188239E-4]:4.450063477378E-1,98[&rate=5.864315255188239E-4]:6.444598996502E-1)[&rate=5.864315255188239E-4]:1.580405815302E-1,((99[&rate=5.864315255188239E-4]:6.590012062414E-1,96[&rate=5.864315255188239E-4]:6.234820805585E-1)[&rate=5.864315255188239E-4]:6.119237934361E-2,((100[&rate=5.864315255188239E-4]:2.656153982923E-1,94[&rate=5.864315255188239E-4]:2.656153982923E-1)[&rate=5.864315255188239E-4]:2.360003851903E-1,95[&rate=5.864315255188239E-4]:5.863152370347E-1)[&rate=5.864315255188239E-4]:1.229493868018E-1)[&rate=5.864315255188239E-4]:1.041648190927E-1)[&rate=5.864315255188239E-4]:1.287934864359E-1,(((147[&rate=5.864315255188239E-4]:5.891738763602E-1,16[&rate=5.864315255188239E-4]:2.617289753297E0)[&rate=5.864315255188239E-4]:2.470351543681E-2,146[&rate=5.864315255188239E-4]:6.767189218516E-1)[&rate=5.864315255188239E-4]:4.597385056512E-2,((((((((((145[&rate=5.864315255188239E-4]:4.38344480347E-2,141[&rate=5.864315255188239E-4]:4.109472200712E-2)[&rate=5.864315255188239E-4]:1.161721748489E-1,144[&rate=5.864315255188239E-4]:1.545271708287E-1)[&rate=5.864315255188239E-4]:5.998212953955E-1,142[&rate=5.864315255188239E-4]:7.598279182792E-1)[&rate=5.864315255188239E-4]:8.084202282314E-1,((((116[&rate=5.864315255188239E-4]:3.325287530687E-1,((104[&rate=5.864315255188239E-4]:3.142915709322E-1,106[&rate=5.864315255188239E-4]:3.142915709322E-1)[&rate=5.864315255188239E-4]:4.569664368364E-2,(111[&rate=5.864315255188239E-4]:3.653019975226E-1,139[&rate=5.864315255188239E-4]:5.40644463276E-1)[&rate=5.864315255188239E-4]:1.112457325768E-2)[&rate=5.864315255188239E-4]:3.281451105558E-2)[&rate=5.864315255188239E-4]:2.687386530743E-1,(148[&rate=5.864315255188239E-4]:2.474536025052E-1,143[&rate=5.864315255188239E-4]:2.447138764779E-1)[&rate=5.864315255188239E-4]:3.921699680215E-1)[&rate=5.864315255188239E-4]:2.498338526887E-1,((107[&rate=5.864315255188239E-4]:5.43382698655E-1,((109[&rate=5.864315255188239E-4]:3.924514757398E-1,114[&rate=5.864315255188239E-4]:3.129994209453E-1)[&rate=5.864315255188239E-4]:5.89219128457E-2,108[&rate=5.864315255188239E-4]:4.294555803664E-1)[&rate=5.864315255188239E-4]:1.111873922612E-1)[&rate=5.864315255188239E-4]:2.297353634587E-1,((13[&rate=5.864315255188239E-4]:5.086628179271E-1,19[&rate=5.864315255188239E-4]:5.470189823108E-1)[&rate=5.864315255188239E-4]:2.785833167773E-1,115[&rate=5.864315255188239E-4]:7.050543538826E-1)[&rate=5.864315255188239E-4]:7.789735628285E-3)[&rate=5.864315255188239E-4]:1.382571693208E-1)[&rate=5.864315255188239E-4]:2.103760140408E-1,(((9[&rate=5.864315255188239E-4]:5.406920260848E-1,112[&rate=5.864315255188239E-4]:5.489112041669E-1)[&rate=5.864315255188239E-4]:1.267092561507E-2,(14[&rate=5.864315255188239E-4]:3.438101117818E-1,(4[&rate=5.864315255188239E-4]:5.233750101647E-2,30[&rate=5.864315255188239E-4]:2.249402407425E-1)[&rate=5.864315255188239E-4]:2.339383641902E-1)[&rate=5.864315255188239E-4]:2.177720180001E-1)[&rate=5.864315255188239E-4]:2.36052248408E-1,(105[&rate=5.864315255188239E-4]:5.76260541162E-1,(117[&rate=5.864315255188239E-4]:5.685533075756E-1,(110[&rate=5.864315255188239E-4]:5.171697071568E-1,113[&rate=5.864315255188239E-4]:5.226491592115E-1)[&rate=5.864315255188239E-4]:4.316442233653E-2)[&rate=5.864315255188239E-4]:3.784421988777E-2)[&rate=5.864315255188239E-4]:1.939765767541E-1)[&rate=5.864315255188239E-4]:3.460346755044E-1)[&rate=5.864315255188239E-4]:2.5197635309E-1)[&rate=5.864315255188239E-4]:7.937756857761E-2,(102[&rate=5.864315255188239E-4]:2.145028723159E-1,((24[&rate=5.864315255188239E-4]:1.208707267348E0,(((17[&rate=5.864315255188239E-4]:5.420722394897E-1,21[&rate=5.864315255188239E-4]:5.722092257911E-1)[&rate=5.864315255188239E-4]:5.985166625671E-2,28[&rate=5.864315255188239E-4]:6.567184262942E-1)[&rate=5.864315255188239E-4]:2.632706838313E-1,1[&rate=5.864315255188239E-4]:1.336877402626E-1)[&rate=5.864315255188239E-4]:2.941976092771E-1)[&rate=5.864315255188239E-4]:1.080498234438E-1,((11[&rate=5.864315255188239E-4]:5.515705731631E-1,140[&rate=5.864315255188239E-4]:5.323924909714E-1)[&rate=5.864315255188239E-4]:1.976741715865E-1,((20[&rate=5.864315255188239E-4]:5.091422773945E-1,25[&rate=5.864315255188239E-4]:5.283203595862E-1)[&rate=5.864315255188239E-4]:8.064425345732E-3,23[&rate=5.864315255188239E-4]:5.254258808223E-1)[&rate=5.864315255188239E-4]:3.087503707766E-1)[&rate=5.864315255188239E-4]:4.716219350833E-1)[&rate=5.864315255188239E-4]:5.938961714048E-2)[&rate=5.864315255188239E-4]:1.865475003064E-1)[&rate=5.864315255188239E-4]:1.950275637593E-1,(3[&rate=5.864315255188239E-4]:7.530938494894E-1,(((((84[&rate=5.864315255188239E-4]:1.019953821185E-1,93[&rate=5.864315255188239E-4]:1.156940122555E-1)[&rate=5.864315255188239E-4]:9.291829571958E-2,(83[&rate=5.864315255188239E-4]:1.029955895837E-1,(86[&rate=5.864315255188239E-4]:8.596431726477E-2,85[&rate=5.864315255188239E-4]:8.596431726477E-2)[&rate=5.864315255188239E-4]:1.703127231897E-2)[&rate=5.864315255188239E-4]:9.191808825434E-2)[&rate=5.864315255188239E-4]:1.24990577003E-1,(((90[&rate=5.864315255188239E-4]:1.120987449702E-1,91[&rate=5.864315255188239E-4]:1.120987449702E-1)[&rate=5.864315255188239E-4]:6.901452507777E-2,92[&rate=5.864315255188239E-4]:1.81113270048E-1)[&rate=5.864315255188239E-4]:7.025026754868E-2,87[&rate=5.864315255188239E-4]:2.376649074596E-1)[&rate=5.864315255188239E-4]:8.223934738146E-2)[&rate=5.864315255188239E-4]:1.255308107559E-1,(88[&rate=5.864315255188239E-4]:8.922710101515E-2,89[&rate=5.864315255188239E-4]:1.029257311522E-1)[&rate=5.864315255188239E-4]:3.562079645819E-1)[&rate=5.864315255188239E-4]:8.20069071317E-1,((18[&rate=5.864315255188239E-4]:5.309734073177E-1,6[&rate=5.864315255188239E-4]:4.679597086876E-1)[&rate=5.864315255188239E-4]:6.861038370951E-2,(15[&rate=5.864315255188239E-4]:4.446505541778E-1,10[&rate=5.864315255188239E-4]:4.062943897944E-1)[&rate=5.864315255188239E-4]:1.467140587671E-1)[&rate=5.864315255188239E-4]:2.412628116403E-1)[&rate=5.864315255188239E-4]:2.73157399725E-2)[&rate=5.864315255188239E-4]:8.402443608649E-1)[&rate=5.864315255188239E-4]:2.224239572434E-1,101[&rate=5.864315255188239E-4]:8.130224415701E-1)[&rate=5.864315255188239E-4]:6.395361870161E-1,40[&rate=5.864315255188239E-4]:4.793944695925E-1)[&rate=5.864315255188239E-4]:3.996855629387E-2,((((26[&rate=5.864315255188239E-4]:6.418686398187E-1,(7[&rate=5.864315255188239E-4]:1.006536368778E-1,8[&rate=5.864315255188239E-4]:1.006536368778E-1)[&rate=5.864315255188239E-4]:4.343656878724E-1)[&rate=5.864315255188239E-4]:1.143358221142E-1,31[&rate=5.864315255188239E-4]:8.000400783713E-1)[&rate=5.864315255188239E-4]:2.02501866612E-1,(22[&rate=5.864315255188239E-4]:3.841735370347E-1,27[&rate=5.864315255188239E-4]:4.006118931991E-1)[&rate=5.864315255188239E-4]:5.635738874005E-1)[&rate=5.864315255188239E-4]:1.652132207731E-1,2[&rate=5.864315255188239E-4]:9.403579054823E-1)[&rate=5.864315255188239E-4]:1.535730923233E0)[&rate=5.864315255188239E-4]:6.882501876912E-2,39[&rate=5.864315255188239E-4]:5.881880446554E-1)[&rate=5.864315255188239E-4]:1.428614852638E-2)[&rate=5.864315255188239E-4]:2.004044738882E-1)[&rate=5.864315255188239E-4]:1.400134039214E-1)[&rate=5.864315255188239E-4]:2.905377946159E-1)[&rate=5.864315255188239E-4]:3.433396104638E-1,((((59[&rate=5.864315255188239E-4]:5.010419574994E-1,(37[&rate=5.864315255188239E-4]:4.91448957345E-1,((56[&rate=5.864315255188239E-4]:4.122633133188E-1,55[&rate=5.864315255188239E-4]:4.122633133188E-1)[&rate=5.864315255188239E-4]:3.24357268258E-2,(57[&rate=5.864315255188239E-4]:4.510209638261E-1,(54[&rate=5.864315255188239E-4]:3.672924549611E-1,58[&rate=5.864315255188239E-4]:4.246695041414E-1)[&rate=5.864315255188239E-4]:4.274490230766E-2)[&rate=5.864315255188239E-4]:4.60703806728E-3)[&rate=5.864315255188239E-4]:3.01829768548E-4)[&rate=5.864315255188239E-4]:4.784436627459E-2)[&rate=5.864315255188239E-4]:3.678419652108E-1,68[&rate=5.864315255188239E-4]:8.197035948412E-1)[&rate=5.864315255188239E-4]:2.94290959426E-1,(((((52[&rate=5.864315255188239E-4]:2.317873324239E-1,(((12[&rate=5.864315255188239E-4]:2.018164219539E-1,5[&rate=5.864315255188239E-4]:1.634602575704E-1)[&rate=5.864315255188239E-4]:3.387734395952E-1,29[&rate=5.864315255188239E-4]:6.474391766176E-1)[&rate=5.864315255188239E-4]:2.605101732208E-1,103[&rate=5.864315255188239E-4]:6.750726375096E-1)[&rate=5.864315255188239E-4]:1.221008429475E0)[&rate=5.864315255188239E-4]:5.122521442239E-1,(((74[&rate=5.864315255188239E-4]:4.556605572526E-1,(70[&rate=5.864315255188239E-4]:4.015852938276E-1,76[&rate=5.864315255188239E-4]:4.399414582111E-1)[&rate=5.864315255188239E-4]:1.571909904154E-2)[&rate=5.864315255188239E-4]:1.32033457049E-1,75[&rate=5.864315255188239E-4]:5.876940143016E-1)[&rate=5.864315255188239E-4]:3.492669165872E-1,((82[&rate=5.864315255188239E-4]:4.931935260338E-1,(79[&rate=5.864315255188239E-4]:3.014939065947E-1,(78[&rate=5.864315255188239E-4]:7.668779228008E-2,72[&rate=5.864315255188239E-4]:5.476998406077E-2)[&rate=5.864315255188239E-4]:2.248061143146E-1)[&rate=5.864315255188239E-4]:1.83480441357E-1)[&rate=5.864315255188239E-4]:1.082216765561E-1,(((81[&rate=5.864315255188239E-4]:2.569964699856E-1,80[&rate=5.864315255188239E-4]:2.569964699856E-1)[&rate=5.864315255188239E-4]:2.795504500711E-1,77[&rate=5.864315255188239E-4]:5.803825364951E-1)[&rate=5.864315255188239E-4]:2.612741728263E-3,(71[&rate=5.864315255188239E-4]:2.508368810327E-1,73[&rate=5.864315255188239E-4]:3.193300317175E-1)[&rate=5.864315255188239E-4]:2.691446985605E-1)[&rate=5.864315255188239E-4]:4.581718464062E-2)[&rate=5.864315255188239E-4]:3.026690159702E-1)[&rate=5.864315255188239E-4]:5.453448830597E-1)[&rate=5.864315255188239E-4]:5.224059139409E-2,(137[&rate=5.864315255188239E-4]:5.743775569967E-1,(133[&rate=5.864315255188239E-4]:4.694769130384E-1,134[&rate=5.864315255188239E-4]:4.393399267373E-1)[&rate=5.864315255188239E-4]:6.380475354717E-2)[&rate=5.864315255188239E-4]:1.036881177113E0)[&rate=5.864315255188239E-4]:4.098154483167E-2,53[&rate=5.864315255188239E-4]:8.290648915622E-1)[&rate=5.864315255188239E-4]:3.841339151214E-1,125[&rate=5.864315255188239E-4]:1.002816293022E0)[&rate=5.864315255188239E-4]:2.778449279116E-1)[&rate=5.864315255188239E-4]:3.220119771436E-1,34[&rate=5.864315255188239E-4]:2.527219500849E-2)[&rate=5.864315255188239E-4]:1.781212498809E-2)[&rate=5.864315255188239E-4]:3.071208542006E-2)[&rate=5.864315255188239E-4]:9.710105152459E-2,(((66[&rate=5.864315255188239E-4]:1.07328288497E-1,(126[&rate=5.864315255188239E-4]:1.123601675111E0,((120[&rate=5.864315255188239E-4]:8.231672828604E-1,(135[&rate=5.864315255188239E-4]:3.50611531888E-1,(138[&rate=5.864315255188239E-4]:1.909458863722E-1,136[&rate=5.864315255188239E-4]:5.943903705705E-2)[&rate=5.864315255188239E-4]:3.596656455158E-1)[&rate=5.864315255188239E-4]:2.205009564519E-1)[&rate=5.864315255188239E-4]:2.055613509754E-1,119[&rate=5.864315255188239E-4]:1.124619044795E0)[&rate=5.864315255188239E-4]:7.846851529605E-1)[&rate=5.864315255188239E-4]:2.309008030707E-1)[&rate=5.864315255188239E-4]:4.450691978145E-1,((123[&rate=5.864315255188239E-4]:4.684056053654E-1,(124[&rate=5.864315255188239E-4]:3.744376592955E-1,122[&rate=5.864315255188239E-4]:3.771698997326E-1)[&rate=5.864315255188239E-4]:9.123570563284E-2)[&rate=5.864315255188239E-4]:3.07371349288E-1,67[&rate=5.864315255188239E-4]:2.745044043127E-1)[&rate=5.864315255188239E-4]:2.778930819988E-1)[&rate=5.864315255188239E-4]:4.693114818042E-1,32[&rate=5.864315255188239E-4]:1.367774612666E-1)[&rate=5.864315255188239E-4]:1.220218745559E-2);
tree STATE_18540000 [&joint=-20984.607467383972,lnP=-20984.607467383972] = [&R] ((33[&rate=5.850598015147692E-4]:3.757739808055E-2,32[&rate=5.850598015147692E-4]:3.209794602583E-2)[&rate=5.850598015147692E-4]:8.297246101598E-4,(((((((59[&rate=5.850598015147692E-4]:1.665547140701E-1,37[&rate=5.850598015147692E-4]:2.048060801903E-1)[&rate=5.850598015147692E-4]:2.079788261722E-1,((56[&rate=5.850598015147692E-4]:3.006688510217E-1,55[&rate=5.850598015147692E-4]:3.006688510217E-1)[&rate=5.850598015147692E-4]:1.954817247545E-2,(58[&rate=5.850598015147692E-4]:9.370050243971E-2,54[&rate=5.850598015147692E-4]:3.632345325938E-2)[&rate=5.850598015147692E-4]:2.538389254292E-1)[&rate=5.850598015147692E-4]:4.611979543347E-2)[&rate=5.850598015147692E-4]:1.521113430902E-1,57[&rate=5.850598015147692E-4]:5.293771237695E-1)[&rate=5.850598015147692E-4]:1.921743068685E-1,68[&rate=5.850598015147692E-4]:6.69638862332E-1)[&rate=5.850598015147692E-4]:3.242719516939E-1,((53[&rate=5.850598015147692E-4]:7.037348969693E-1,((133[&rate=5.850598015147692E-4]:7.346959700673E-1,(134[&rate=5.850598015147692E-4]:5.653856230967E-1,137[&rate=5.850598015147692E-4]:6.366184998089E-1)[&rate=5.850598015147692E-4]:1.391733606695E-1)[&rate=5.850598015147692E-4]:7.195836465323E-1,((52[&rate=5.850598015147692E-4]:4.753916151401E-1,(((12[&rate=5.850598015147692E-4]:1.783082065316E-1,5[&rate=5.850598015147692E-4]:1.399520421481E-1)[&rate=5.850598015147692E-4]:1.540675254973E-1,29[&rate=5.850598015147692E-4]:4.392250470975E-1)[&rate=5.850598015147692E-4]:5.881282221988E-1,103[&rate=5.850598015147692E-4]:7.944765569675E-1)[&rate=5.850598015147692E-4]:1.345208792734E0)[&rate=5.850598015147692E-4]:1.961010160572E-1,((75[&rate=5.850598015147692E-4]:5.987962007246E-1,((74[&rate=5.850598015147692E-4]:5.239510424638E-1,70[&rate=5.850598015147692E-4]:4.855948780804E-1)[&rate=5.850598015147692E-4]:2.177552023023E-3,76[&rate=5.850598015147692E-4]:5.261285944868E-1)[&rate=5.850598015147692E-4]:7.266760623776E-2)[&rate=5.850598015147692E-4]:2.1591563576E-1,((77[&rate=5.850598015147692E-4]:4.522968155877E-1,(81[&rate=5.850598015147692E-4]:1.31291697556E-1,80[&rate=5.850598015147692E-4]:1.31291697556E-1)[&rate=5.850598015147692E-4]:2.771695015933E-1)[&rate=5.850598015147692E-4]:4.956464833782E-2,((73[&rate=5.850598015147692E-4]:9.076604092835E-2,71[&rate=5.850598015147692E-4]:2.227289024351E-2)[&rate=5.850598015147692E-4]:3.72669874887E-1,((78[&rate=5.850598015147692E-4]:5.907393291069E-2,72[&rate=5.850598015147692E-4]:3.715612469137E-2)[&rate=5.850598015147692E-4]:2.014616698097E-1,(79[&rate=5.850598015147692E-4]:2.302230502599E-1,82[&rate=5.850598015147692E-4]:2.38442228342E-1)[&rate=5.850598015147692E-4]:3.031255246047E-2)[&rate=5.850598015147692E-4]:1.618044226841E-1)[&rate=5.850598015147692E-4]:4.390500016487E-2)[&rate=5.850598015147692E-4]:3.073709205044E-1)[&rate=5.850598015147692E-4]:5.950471320134E-1)[&rate=5.850598015147692E-4]:8.904209745495E-3)[&rate=5.850598015147692E-4]:3.153477733784E-2)[&rate=5.850598015147692E-4]:3.245365252253E-1,125[&rate=5.850598015147692E-4]:8.178889085333E-1)[&rate=5.850598015147692E-4]:3.426885721593E-1)[&rate=5.850598015147692E-4]:1.310416832528E-1,(((((135[&rate=5.850598015147692E-4]:4.767490301773E-1,(138[&rate=5.850598015147692E-4]:2.752938241936E-1,136[&rate=5.850598015147692E-4]:1.437869748784E-1)[&rate=5.850598015147692E-4]:4.014552059837E-1)[&rate=5.850598015147692E-4]:8.594060285367E-1,(119[&rate=5.850598015147692E-4]:1.182041610322E0,120[&rate=5.850598015147692E-4]:1.086151199363E0)[&rate=5.850598015147692E-4]:5.020586538715E-1)[&rate=5.850598015147692E-4]:4.737655287298E-1,126[&rate=5.850598015147692E-4]:1.372163270279E0)[&rate=5.850598015147692E-4]:2.03131902115E-1,(66[&rate=5.850598015147692E-4]:2.643305613218E-1,(((124[&rate=5.850598015147692E-4]:1.378220163022E-1,122[&rate=5.850598015147692E-4]:1.405542567394E-1)[&rate=5.850598015147692E-4]:9.498419724906E-2,123[&rate=5.850598015147692E-4]:2.355384539884E-1)[&rate=5.850598015147692E-4]:4.005595270055E-1,67[&rate=5.850598015147692E-4]:1.348254306532E-1)[&rate=5.850598015147692E-4]:1.295051306686E-1)[&rate=5.850598015147692E-4]:6.379042138761E-2)[&rate=5.850598015147692E-4]:2.24090490328E-1,(((((121[&rate=5.850598015147692E-4]:1.724374773593E0,127[&rate=5.850598015147692E-4]:2.165470664004E0)[&rate=5.850598015147692E-4]:4.247827735723E-1,35[&rate=5.850598015147692E-4]:2.313014990539E-2)[&rate=5.850598015147692E-4]:1.398405254706E-1,36[&rate=5.850598015147692E-4]:2.095460178417E-1)[&rate=5.850598015147692E-4]:1.989122270979E-1,(((69[&rate=5.850598015147692E-4]:9.871266443122E-1,((131[&rate=5.850598015147692E-4]:2.350770749561E-1,((132[&rate=5.850598015147692E-4]:6.093836760762E-2,129[&rate=5.850598015147692E-4]:5.819864158026E-2)[&rate=5.850598015147692E-4]:1.13966907531E-1,130[&rate=5.850598015147692E-4]:1.721655491112E-1)[&rate=5.850598015147692E-4]:6.017179981751E-2)[&rate=5.850598015147692E-4]:3.841276438259E-1,118[&rate=5.850598015147692E-4]:7.534512941245E-1)[&rate=5.850598015147692E-4]:2.22716446078E-1)[&rate=5.850598015147692E-4]:7.386515094161E-1,(((65[&rate=5.850598015147692E-4]:1.918060093841E-1,((62[&rate=5.850598015147692E-4]:3.324852131213E-1,64[&rate=5.850598015147692E-4]:2.913893227103E-1)[&rate=5.850598015147692E-4]:4.519664894989E-2,60[&rate=5.850598015147692E-4]:1.859010401535E-1)[&rate=5.850598015147692E-4]:5.904969230653E-3)[&rate=5.850598015147692E-4]:1.881702956868E-1,(63[&rate=5.850598015147692E-4]:2.417430653548E-1,61[&rate=5.850598015147692E-4]:2.828389557659E-1)[&rate=5.850598015147692E-4]:2.889181712228E-1)[&rate=5.850598015147692E-4]:1.052804873577E0,128[&rate=5.850598015147692E-4]:1.484835973169E0)[&rate=5.850598015147692E-4]:9.025724905265E-2)[&rate=5.850598015147692E-4]:1.784383303655E-1,(((44[&rate=5.850598015147692E-4]:2.040375688745E-1,47[&rate=5.850598015147692E-4]:2.095020497488E-1)[&rate=5.850598015147692E-4]:4.242280056644E-1,(((43[&rate=5.850598015147692E-4]:4.539799724621E-1,(46[&rate=5.850598015147692E-4]:4.516585935487E-1,((42[&rate=5.850598015147692E-4]:1.913068446513E-1,41[&rate=5.850598015147692E-4]:1.85842363777E-1)[&rate=5.850598015147692E-4]:6.500305479391E-2,48[&rate=5.850598015147692E-4]:2.945612655654E-1)[&rate=5.850598015147692E-4]:1.461683662348E-1)[&rate=5.850598015147692E-4]:2.321378913451E-3)[&rate=5.850598015147692E-4]:1.147811663127E-1,51[&rate=5.850598015147692E-4]:5.414387344034E-1)[&rate=5.850598015147692E-4]:4.269920159949E-2,(49[&rate=5.850598015147692E-4]:3.78392199552E-1,50[&rate=5.850598015147692E-4]:3.78392199552E-1)[&rate=5.850598015147692E-4]:2.002812555766E-1)[&rate=5.850598015147692E-4]:2.226971503883E-2)[&rate=5.850598015147692E-4]:1.763553663802E-1,45[&rate=5.850598015147692E-4]:8.01888700482E-1)[&rate=5.850598015147692E-4]:1.782466398135E-1)[&rate=5.850598015147692E-4]:1.371184731747E-1)[&rate=5.850598015147692E-4]:1.606169559415E-1,(38[&rate=5.850598015147692E-4]:8.962032898232E-1,((((99[&rate=5.850598015147692E-4]:7.262914683999E-1,96[&rate=5.850598015147692E-4]:6.90772342717E-1)[&rate=5.850598015147692E-4]:2.027619849377E-1,98[&rate=5.850598015147692E-4]:9.071955298403E-1)[&rate=5.850598015147692E-4]:4.569535370411E-2,(95[&rate=5.850598015147692E-4]:8.241489702134E-1,(94[&rate=5.850598015147692E-4]:1.50462566066E-1,100[&rate=5.850598015147692E-4]:1.50462566066E-1)[&rate=5.850598015147692E-4]:5.889869505954E-1)[&rate=5.850598015147692E-4]:1.396708750798E-1)[&rate=5.850598015147692E-4]:1.041829429084E-1,(((((((((102[&rate=5.850598015147692E-4]:1.165375330639E-1,((24[&rate=5.850598015147692E-4]:8.695965357007E-1,((28[&rate=5.850598015147692E-4]:7.522136382023E-1,(17[&rate=5.850598015147692E-4]:4.23219651631E-1,21[&rate=5.850598015147692E-4]:4.533566379324E-1)[&rate=5.850598015147692E-4]:2.741994660235E-1)[&rate=5.850598015147692E-4]:8.403554898256E-2,1[&rate=5.850598015147692E-4]:4.994781732194E-2)[&rate=5.850598015147692E-4]:3.882680057055E-2)[&rate=5.850598015147692E-4]:3.777574157292E-1,((23[&rate=5.850598015147692E-4]:6.127713919508E-1,(25[&rate=5.850598015147692E-4]:3.909849169077E-1,20[&rate=5.850598015147692E-4]:3.71806834716E-1)[&rate=5.850598015147692E-4]:2.327453791527E-1)[&rate=5.850598015147692E-4]:2.890868792425E-1,(11[&rate=5.850598015147692E-4]:7.546974871297E-1,140[&rate=5.850598015147692E-4]:7.355194049379E-1)[&rate=5.850598015147692E-4]:6.222927721446E-2)[&rate=5.850598015147692E-4]:3.34536776127E-1)[&rate=5.850598015147692E-4]:3.082741725034E-2)[&rate=5.850598015147692E-4]:1.06773385323E-2,((144[&rate=5.850598015147692E-4]:3.361813559183E-1,(145[&rate=5.850598015147692E-4]:9.911660769568E-2,141[&rate=5.850598015147692E-4]:9.63768816681E-2)[&rate=5.850598015147692E-4]:2.425442002776E-1)[&rate=5.850598015147692E-4]:6.758290472582E-2,142[&rate=5.850598015147692E-4]:4.092437126991E-1)[&rate=5.850598015147692E-4]:9.64546501363E-1)[&rate=5.850598015147692E-4]:2.876632164499E-1,((((13[&rate=5.850598015147692E-4]:2.699915643861E-1,19[&rate=5.850598015147692E-4]:3.083477287697E-1)[&rate=5.850598015147692E-4]:6.311568674974E-1,((((114[&rate=5.850598015147692E-4]:3.4830070079E-1,109[&rate=5.850598015147692E-4]:4.277527555845E-1)[&rate=5.850598015147692E-4]:5.162265426705E-2,107[&rate=5.850598015147692E-4]:4.601973276598E-1)[&rate=5.850598015147692E-4]:2.72827151625E-1,108[&rate=5.850598015147692E-4]:7.302847532575E-1)[&rate=5.850598015147692E-4]:1.039513226972E-1,115[&rate=5.850598015147692E-4]:7.767018293792E-1)[&rate=5.850598015147692E-4]:4.225482168232E-2)[&rate=5.850598015147692E-4]:9.160184854165E-2,(((104[&rate=5.850598015147692E-4]:6.560014950561E-1,((111[&rate=5.850598015147692E-4]:1.436942985859E-1,106[&rate=5.850598015147692E-4]:1.272559424215E-1)[&rate=5.850598015147692E-4]:3.471618368807E-2,139[&rate=5.850598015147692E-4]:3.537529480274E-1)[&rate=5.850598015147692E-4]:4.940293689465E-1)[&rate=5.850598015147692E-4]:2.02486922746E-1,116[&rate=5.850598015147692E-4]:7.982144451993E-1)[&rate=5.850598015147692E-4]:2.388850367244E-2,(148[&rate=5.850598015147692E-4]:1.583100440282E-1,143[&rate=5.850598015147692E-4]:1.555703180008E-1)[&rate=5.850598015147692E-4]:7.021490692273E-1)[&rate=5.850598015147692E-4]:8.845555073142E-2)[&rate=5.850598015147692E-4]:2.933951046542E-1,(((105[&rate=5.850598015147692E-4]:2.465512111621E-1,117[&rate=5.850598015147692E-4]:2.766881974635E-1)[&rate=5.850598015147692E-4]:1.857901934213E-1,110[&rate=5.850598015147692E-4]:4.542592128025E-1)[&rate=5.850598015147692E-4]:3.574247866532E-1,((113[&rate=5.850598015147692E-4]:7.988557959047E-1,(14[&rate=5.850598015147692E-4]:5.962865309812E-1,(4[&rate=5.850598015147692E-4]:7.364840473551E-2,30[&rate=5.850598015147692E-4]:2.462511444615E-1)[&rate=5.850598015147692E-4]:4.651038796705E-1)[&rate=5.850598015147692E-4]:2.025692649235E-1)[&rate=5.850598015147692E-4]:7.99287605158E-3,(9[&rate=5.850598015147692E-4]:7.351274216431E-1,112[&rate=5.850598015147692E-4]:7.433465997252E-1)[&rate=5.850598015147692E-4]:6.350207223107E-2)[&rate=5.850598015147692E-4]:1.031477955414E-2)[&rate=5.850598015147692E-4]:4.689819335688E-1)[&rate=5.850598015147692E-4]:2.027053057065E-1)[&rate=5.850598015147692E-4]:2.126825003558E-1,((((87[&rate=5.850598015147692E-4]:2.268519582593E-1,(88[&rate=5.850598015147692E-4]:1.879308953226E-1,89[&rate=5.850598015147692E-4]:2.016295254596E-1)[&rate=5.850598015147692E-4]:3.892106293668E-2)[&rate=5.850598015147692E-4]:2.906575185195E-2,(((90[&rate=5.850598015147692E-4]:2.648328469729E-2,91[&rate=5.850598015147692E-4]:2.648328469729E-2)[&rate=5.850598015147692E-4]:1.085574993187E-1,92[&rate=5.850598015147692E-4]:1.35040784016E-1)[&rate=5.850598015147692E-4]:7.621692225302E-2,((86[&rate=5.850598015147692E-4]:1.182675396831E-1,83[&rate=5.850598015147692E-4]:1.182675396831E-1)[&rate=5.850598015147692E-4]:1.290319196341E-2,((93[&rate=5.850598015147692E-4]:4.702047895255E-2,85[&rate=5.850598015147692E-4]:3.332184881554E-2)[&rate=5.850598015147692E-4]:4.251928619054E-3,84[&rate=5.850598015147692E-4]:3.757377743459E-2)[&rate=5.850598015147692E-4]:9.359695421193E-2)[&rate=5.850598015147692E-4]:6.638834448544E-2)[&rate=5.850598015147692E-4]:5.835863397926E-2)[&rate=5.850598015147692E-4]:8.947300761199E-1,3[&rate=5.850598015147692E-4]:6.10921758834E-1)[&rate=5.850598015147692E-4]:3.065897383922E-1,((6[&rate=5.850598015147692E-4]:4.555901298602E-1,18[&rate=5.850598015147692E-4]:5.186038284903E-1)[&rate=5.850598015147692E-4]:5.558697287475E-2,(15[&rate=5.850598015147692E-4]:3.556258552433E-1,10[&rate=5.850598015147692E-4]:3.172696908599E-1)[&rate=5.850598015147692E-4]:2.103457680394E-1)[&rate=5.850598015147692E-4]:4.583891890117E-1)[&rate=5.850598015147692E-4]:7.073093651483E-1)[&rate=5.850598015147692E-4]:2.569309354748E-1,101[&rate=5.850598015147692E-4]:8.790120718218E-1)[&rate=5.850598015147692E-4]:5.242876320382E-1,146[&rate=5.850598015147692E-4]:5.503541241012E-1)[&rate=5.850598015147692E-4]:9.368312400779E-4,(((16[&rate=5.850598015147692E-4]:2.457302645441E0,147[&rate=5.850598015147692E-4]:4.291867685039E-1)[&rate=5.850598015147692E-4]:4.720196495008E-3,((((26[&rate=5.850598015147692E-4]:5.187164682372E-1,(7[&rate=5.850598015147692E-4]:6.197210712654E-2,8[&rate=5.850598015147692E-4]:6.197210712654E-2)[&rate=5.850598015147692E-4]:3.498950460421E-1)[&rate=5.850598015147692E-4]:2.761705791508E-1,31[&rate=5.850598015147692E-4]:8.387226638264E-1)[&rate=5.850598015147692E-4]:1.962423900089E-2,(22[&rate=5.850598015147692E-4]:3.854787114929E-1,27[&rate=5.850598015147692E-4]:4.019170676573E-1)[&rate=5.850598015147692E-4]:4.180736707863E-1)[&rate=5.850598015147692E-4]:8.515195063671E-2,2[&rate=5.850598015147692E-4]:7.161015931899E-1)[&rate=5.850598015147692E-4]:1.617154125458E0)[&rate=5.850598015147692E-4]:1.240734089301E-2,39[&rate=5.850598015147692E-4]:3.889372567115E-1)[&rate=5.850598015147692E-4]:4.213511939479E-2)[&rate=5.850598015147692E-4]:2.989080336301E-1,40[&rate=5.850598015147692E-4]:7.299804097364E-1)[&rate=5.850598015147692E-4]:7.212918057286E-2,97[&rate=5.850598015147692E-4]:7.310713389431E-1)[&rate=5.850598015147692E-4]:1.265489355972E-1)[&rate=5.850598015147692E-4]:3.585077484579E-2)[&rate=5.850598015147692E-4]:2.286620151076E-1)[&rate=5.850598015147692E-4]:2.97116146221E-2)[&rate=5.850598015147692E-4]:2.502038646896E-2)[&rate=5.850598015147692E-4]:2.883983142005E-1,34[&rate=5.850598015147692E-4]:2.616475076823E-3)[&rate=5.850598015147692E-4]:5.222900377826E-2);
```
