## Supplementary File S2 for "Epidemiological and genomic investigation of chikungunya virus in Rio de Janeiro state, Brazil, between 2015 and 2018": empirical.trees (part 4 of 15)

```
tree STATE_18630000 [&joint=-20984.26075174584,lnP=-20984.26075174584] = [&R] (33[&rate=5.669158843494256E-4]:1.854481738595E-2,(32[&rate=5.669158843494256E-4]:7.240089516034E-3,(34[&rate=5.669158843494256E-4]:3.694029734454E-3,(((((51[&rate=5.669158843494256E-4]:5.13987187426E-1,(((43[&rate=5.669158843494256E-4]:4.607937861342E-1,46[&rate=5.669158843494256E-4]:4.607937861342E-1)[&rate=5.669158843494256E-4]:4.024996581268E-3,(41[&rate=5.669158843494256E-4]:2.740010649937E-1,(42[&rate=5.669158843494256E-4]:1.046471633141E-1,48[&rate=5.669158843494256E-4]:1.428985294343E-1)[&rate=5.669158843494256E-4]:1.748183825538E-1)[&rate=5.669158843494256E-4]:1.361729089788E-1)[&rate=5.669158843494256E-4]:5.552605582472E-2,(((47[&rate=5.669158843494256E-4]:2.686482077335E-1,44[&rate=5.669158843494256E-4]:2.631837268592E-1)[&rate=5.669158843494256E-4]:8.638911600205E-2,45[&rate=5.669158843494256E-4]:3.468406024242E-1)[&rate=5.669158843494256E-4]:1.418043767493E-1,(49[&rate=5.669158843494256E-4]:3.387173592375E-1,50[&rate=5.669158843494256E-4]:3.387173592375E-1)[&rate=5.669158843494256E-4]:1.253374560016E-1)[&rate=5.669158843494256E-4]:2.350313805534E-2)[&rate=5.669158843494256E-4]:2.096475325731E-2)[&rate=5.669158843494256E-4]:2.649231428351E-1,(((((62[&rate=5.669158843494256E-4]:2.34941131699E-1,(60[&rate=5.669158843494256E-4]:1.751451048211E-2,64[&rate=5.669158843494256E-4]:1.681994419888E-1)[&rate=5.669158843494256E-4]:2.564579929912E-2)[&rate=5.669158843494256E-4]:6.457987956505E-2,65[&rate=5.669158843494256E-4]:1.077401893463E-1)[&rate=5.669158843494256E-4]:3.643403985986E-1,(63[&rate=5.669158843494256E-4]:3.826986589873E-1,61[&rate=5.669158843494256E-4]:4.237945493983E-1)[&rate=5.669158843494256E-4]:2.400668604643E-1)[&rate=5.669158843494256E-4]:6.911251079843E-1,128[&rate=5.669158843494256E-4]:1.21526049045E0)[&rate=5.669158843494256E-4]:1.01815659257E-1,((((131[&rate=5.669158843494256E-4]:3.280299098548E-2,130[&rate=5.669158843494256E-4]:3.006326495812E-2)[&rate=5.669158843494256E-4]:9.060411143129E-2,129[&rate=5.669158843494256E-4]:1.206673763894E-1)[&rate=5.669158843494256E-4]:1.245893468974E-1,132[&rate=5.669158843494256E-4]:2.479964493142E-1)[&rate=5.669158843494256E-4]:2.199557749479E-1,(118[&rate=5.669158843494256E-4]:5.092436765808E-1,69[&rate=5.669158843494256E-4]:5.202025806904E-1)[&rate=5.669158843494256E-4]:9.295512302391E-2)[&rate=5.669158843494256E-4]:8.546033774993E-1)[&rate=5.669158843494256E-4]:2.543560759059E-1)[&rate=5.669158843494256E-4]:2.843858875958E-1,((35[&rate=5.669158843494256E-4]:5.183094283363E-2,(127[&rate=5.669158843494256E-4]:2.562997278055E0,36[&rate=5.669158843494256E-4]:4.244933284976E-2)[&rate=5.669158843494256E-4]:5.595695244963E-2)[&rate=5.669158843494256E-4]:4.659203223652E-2,121[&rate=5.669158843494256E-4]:2.22445037233E0)[&rate=5.669158843494256E-4]:2.286280148505E-1)[&rate=5.669158843494256E-4]:4.071269235092E-1,(38[&rate=5.669158843494256E-4]:1.011834561108E0,((95[&rate=5.669158843494256E-4]:5.837156682254E-1,(94[&rate=5.669158843494256E-4]:4.182348805577E-1,100[&rate=5.669158843494256E-4]:4.182348805577E-1)[&rate=5.669158843494256E-4]:8.078133411565E-2)[&rate=5.669158843494256E-4]:2.585574704418E-1,((98[&rate=5.669158843494256E-4]:6.067209546606E-1,(96[&rate=5.669158843494256E-4]:4.141231481392E-1,99[&rate=5.669158843494256E-4]:4.49642273822E-1)[&rate=5.669158843494256E-4]:1.789366043358E-1)[&rate=5.669158843494256E-4]:1.348444860728E-1,(40[&rate=5.669158843494256E-4]:5.653525262023E-1,((39[&rate=5.669158843494256E-4]:4.565094345412E-1,97[&rate=5.669158843494256E-4]:3.85471183175E-1)[&rate=5.669158843494256E-4]:6.543785858997E-3,(((146[&rate=5.669158843494256E-4]:5.138510797486E-1,(147[&rate=5.669158843494256E-4]:3.646862075497E-1,16[&rate=5.669158843494256E-4]:2.392802084487E0)[&rate=5.669158843494256E-4]:8.63233421443E-2)[&rate=5.669158843494256E-4]:4.660447652957E-2,(((((((23[&rate=5.669158843494256E-4]:6.256789573997E-1,(25[&rate=5.669158843494256E-4]:5.017936367163E-1,20[&rate=5.669158843494256E-4]:4.826155545246E-1)[&rate=5.669158843494256E-4]:1.348442247931E-1)[&rate=5.669158843494256E-4]:2.753086535496E-1,(11[&rate=5.669158843494256E-4]:6.686928883524E-1,140[&rate=5.669158843494256E-4]:6.495148061607E-1)[&rate=5.669158843494256E-4]:1.473632157477E-1)[&rate=5.669158843494256E-4]:5.893540091549E-1,(24[&rate=5.669158843494256E-4]:1.05800898769E0,(1[&rate=5.669158843494256E-4]:7.32364872784E-2,(28[&rate=5.669158843494256E-4]:6.261642459668E-1,21[&rate=5.669158843494256E-4]:6.015067117204E-1)[&rate=5.669158843494256E-4]:2.333736111745E-1)[&rate=5.669158843494256E-4]:2.039505826036E-1)[&rate=5.669158843494256E-4]:4.432915365237E-1)[&rate=5.669158843494256E-4]:2.778811685916E-2,102[&rate=5.669158843494256E-4]:3.674448054567E-1)[&rate=5.669158843494256E-4]:1.471302681906E-1,((((145[&rate=5.669158843494256E-4]:1.024851809866E-1,141[&rate=5.669158843494256E-4]:9.974545495897E-2)[&rate=5.669158843494256E-4]:5.538586117417E-2,144[&rate=5.669158843494256E-4]:1.523915901058E-1)[&rate=5.669158843494256E-4]:2.394933321238E-1,142[&rate=5.669158843494256E-4]:3.973643742845E-1)[&rate=5.669158843494256E-4]:1.304568325701E0,(((((13[&rate=5.669158843494256E-4]:5.63436890682E-1,19[&rate=5.669158843494256E-4]:6.017930550657E-1)[&rate=5.669158843494256E-4]:2.445369496899E-1,(108[&rate=5.669158843494256E-4]:7.102390632729E-1,((107[&rate=5.669158843494256E-4]:2.648830068327E-1,114[&rate=5.669158843494256E-4]:2.046090342299E-1)[&rate=5.669158843494256E-4]:1.43760669976E-1,109[&rate=5.669158843494256E-4]:4.278217590004E-1)[&rate=5.669158843494256E-4]:3.043351124916E-1)[&rate=5.669158843494256E-4]:7.307724285254E-2)[&rate=5.669158843494256E-4]:9.838192149389E-3,115[&rate=5.669158843494256E-4]:7.356202516994E-1)[&rate=5.669158843494256E-4]:3.076994372957E-1,((148[&rate=5.669158843494256E-4]:4.400874537352E-1,143[&rate=5.669158843494256E-4]:4.373477277079E-1)[&rate=5.669158843494256E-4]:5.213581282882E-1,(116[&rate=5.669158843494256E-4]:5.417949276724E-1,(((111[&rate=5.669158843494256E-4]:9.110644821684E-2,139[&rate=5.669158843494256E-4]:2.664489139702E-1)[&rate=5.669158843494256E-4]:1.652576577951E-1,104[&rate=5.669158843494256E-4]:2.399257498475E-1)[&rate=5.669158843494256E-4]:2.428469606847E-1,106[&rate=5.669158843494256E-4]:4.827727105323E-1)[&rate=5.669158843494256E-4]:1.192961897429E-1)[&rate=5.669158843494256E-4]:3.812944899673E-1)[&rate=5.669158843494256E-4]:1.202302713554E-1)[&rate=5.669158843494256E-4]:6.805333839885E-2,(((105[&rate=5.669158843494256E-4]:6.931388944726E-1,110[&rate=5.669158843494256E-4]:7.150567026917E-1)[&rate=5.669158843494256E-4]:1.435094681087E-1,113[&rate=5.669158843494256E-4]:8.640456228551E-1)[&rate=5.669158843494256E-4]:8.542867392108E-2,(((112[&rate=5.669158843494256E-4]:7.417392377928E-1,((14[&rate=5.669158843494256E-4]:3.425981036163E-1,17[&rate=5.669158843494256E-4]:3.80954268E-1)[&rate=5.669158843494256E-4]:2.671537479897E-1,117[&rate=5.669158843494256E-4]:6.124915776336E-1)[&rate=5.669158843494256E-4]:1.319873861867E-1)[&rate=5.669158843494256E-4]:2.072913244565E-2,9[&rate=5.669158843494256E-4]:7.542491921563E-1)[&rate=5.669158843494256E-4]:6.075876918267E-3,(4[&rate=5.669158843494256E-4]:6.778888078636E-2,30[&rate=5.669158843494256E-4]:2.403916205124E-1)[&rate=5.669158843494256E-4]:6.432211197951E-1)[&rate=5.669158843494256E-4]:1.809300496195E-1)[&rate=5.669158843494256E-4]:2.440905114396E-1)[&rate=5.669158843494256E-4]:3.357651520436E-1)[&rate=5.669158843494256E-4]:5.921771612745E-2)[&rate=5.669158843494256E-4]:1.122802584769E-1,(((18[&rate=5.669158843494256E-4]:4.162470794063E-1,3[&rate=5.669158843494256E-4]:3.011785862557E-1)[&rate=5.669158843494256E-4]:4.672504875142E-1,((15[&rate=5.669158843494256E-4]:3.02970015276E-1,10[&rate=5.669158843494256E-4]:2.646138508926E-1)[&rate=5.669158843494256E-4]:2.35082550098E-1,6[&rate=5.669158843494256E-4]:4.832580448262E-1)[&rate=5.669158843494256E-4]:3.372258234641E-1)[&rate=5.669158843494256E-4]:2.227230937664E-1,((((90[&rate=5.669158843494256E-4]:1.601945957218E-2,91[&rate=5.669158843494256E-4]:1.601945957218E-2)[&rate=5.669158843494256E-4]:7.105376431132E-3,92[&rate=5.669158843494256E-4]:2.312483600331E-2)[&rate=5.669158843494256E-4]:9.658682315548E-2,((93[&rate=5.669158843494256E-4]:4.099512998423E-2,85[&rate=5.669158843494256E-4]:2.729649984722E-2)[&rate=5.669158843494256E-4]:2.078589749046E-2,(84[&rate=5.669158843494256E-4]:4.251016280398E-2,(83[&rate=5.669158843494256E-4]:2.954014208422E-2,86[&rate=5.669158843494256E-4]:2.954014208422E-2)[&rate=5.669158843494256E-4]:1.297002071977E-2)[&rate=5.669158843494256E-4]:5.572234533694E-3)[&rate=5.669158843494256E-4]:5.79306316841E-2)[&rate=5.669158843494256E-4]:3.526633537084E-1,((88[&rate=5.669158843494256E-4]:3.834126174647E-4,89[&rate=5.669158843494256E-4]:1.408204275448E-2)[&rate=5.669158843494256E-4]:2.379326835927E-1,87[&rate=5.669158843494256E-4]:2.383160962102E-1)[&rate=5.669158843494256E-4]:2.203602865199E-1)[&rate=5.669158843494256E-4]:1.072201812203E0)[&rate=5.669158843494256E-4]:6.329634385606E-1)[&rate=5.669158843494256E-4]:1.114000142364E-1,101[&rate=5.669158843494256E-4]:7.327758943057E-1)[&rate=5.669158843494256E-4]:6.806252417313E-1)[&rate=5.669158843494256E-4]:3.145000536928E-3,(26[&rate=5.669158843494256E-4]:1.05372286172E0,(((7[&rate=5.669158843494256E-4]:1.161793975466E-1,8[&rate=5.669158843494256E-4]:1.161793975466E-1)[&rate=5.669158843494256E-4]:6.556550201972E-1,(31[&rate=5.669158843494256E-4]:7.77726827261E-1,2[&rate=5.669158843494256E-4]:5.503295669869E-1)[&rate=5.669158843494256E-4]:1.447925219898E-1)[&rate=5.669158843494256E-4]:4.055954743111E-2,(22[&rate=5.669158843494256E-4]:4.555176354486E-1,27[&rate=5.669158843494256E-4]:4.719559916129E-1)[&rate=5.669158843494256E-4]:4.527667406853E-1)[&rate=5.669158843494256E-4]:1.344795814769E-1)[&rate=5.669158843494256E-4]:1.529946562525E0)[&rate=5.669158843494256E-4]:1.967124282004E-2)[&rate=5.669158843494256E-4]:1.022993058021E-1)[&rate=5.669158843494256E-4]:4.779761398478E-2)[&rate=5.669158843494256E-4]:8.977873618503E-2)[&rate=5.669158843494256E-4]:3.772116956647E-1)[&rate=5.669158843494256E-4]:3.247087988375E-1)[&rate=5.669158843494256E-4]:2.287192952489E-2,((((((75[&rate=5.669158843494256E-4]:5.781711010756E-1,((70[&rate=5.669158843494256E-4]:4.747370141346E-1,74[&rate=5.669158843494256E-4]:5.13093178518E-1)[&rate=5.669158843494256E-4]:2.405926160324E-2,76[&rate=5.669158843494256E-4]:5.371524401213E-1)[&rate=5.669158843494256E-4]:4.101866095435E-2)[&rate=5.669158843494256E-4]:1.037695363553E-1,(((78[&rate=5.669158843494256E-4]:4.714581841483E-2,72[&rate=5.669158843494256E-4]:2.522801019552E-2)[&rate=5.669158843494256E-4]:5.475369370002E-2,(82[&rate=5.669158843494256E-4]:9.811436225861E-2,79[&rate=5.669158843494256E-4]:8.989518417654E-2)[&rate=5.669158843494256E-4]:1.200432793831E-2)[&rate=5.669158843494256E-4]:3.857117350224E-1,((81[&rate=5.669158843494256E-4]:3.874527524303E-2,80[&rate=5.669158843494256E-4]:3.874527524303E-2)[&rate=5.669158843494256E-4]:3.790055911698E-1,(73[&rate=5.669158843494256E-4]:3.949800817897E-1,(71[&rate=5.669158843494256E-4]:3.068877195308E-1,77[&rate=5.669158843494256E-4]:3.699014181609E-1)[&rate=5.669158843494256E-4]:1.959921157404E-2)[&rate=5.669158843494256E-4]:7.20858531163E-2)[&rate=5.669158843494256E-4]:6.16412026421E-2)[&rate=5.669158843494256E-4]:1.532334998828E-1)[&rate=5.669158843494256E-4]:7.752059031326E-1,(((133[&rate=5.669158843494256E-4]:2.80465735123E-1,137[&rate=5.669158843494256E-4]:3.21561625534E-1)[&rate=5.669158843494256E-4]:2.797260069643E-1,134[&rate=5.669158843494256E-4]:5.300547557861E-1)[&rate=5.669158843494256E-4]:8.944729786451E-1,(((((12[&rate=5.669158843494256E-4]:2.805087007643E-1,5[&rate=5.669158843494256E-4]:2.421525363808E-1)[&rate=5.669158843494256E-4]:2.221693617992E-1,29[&rate=5.669158843494256E-4]:6.09527377632E-1)[&rate=5.669158843494256E-4]:1.044961830022E-1,103[&rate=5.669158843494256E-4]:4.811468483054E-1)[&rate=5.669158843494256E-4]:1.579798489266E0,52[&rate=5.669158843494256E-4]:3.966516030101E-1)[&rate=5.669158843494256E-4]:1.987215516061E-1,53[&rate=5.669158843494256E-4]:5.871764333049E-1)[&rate=5.669158843494256E-4]:8.540879045922E-2)[&rate=5.669158843494256E-4]:3.809825818724E-2)[&rate=5.669158843494256E-4]:6.256924878884E-1,125[&rate=5.669158843494256E-4]:1.125993456178E0)[&rate=5.669158843494256E-4]:2.440493262039E-1,((59[&rate=5.669158843494256E-4]:4.349857980859E-1,((55[&rate=5.669158843494256E-4]:2.018186100653E-1,56[&rate=5.669158843494256E-4]:2.018186100653E-1)[&rate=5.669158843494256E-4]:1.027021523248E-1,(54[&rate=5.669158843494256E-4]:2.517782726798E-1,(57[&rate=5.669158843494256E-4]:2.655960159061E-1,(37[&rate=5.669158843494256E-4]:2.361055733644E-1,58[&rate=5.669158843494256E-4]:2.169798903043E-1)[&rate=5.669158843494256E-4]:6.500956822479E-2)[&rate=5.669158843494256E-4]:2.7165863331E-2)[&rate=5.669158843494256E-4]:2.268784490169E-2)[&rate=5.669158843494256E-4]:1.222683143842E-1)[&rate=5.669158843494256E-4]:1.323157108455E-1,68[&rate=5.669158843494256E-4]:5.181211810624E-1)[&rate=5.669158843494256E-4]:6.852549346532E-1)[&rate=5.669158843494256E-4]:6.985830324187E-2,(((126[&rate=5.669158843494256E-4]:9.667463205416E-1,(119[&rate=5.669158843494256E-4]:1.642367747168E0,(120[&rate=5.669158843494256E-4]:9.620705039735E-1,(135[&rate=5.669158843494256E-4]:6.212089257819E-1,(138[&rate=5.669158843494256E-4]:2.760925203223E-1,136[&rate=5.669158843494256E-4]:1.445856710071E-1)[&rate=5.669158843494256E-4]:5.451164054596E-1)[&rate=5.669158843494256E-4]:8.88067836711E-2)[&rate=5.669158843494256E-4]:5.844068322355E-1)[&rate=5.669158843494256E-4]:1.100810960174E-1)[&rate=5.669158843494256E-4]:4.063409429641E-1,66[&rate=5.669158843494256E-4]:1.259130738207E-1)[&rate=5.669158843494256E-4]:2.677970251094E-1,((122[&rate=5.669158843494256E-4]:2.515889621326E-1,(124[&rate=5.669158843494256E-4]:1.63946378988E-1,123[&rate=5.669158843494256E-4]:1.666786194251E-1)[&rate=5.669158843494256E-4]:8.491034270741E-2)[&rate=5.669158843494256E-4]:4.933961753962E-1,67[&rate=5.669158843494256E-4]:2.437125871881E-1)[&rate=5.669158843494256E-4]:1.49997511742E-1)[&rate=5.669158843494256E-4]:3.318036822551E-1)[&rate=5.669158843494256E-4]:3.153606176946E-2)[&rate=5.669158843494256E-4]:1.096578854098E-1)[&rate=5.669158843494256E-4]:2.546386800067E-2)[&rate=5.669158843494256E-4]:5.825275815202E-3);
tree STATE_18720000 [&joint=-20953.058045116748,lnP=-20953.058045116748] = [&R] (33[&rate=6.274702859584809E-4]:1.50087144112E-2,(32[&rate=6.274702859584809E-4]:2.276068041942E-4,(34[&rate=6.274702859584809E-4]:2.316738940419E-3,((((((((((12[&rate=6.274702859584809E-4]:1.319674659414E-1,5[&rate=6.274702859584809E-4]:9.361130155794E-2)[&rate=6.274702859584809E-4]:2.005053617819E-1,29[&rate=6.274702859584809E-4]:4.393221427919E-1)[&rate=6.274702859584809E-4]:1.909836727721E-1,103[&rate=6.274702859584809E-4]:3.974291032352E-1)[&rate=6.274702859584809E-4]:1.62538250404E0,((137[&rate=6.274702859584809E-4]:2.991562679682E-1,133[&rate=6.274702859584809E-4]:2.580603775572E-1)[&rate=6.274702859584809E-4]:1.586521752521E-1,134[&rate=6.274702859584809E-4]:3.865755665081E-1)[&rate=6.274702859584809E-4]:7.156880955613E-1)[&rate=6.274702859584809E-4]:1.203963844658E-1,52[&rate=6.274702859584809E-4]:4.789142571796E-1)[&rate=6.274702859584809E-4]:2.202102161306E-1,(((75[&rate=6.274702859584809E-4]:3.691775949191E-1,(74[&rate=6.274702859584809E-4]:3.224958362768E-1,(70[&rate=6.274702859584809E-4]:2.477873241191E-1,76[&rate=6.274702859584809E-4]:2.861434885025E-1)[&rate=6.274702859584809E-4]:3.635234777427E-2)[&rate=6.274702859584809E-4]:4.668175864232E-2)[&rate=6.274702859584809E-4]:2.312001937286E-1,(((80[&rate=6.274702859584809E-4]:3.713577938089E-2,81[&rate=6.274702859584809E-4]:3.713577938089E-2)[&rate=6.274702859584809E-4]:1.820433923955E-1,(73[&rate=6.274702859584809E-4]:2.55548230199E-1,77[&rate=6.274702859584809E-4]:2.500687781443E-1)[&rate=6.274702859584809E-4]:1.294601007051E-2)[&rate=6.274702859584809E-4]:2.284845490495E-1,(71[&rate=6.274702859584809E-4]:2.391182306125E-1,(79[&rate=6.274702859584809E-4]:2.508914337683E-1,(82[&rate=6.274702859584809E-4]:2.381268727071E-1,(78[&rate=6.274702859584809E-4]:1.554772528114E-1,72[&rate=6.274702859584809E-4]:1.335594445921E-1)[&rate=6.274702859584809E-4]:7.443044181365E-2)[&rate=6.274702859584809E-4]:2.098373914328E-2)[&rate=6.274702859584809E-4]:1.56240571182E-2)[&rate=6.274702859584809E-4]:1.893674080217E-1)[&rate=6.274702859584809E-4]:1.033989993287E-1)[&rate=6.274702859584809E-4]:7.632385914334E-1,53[&rate=6.274702859584809E-4]:6.171533214691E-1)[&rate=6.274702859584809E-4]:7.37744305297E-2)[&rate=6.274702859584809E-4]:1.756291799162E-1,125[&rate=6.274702859584809E-4]:6.561744182537E-1)[&rate=6.274702859584809E-4]:3.82400005761E-1,((59[&rate=6.274702859584809E-4]:3.298828532373E-1,(((58[&rate=6.274702859584809E-4]:2.488443848816E-1,57[&rate=6.274702859584809E-4]:2.324509422587E-1)[&rate=6.274702859584809E-4]:5.363446932517E-2,(54[&rate=6.274702859584809E-4]:2.414135832976E-1,(56[&rate=6.274702859584809E-4]:1.530177545234E-1,55[&rate=6.274702859584809E-4]:1.530177545234E-1)[&rate=6.274702859584809E-4]:1.184504735827E-1)[&rate=6.274702859584809E-4]:3.688221728915E-3)[&rate=6.274702859584809E-4]:3.368352345675E-2,37[&rate=6.274702859584809E-4]:3.552880607237E-1)[&rate=6.274702859584809E-4]:1.28461586339E-2)[&rate=6.274702859584809E-4]:3.21495398237E-1,68[&rate=6.274702859584809E-4]:6.021979236054E-1)[&rate=6.274702859584809E-4]:2.697098337426E-1)[&rate=6.274702859584809E-4]:9.707381672081E-2,(((((45[&rate=6.274702859584809E-4]:6.374304843089E-1,(((50[&rate=6.274702859584809E-4]:3.686348547113E-1,49[&rate=6.274702859584809E-4]:3.686348547113E-1)[&rate=6.274702859584809E-4]:1.398866869303E-1,(51[&rate=6.274702859584809E-4]:4.145140935779E-1,(44[&rate=6.274702859584809E-4]:3.867498148013E-1,47[&rate=6.274702859584809E-4]:3.922142956755E-1)[&rate=6.274702859584809E-4]:4.962220227385E-2)[&rate=6.274702859584809E-4]:9.947192893798E-2)[&rate=6.274702859584809E-4]:3.281237322288E-2,(46[&rate=6.274702859584809E-4]:5.218625733301E-1,(43[&rate=6.274702859584809E-4]:4.908615129989E-1,(48[&rate=6.274702859584809E-4]:3.07544306548E-1,(42[&rate=6.274702859584809E-4]:6.435573924107E-2,41[&rate=6.274702859584809E-4]:5.889125836681E-2)[&rate=6.274702859584809E-4]:2.049372011867E-1)[&rate=6.274702859584809E-4]:1.723882447024E-1)[&rate=6.274702859584809E-4]:3.100106033126E-2)[&rate=6.274702859584809E-4]:5.225822678012E-2)[&rate=6.274702859584809E-4]:7.150640551008E-2)[&rate=6.274702859584809E-4]:1.244907535767E-1,(((118[&rate=6.274702859584809E-4]:9.319992727328E-1,((130[&rate=6.274702859584809E-4]:2.269838521725E-1,131[&rate=6.274702859584809E-4]:2.297235781999E-1)[&rate=6.274702859584809E-4]:3.271518796882E-2,(132[&rate=6.274702859584809E-4]:2.577559065765E-1,129[&rate=6.274702859584809E-4]:2.550161805491E-1)[&rate=6.274702859584809E-4]:4.682859592251E-3)[&rate=6.274702859584809E-4]:5.353139312215E-1)[&rate=6.274702859584809E-4]:2.434795766057E-3,69[&rate=6.274702859584809E-4]:9.453929726085E-1)[&rate=6.274702859584809E-4]:5.183961611268E-1,(128[&rate=6.274702859584809E-4]:1.152768770384E0,(((60[&rate=6.274702859584809E-4]:1.083515444977E-1,(64[&rate=6.274702859584809E-4]:2.283744511315E-1,65[&rate=6.274702859584809E-4]:7.768951962477E-2)[&rate=6.274702859584809E-4]:3.066202487295E-2)[&rate=6.274702859584809E-4]:4.209816361697E-2,62[&rate=6.274702859584809E-4]:3.422305300324E-1)[&rate=6.274702859584809E-4]:1.932822344444E-1,(63[&rate=6.274702859584809E-4]:2.807492846916E-1,61[&rate=6.274702859584809E-4]:3.218451751027E-1)[&rate=6.274702859584809E-4]:2.136675893742E-1)[&rate=6.274702859584809E-4]:7.569820333048E-1)[&rate=6.274702859584809E-4]:1.60335431844E-1)[&rate=6.274702859584809E-4]:2.222132479485E-1)[&rate=6.274702859584809E-4]:5.484790501232E-2,((127[&rate=6.274702859584809E-4]:2.330961713267E0,121[&rate=6.274702859584809E-4]:1.889865822857E0)[&rate=6.274702859584809E-4]:2.746878657353E-1,35[&rate=6.274702859584809E-4]:3.852629133159E-2)[&rate=6.274702859584809E-4]:2.287194056996E-2)[&rate=6.274702859584809E-4]:6.147248618669E-2,36[&rate=6.274702859584809E-4]:1.69446060554E-1)[&rate=6.274702859584809E-4]:2.063115044608E-1,(38[&rate=6.274702859584809E-4]:7.439998270977E-1,((((16[&rate=6.274702859584809E-4]:2.508303465911E0,97[&rate=6.274702859584809E-4]:3.517722884277E-1)[&rate=6.274702859584809E-4]:4.943990125246E-2,146[&rate=6.274702859584809E-4]:5.924690202813E-1)[&rate=6.274702859584809E-4]:2.125371006121E-2,((39[&rate=6.274702859584809E-4]:4.525082640016E-1,((2[&rate=6.274702859584809E-4]:6.492307069948E-1,((26[&rate=6.274702859584809E-4]:4.689500932739E-1,(7[&rate=6.274702859584809E-4]:2.406585294453E-1,8[&rate=6.274702859584809E-4]:2.406585294453E-1)[&rate=6.274702859584809E-4]:1.214422487601E-1)[&rate=6.274702859584809E-4]:8.6390799575E-2,((22[&rate=6.274702859584809E-4]:2.022382671835E-1,27[&rate=6.274702859584809E-4]:2.186766233479E-1)[&rate=6.274702859584809E-4]:2.722152769005E-1,31[&rate=6.274702859584809E-4]:5.29248064632E-1)[&rate=6.274702859584809E-4]:6.992844465532E-2)[&rate=6.274702859584809E-4]:2.774514579816E-1)[&rate=6.274702859584809E-4]:1.743210178579E0,((((((((145[&rate=6.274702859584809E-4]:1.215456210874E-1,141[&rate=6.274702859584809E-4]:1.188058950598E-1)[&rate=6.274702859584809E-4]:2.192102030291E-1,144[&rate=6.274702859584809E-4]:3.352763720616E-1)[&rate=6.274702859584809E-4]:2.241728957129E-1,142[&rate=6.274702859584809E-4]:5.649287198295E-1)[&rate=6.274702859584809E-4]:8.429468883343E-1,((((108[&rate=6.274702859584809E-4]:6.016268537079E-1,((114[&rate=6.274702859584809E-4]:3.912980074244E-1,109[&rate=6.274702859584809E-4]:4.707500622189E-1)[&rate=6.274702859584809E-4]:1.428297607428E-2,107[&rate=6.274702859584809E-4]:4.658549561014E-1)[&rate=6.274702859584809E-4]:1.385116236338E-1)[&rate=6.274702859584809E-4]:7.24558049395E-2,(115[&rate=6.274702859584809E-4]:6.035727870792E-1,(13[&rate=6.274702859584809E-4]:5.281652473032E-1,19[&rate=6.274702859584809E-4]:5.665214116869E-1)[&rate=6.274702859584809E-4]:1.575993205979E-1)[&rate=6.274702859584809E-4]:1.297562499275E-2)[&rate=6.274702859584809E-4]:2.813775264571E-2,(((148[&rate=6.274702859584809E-4]:2.452173401478E-1,143[&rate=6.274702859584809E-4]:2.424776141204E-1)[&rate=6.274702859584809E-4]:3.632872802048E-1,((104[&rate=6.274702859584809E-4]:3.95113973458E-1,(139[&rate=6.274702859584809E-4]:2.954007243613E-1,111[&rate=6.274702859584809E-4]:1.200582586079E-1)[&rate=6.274702859584809E-4]:2.914940710145E-1)[&rate=6.274702859584809E-4]:6.666963225871E-2,106[&rate=6.274702859584809E-4]:4.617836057167E-1)[&rate=6.274702859584809E-4]:1.68638822855E-1)[&rate=6.274702859584809E-4]:2.026193055527E-2,116[&rate=6.274702859584809E-4]:5.904103865242E-1)[&rate=6.274702859584809E-4]:5.427577819344E-2)[&rate=6.274702859584809E-4]:2.111644982421E-1,(((105[&rate=6.274702859584809E-4]:3.764466519043E-1,110[&rate=6.274702859584809E-4]:3.983644601234E-1)[&rate=6.274702859584809E-4]:2.170378769141E-1,113[&rate=6.274702859584809E-4]:6.208817890923E-1)[&rate=6.274702859584809E-4]:1.231984073844E-1,((((112[&rate=6.274702859584809E-4]:4.358196523928E-1,(4[&rate=6.274702859584809E-4]:2.876377873379E-1,30[&rate=6.274702859584809E-4]:4.602405270639E-1)[&rate=6.274702859584809E-4]:9.064761847975E-2)[&rate=6.274702859584809E-4]:1.51449793724E-1,117[&rate=6.274702859584809E-4]:5.900091721444E-1)[&rate=6.274702859584809E-4]:7.508090803602E-2,9[&rate=6.274702859584809E-4]:6.541311760708E-1)[&rate=6.274702859584809E-4]:5.467172224575E-3,(14[&rate=6.274702859584809E-4]:4.750299313795E-1,17[&rate=6.274702859584809E-4]:5.133860957632E-1)[&rate=6.274702859584809E-4]:1.927875949979E-1)[&rate=6.274702859584809E-4]:7.626267009919E-2)[&rate=6.274702859584809E-4]:1.93962247305E-1)[&rate=6.274702859584809E-4]:2.972304246559E-1)[&rate=6.274702859584809E-4]:1.266283875764E-2,(((23[&rate=6.274702859584809E-4]:5.249664141386E-1,(20[&rate=6.274702859584809E-4]:3.602269276735E-1,25[&rate=6.274702859584809E-4]:3.794050098652E-1)[&rate=6.274702859584809E-4]:1.56520308383E-1)[&rate=6.274702859584809E-4]:3.10800926184E-1,(140[&rate=6.274702859584809E-4]:5.533305780612E-1,11[&rate=6.274702859584809E-4]:5.72508660253E-1)[&rate=6.274702859584809E-4]:1.783271732204E-1)[&rate=6.274702859584809E-4]:3.983530402661E-1,((24[&rate=6.274702859584809E-4]:8.680132434895E-1,(1[&rate=6.274702859584809E-4]:4.303414722043E-2,(21[&rate=6.274702859584809E-4]:6.38252878146E-1,28[&rate=6.274702859584809E-4]:6.629104123925E-1)[&rate=6.274702859584809E-4]:1.664251046909E-1)[&rate=6.274702859584809E-4]:4.415717846081E-2)[&rate=6.274702859584809E-4]:3.726692648515E-1,102[&rate=6.274702859584809E-4]:7.903867272457E-2)[&rate=6.274702859584809E-4]:4.396776357389E-3)[&rate=6.274702859584809E-4]:9.052765537368E-2)[&rate=6.274702859584809E-4]:1.020507725852E-1,3[&rate=6.274702859584809E-4]:1.273274151013E0)[&rate=6.274702859584809E-4]:4.097281532649E-2,(((6[&rate=6.274702859584809E-4]:3.429253783991E-1,18[&rate=6.274702859584809E-4]:4.059390770292E-1)[&rate=6.274702859584809E-4]:3.549708142187E-1,(15[&rate=6.274702859584809E-4]:3.915962224053E-1,10[&rate=6.274702859584809E-4]:3.532400580218E-1)[&rate=6.274702859584809E-4]:3.610944907604E-1)[&rate=6.274702859584809E-4]:9.651766581962E-3,((87[&rate=6.274702859584809E-4]:1.83838742273E-1,(((90[&rate=6.274702859584809E-4]:6.261399023957E-2,91[&rate=6.274702859584809E-4]:6.261399023957E-2)[&rate=6.274702859584809E-4]:3.042487888754E-2,92[&rate=6.274702859584809E-4]:9.303886912711E-2)[&rate=6.274702859584809E-4]:9.779098767378E-2,(85[&rate=6.274702859584809E-4]:1.511857498838E-1,(((84[&rate=6.274702859584809E-4]:4.287367488467E-2,93[&rate=6.274702859584809E-4]:5.657230502168E-2)[&rate=6.274702859584809E-4]:3.625767352546E-2,83[&rate=6.274702859584809E-4]:7.913134841013E-2)[&rate=6.274702859584809E-4]:5.344423750944E-2,86[&rate=6.274702859584809E-4]:1.325755859196E-1)[&rate=6.274702859584809E-4]:1.861016396423E-2)[&rate=6.274702859584809E-4]:2.594547678009E-2)[&rate=6.274702859584809E-4]:6.707515609124E-3)[&rate=6.274702859584809E-4]:5.859239452271E-1,(88[&rate=6.274702859584809E-4]:1.471201521553E-1,89[&rate=6.274702859584809E-4]:1.608187822923E-1)[&rate=6.274702859584809E-4]:6.226425353448E-1)[&rate=6.274702859584809E-4]:4.254565045763E-1)[&rate=6.274702859584809E-4]:6.587538016607E-1)[&rate=6.274702859584809E-4]:5.968906336333E-1,101[&rate=6.274702859584809E-4]:9.083978739457E-1)[&rate=6.274702859584809E-4]:5.004813677923E-1)[&rate=6.274702859584809E-4]:1.679318125739E-2)[&rate=6.274702859584809E-4]:2.295570783312E-2,(40[&rate=6.274702859584809E-4]:4.575791522234E-1,147[&rate=6.274702859584809E-4]:5.149562014037E-1)[&rate=6.274702859584809E-4]:1.788481961137E-2)[&rate=6.274702859584809E-4]:1.804017927282E-2)[&rate=6.274702859584809E-4]:1.332362972054E-1,((((94[&rate=6.274702859584809E-4]:1.914839574428E-1,100[&rate=6.274702859584809E-4]:1.914839574428E-1)[&rate=6.274702859584809E-4]:2.176919229333E-1,95[&rate=6.274702859584809E-4]:4.938753339281E-1)[&rate=6.274702859584809E-4]:9.771590138349E-2,(96[&rate=6.274702859584809E-4]:3.713862941996E-1,99[&rate=6.274702859584809E-4]:4.069054198825E-1)[&rate=6.274702859584809E-4]:1.956147771777E-1)[&rate=6.274702859584809E-4]:2.646274233025E-2,98[&rate=6.274702859584809E-4]:6.071250158932E-1)[&rate=6.274702859584809E-4]:1.480307329661E-1)[&rate=6.274702859584809E-4]:1.855653897138E-1)[&rate=6.274702859584809E-4]:1.875478419668E-1)[&rate=6.274702859584809E-4]:9.207871374753E-2)[&rate=6.274702859584809E-4]:1.122080787401E-1,((66[&rate=6.274702859584809E-4]:1.55104226181E-1,(((123[&rate=6.274702859584809E-4]:5.734852174776E-3,124[&rate=6.274702859584809E-4]:3.00261173765E-3)[&rate=6.274702859584809E-4]:2.896418479878E-1,122[&rate=6.274702859584809E-4]:2.953767001626E-1)[&rate=6.274702859584809E-4]:3.282921402631E-1,67[&rate=6.274702859584809E-4]:1.223962900851E-1)[&rate=6.274702859584809E-4]:3.270793609599E-2)[&rate=6.274702859584809E-4]:4.49365198789E-2,(126[&rate=6.274702859584809E-4]:1.106829326187E0,(120[&rate=6.274702859584809E-4]:1.627676905951E0,(119[&rate=6.274702859584809E-4]:1.689847636495E0,(135[&rate=6.274702859584809E-4]:8.912388904498E-1,(138[&rate=6.274702859584809E-4]:2.549246485515E-1,136[&rate=6.274702859584809E-4]:1.234177992363E-1)[&rate=6.274702859584809E-4]:8.363142418983E-1)[&rate=6.274702859584809E-4]:4.506635405654E-1)[&rate=6.274702859584809E-4]:3.371968041538E-2)[&rate=6.274702859584809E-4]:1.689645319212E-1)[&rate=6.274702859584809E-4]:3.403856095576E-1)[&rate=6.274702859584809E-4]:3.334282689767E-1)[&rate=6.274702859584809E-4]:3.318614225339E-1)[&rate=6.274702859584809E-4]:1.982867608286E-2)[&rate=6.274702859584809E-4]:9.301655552293E-3);
tree STATE_18810000 [&joint=-20997.874359738744,lnP=-20997.874359738744] = [&R] (34[&rate=5.763998096350466E-4]:8.818041631905E-2,(((((((((((57[&rate=5.763998096350466E-4]:4.517970541843E-2,37[&rate=5.763998096350466E-4]:8.069883110153E-2)[&rate=5.763998096350466E-4]:1.613717390453E-1,58[&rate=5.763998096350466E-4]:2.229448870867E-1)[&rate=5.763998096350466E-4]:8.757171804207E-3,(56[&rate=5.763998096350466E-4]:1.076464859645E-1,55[&rate=5.763998096350466E-4]:1.076464859645E-1)[&rate=5.763998096350466E-4]:9.673316855474E-2)[&rate=5.763998096350466E-4]:1.102143290001E-1,54[&rate=5.763998096350466E-4]:2.845393387107E-1)[&rate=5.763998096350466E-4]:8.74647285856E-2,59[&rate=5.763998096350466E-4]:4.102554334165E-1)[&rate=5.763998096350466E-4]:3.043668527918E-1,68[&rate=5.763998096350466E-4]:6.654419583394E-1)[&rate=5.763998096350466E-4]:2.780689599344E-1,(((((52[&rate=5.763998096350466E-4]:4.350750690954E-1,(((12[&rate=5.763998096350466E-4]:2.54566550374E-1,5[&rate=5.763998096350466E-4]:2.162103859906E-1)[&rate=5.763998096350466E-4]:2.099565533542E-1,29[&rate=5.763998096350466E-4]:5.713724187967E-1)[&rate=5.763998096350466E-4]:3.81961462272E-1,103[&rate=5.763998096350466E-4]:7.204571687399E-1)[&rate=5.763998096350466E-4]:1.378911634916E0)[&rate=5.763998096350466E-4]:1.902297938828E-1,53[&rate=5.763998096350466E-4]:6.171081416668E-1)[&rate=5.763998096350466E-4]:9.200465686026E-2,((75[&rate=5.763998096350466E-4]:6.812305644009E-1,(70[&rate=5.763998096350466E-4]:5.307750672379E-1,(76[&rate=5.763998096350466E-4]:5.422891047096E-1,74[&rate=5.763998096350466E-4]:5.422891047096E-1)[&rate=5.763998096350466E-4]:2.684212691178E-2)[&rate=5.763998096350466E-4]:1.120993327795E-1)[&rate=5.763998096350466E-4]:1.037562221208E-1,((((73[&rate=5.763998096350466E-4]:1.130627458462E-1,71[&rate=5.763998096350466E-4]:4.456959516131E-2)[&rate=5.763998096350466E-4]:6.227768968532E-2,77[&rate=5.763998096350466E-4]:1.698609834768E-1)[&rate=5.763998096350466E-4]:2.185149569357E-1,(80[&rate=5.763998096350466E-4]:9.209215388499E-2,81[&rate=5.763998096350466E-4]:9.209215388499E-2)[&rate=5.763998096350466E-4]:2.524481700891E-1)[&rate=5.763998096350466E-4]:7.399375328595E-3,(82[&rate=5.763998096350466E-4]:2.964754809014E-1,(79[&rate=5.763998096350466E-4]:2.360343077983E-1,(78[&rate=5.763998096350466E-4]:8.635857953773E-2,72[&rate=5.763998096350466E-4]:6.444077131842E-2)[&rate=5.763998096350466E-4]:1.496757282606E-1)[&rate=5.763998096350466E-4]:5.222199502094E-2)[&rate=5.763998096350466E-4]:7.190257456568E-2)[&rate=5.763998096350466E-4]:3.837320187259E-1)[&rate=5.763998096350466E-4]:6.705890706175E-1)[&rate=5.763998096350466E-4]:1.533777245383E-1,(133[&rate=5.763998096350466E-4]:6.175672361211E-1,(137[&rate=5.763998096350466E-4]:2.309224988674E-1,134[&rate=5.763998096350466E-4]:1.596896221552E-1)[&rate=5.763998096350466E-4]:4.277406276647E-1)[&rate=5.763998096350466E-4]:1.027002783913E0)[&rate=5.763998096350466E-4]:1.035487620781E-1,125[&rate=5.763998096350466E-4]:7.556567714823E-1)[&rate=5.763998096350466E-4]:3.545208134582E-1)[&rate=5.763998096350466E-4]:2.218568044725E-1,(((((128[&rate=5.763998096350466E-4]:1.159034828886E0,((118[&rate=5.763998096350466E-4]:6.876257560976E-1,69[&rate=5.763998096350466E-4]:6.985846602073E-1)[&rate=5.763998096350466E-4]:4.965293342023E-2,((132[&rate=5.763998096350466E-4]:2.284032327982E-1,129[&rate=5.763998096350466E-4]:2.256635067709E-1)[&rate=5.763998096350466E-4]:3.886829544282E-2,(130[&rate=5.763998096350466E-4]:3.8057798155E-2,131[&rate=5.763998096350466E-4]:4.079752418236E-2)[&rate=5.763998096350466E-4]:2.264740040587E-1)[&rate=5.763998096350466E-4]:3.357605859343E-1)[&rate=5.763998096350466E-4]:5.614821667652E-1)[&rate=5.763998096350466E-4]:2.594847527122E-1,(((62[&rate=5.763998096350466E-4]:3.967429107213E-1,(64[&rate=5.763998096350466E-4]:3.018867823412E-1,65[&rate=5.763998096350466E-4]:1.512018508345E-1)[&rate=5.763998096350466E-4]:5.376023796904E-2)[&rate=5.763998096350466E-4]:8.149545052736E-2,60[&rate=5.763998096350466E-4]:2.864575393309E-1)[&rate=5.763998096350466E-4]:2.591792275523E-1,(63[&rate=5.763998096350466E-4]:5.464592089833E-2,61[&rate=5.763998096350466E-4]:9.574181130937E-2)[&rate=5.763998096350466E-4]:6.416757774915E-1)[&rate=5.763998096350466E-4]:8.208280201943E-1)[&rate=5.763998096350466E-4]:7.735978020218E-2,((((51[&rate=5.763998096350466E-4]:4.720533597403E-1,(43[&rate=5.763998096350466E-4]:4.689089150214E-1,(46[&rate=5.763998096350466E-4]:4.626773102113E-1,((41[&rate=5.763998096350466E-4]:2.622625238042E-1,48[&rate=5.763998096350466E-4]:3.059783707987E-1)[&rate=5.763998096350466E-4]:1.79639423408E-2,42[&rate=5.763998096350466E-4]:2.856909470193E-1)[&rate=5.763998096350466E-4]:1.278060353234E-1)[&rate=5.763998096350466E-4]:6.231604810022E-3)[&rate=5.763998096350466E-4]:3.046684909042E-2)[&rate=5.763998096350466E-4]:3.985620978511E-4,(44[&rate=5.763998096350466E-4]:1.988263468561E-1,47[&rate=5.763998096350466E-4]:2.042908277304E-1)[&rate=5.763998096350466E-4]:2.954834984792E-1)[&rate=5.763998096350466E-4]:5.004179441633E-2,(50[&rate=5.763998096350466E-4]:4.424286626899E-1,49[&rate=5.763998096350466E-4]:4.424286626899E-1)[&rate=5.763998096350466E-4]:7.460057269035E-2)[&rate=5.763998096350466E-4]:6.054379528454E-2,45[&rate=5.763998096350466E-4]:6.021631945991E-1)[&rate=5.763998096350466E-4]:1.203199549097E-1)[&rate=5.763998096350466E-4]:3.996921371302E-1,((35[&rate=5.763998096350466E-4]:2.646930230802E-2,(127[&rate=5.763998096350466E-4]:2.349974331525E0,121[&rate=5.763998096350466E-4]:1.908878441114E0)[&rate=5.763998096350466E-4]:2.436182584541E-1)[&rate=5.763998096350466E-4]:2.490838070767E-2,36[&rate=5.763998096350466E-4]:9.795302548145E-2)[&rate=5.763998096350466E-4]:3.154266926269E-1)[&rate=5.763998096350466E-4]:1.738308318623E-1,(38[&rate=5.763998096350466E-4]:8.663620094356E-1,((((39[&rate=5.763998096350466E-4]:6.100217113645E-1,(((7[&rate=5.763998096350466E-4]:1.628086461326E-1,8[&rate=5.763998096350466E-4]:1.628086461326E-1)[&rate=5.763998096350466E-4]:4.259904703549E-1,26[&rate=5.763998096350466E-4]:6.956484315561E-1)[&rate=5.763998096350466E-4]:2.108504866613E-1,((22[&rate=5.763998096350466E-4]:5.166863394137E-1,27[&rate=5.763998096350466E-4]:5.331246955781E-1)[&rate=5.763998096350466E-4]:2.08019163858E-1,(2[&rate=5.763998096350466E-4]:3.31698481175E-1,31[&rate=5.763998096350466E-4]:5.590957414491E-1)[&rate=5.763998096350466E-4]:2.204042823707E-1)[&rate=5.763998096350466E-4]:1.708345108361E-1)[&rate=5.763998096350466E-4]:1.843810239812E0)[&rate=5.763998096350466E-4]:6.366793716763E-2,((40[&rate=5.763998096350466E-4]:4.382476208535E-1,146[&rate=5.763998096350466E-4]:5.584662000884E-1)[&rate=5.763998096350466E-4]:4.23214468313E-2,97[&rate=5.763998096350466E-4]:4.095308163186E-1)[&rate=5.763998096350466E-4]:1.931205808473E-1)[&rate=5.763998096350466E-4]:3.437785361227E-2,((((3[&rate=5.763998096350466E-4]:4.234881729174E-1,((((85[&rate=5.763998096350466E-4]:1.01691173463E-1,(((84[&rate=5.763998096350466E-4]:4.332199286903E-2,86[&rate=5.763998096350466E-4]:4.332199286903E-2)[&rate=5.763998096350466E-4]:8.349698020728E-3,83[&rate=5.763998096350466E-4]:5.167169088976E-2)[&rate=5.763998096350466E-4]:2.52993676848E-2,93[&rate=5.763998096350466E-4]:9.066968871157E-2)[&rate=5.763998096350466E-4]:2.472011488848E-2)[&rate=5.763998096350466E-4]:5.766798012526E-2,((90[&rate=5.763998096350466E-4]:7.206570102526E-3,91[&rate=5.763998096350466E-4]:7.206570102526E-3)[&rate=5.763998096350466E-4]:8.100186324257E-2,92[&rate=5.763998096350466E-4]:8.820843334509E-2)[&rate=5.763998096350466E-4]:8.484935038022E-2)[&rate=5.763998096350466E-4]:5.805579749983E-2,87[&rate=5.763998096350466E-4]:2.174149510881E-1)[&rate=5.763998096350466E-4]:8.637410619425E-2,(88[&rate=5.763998096350466E-4]:4.163413194316E-2,89[&rate=5.763998096350466E-4]:5.533276208017E-2)[&rate=5.763998096350466E-4]:2.621549253392E-1)[&rate=5.763998096350466E-4]:6.594251430322E-1)[&rate=5.763998096350466E-4]:4.259160216175E-1,((6[&rate=5.763998096350466E-4]:3.669316006399E-1,18[&rate=5.763998096350466E-4]:4.2994529927E-1)[&rate=5.763998096350466E-4]:2.639918138733E-1,(15[&rate=5.763998096350466E-4]:5.494357869867E-1,10[&rate=5.763998096350466E-4]:5.110796226032E-1)[&rate=5.763998096350466E-4]:1.362821480744E-1)[&rate=5.763998096350466E-4]:2.705355745422E-1)[&rate=5.763998096350466E-4]:8.956038835413E-1,(((((11[&rate=5.763998096350466E-4]:7.130792023486E-1,140[&rate=5.763998096350466E-4]:6.939011201569E-1)[&rate=5.763998096350466E-4]:5.240120427045E-2,((20[&rate=5.763998096350466E-4]:5.98820177662E-1,25[&rate=5.763998096350466E-4]:6.179982598538E-1)[&rate=5.763998096350466E-4]:1.277080022899E-1,23[&rate=5.763998096350466E-4]:7.34747358034E-1)[&rate=5.763998096350466E-4]:1.156645554343E-1)[&rate=5.763998096350466E-4]:3.806600459881E-1,(((1[&rate=5.763998096350466E-4]:5.274452650156E-2,(21[&rate=5.763998096350466E-4]:7.101763379427E-1,28[&rate=5.763998096350466E-4]:7.348338721892E-1)[&rate=5.763998096350466E-4]:1.042120241753E-1)[&rate=5.763998096350466E-4]:1.975301957563E-1,24[&rate=5.763998096350466E-4]:1.031096640066E0)[&rate=5.763998096350466E-4]:1.686560839712E-1,102[&rate=5.763998096350466E-4]:3.810888842095E-2)[&rate=5.763998096350466E-4]:4.22781395287E-2)[&rate=5.763998096350466E-4]:1.099473292145E-1,((((116[&rate=5.763998096350466E-4]:3.534053819255E-1,(((111[&rate=5.763998096350466E-4]:1.221702295853E-1,104[&rate=5.763998096350466E-4]:1.05731873421E-1)[&rate=5.763998096350466E-4]:1.58656690885E-1,139[&rate=5.763998096350466E-4]:4.561693862237E-1)[&rate=5.763998096350466E-4]:1.682272013159E-2,106[&rate=5.763998096350466E-4]:2.812112844376E-1)[&rate=5.763998096350466E-4]:1.324680700908E-1)[&rate=5.763998096350466E-4]:3.113172718538E-1,(148[&rate=5.763998096350466E-4]:2.843824303838E-1,143[&rate=5.763998096350466E-4]:2.816427043564E-1)[&rate=5.763998096350466E-4]:4.186963877792E-1)[&rate=5.763998096350466E-4]:9.256135427217E-2,((115[&rate=5.763998096350466E-4]:5.759984075765E-1,(13[&rate=5.763998096350466E-4]:3.026438032179E-1,19[&rate=5.763998096350466E-4]:3.409999676016E-1)[&rate=5.763998096350466E-4]:3.555463851805E-1)[&rate=5.763998096350466E-4]:4.980905803993E-2,((107[&rate=5.763998096350466E-4]:2.855082268968E-1,108[&rate=5.763998096350466E-4]:2.827685008695E-1)[&rate=5.763998096350466E-4]:3.269366146102E-1,(114[&rate=5.763998096350466E-4]:4.03645269663E-1,109[&rate=5.763998096350466E-4]:4.830973244575E-1)[&rate=5.763998096350466E-4]:1.485255992413E-1)[&rate=5.763998096350466E-4]:7.363659671219E-2)[&rate=5.763998096350466E-4]:1.31476542435E-1)[&rate=5.763998096350466E-4]:2.07444937981E-1,((((14[&rate=5.763998096350466E-4]:4.934672777471E-1,17[&rate=5.763998096350466E-4]:5.318234421308E-1)[&rate=5.763998096350466E-4]:9.253626735483E-2,(110[&rate=5.763998096350466E-4]:2.486798041863E-1,105[&rate=5.763998096350466E-4]:2.267619959672E-1)[&rate=5.763998096350466E-4]:3.31844288861E-1)[&rate=5.763998096350466E-4]:7.814666635884E-2,113[&rate=5.763998096350466E-4]:6.641502114608E-1)[&rate=5.763998096350466E-4]:1.380841593623E-1,((117[&rate=5.763998096350466E-4]:4.535316812438E-1,9[&rate=5.763998096350466E-4]:4.425727771342E-1)[&rate=5.763998096350466E-4]:3.260139938269E-1,(112[&rate=5.763998096350466E-4]:7.640582603418E-1,(4[&rate=5.763998096350466E-4]:1.565296236323E-1,30[&rate=5.763998096350466E-4]:3.291323633583E-1)[&rate=5.763998096350466E-4]:5.499943901343E-1)[&rate=5.763998096350466E-4]:1.274768870136E-2)[&rate=5.763998096350466E-4]:2.54284217799E-2)[&rate=5.763998096350466E-4]:2.446863560313E-1)[&rate=5.763998096350466E-4]:2.173862330493E-1)[&rate=5.763998096350466E-4]:2.616003026E-1,((144[&rate=5.763998096350466E-4]:2.296998758753E-1,(141[&rate=5.763998096350466E-4]:1.300169836518E-1,145[&rate=5.763998096350466E-4]:1.327567096794E-1)[&rate=5.763998096350466E-4]:1.024226182508E-1)[&rate=5.763998096350466E-4]:2.237303110691E-1,142[&rate=5.763998096350466E-4]:4.589096389993E-1)[&rate=5.763998096350466E-4]:1.239600363231E0)[&rate=5.763998096350466E-4]:2.958131443394E-1)[&rate=5.763998096350466E-4]:6.725756494616E-1,101[&rate=5.763998096350466E-4]:1.41484400151E0)[&rate=5.763998096350466E-4]:2.663876596279E-1)[&rate=5.763998096350466E-4]:5.362141002024E-2,((98[&rate=5.763998096350466E-4]:7.594616049992E-1,((99[&rate=5.763998096350466E-4]:6.161107290972E-1,96[&rate=5.763998096350466E-4]:5.805916034144E-1)[&rate=5.763998096350466E-4]:1.254914513921E-1,((94[&rate=5.763998096350466E-4]:4.145356993287E-1,100[&rate=5.763998096350466E-4]:4.145356993287E-1)[&rate=5.763998096350466E-4]:1.089621860478E-1,95[&rate=5.763998096350466E-4]:6.081973389285E-1)[&rate=5.763998096350466E-4]:1.224758798123E-1)[&rate=5.763998096350466E-4]:3.971734800709E-2)[&rate=5.763998096350466E-4]:1.05516317098E-1,(147[&rate=5.763998096350466E-4]:4.425938769089E-1,16[&rate=5.763998096350466E-4]:2.470709753846E0)[&rate=5.763998096350466E-4]:3.513457938224E-1)[&rate=5.763998096350466E-4]:2.512629061363E-2)[&rate=5.763998096350466E-4]:1.729791082E-1)[&rate=5.763998096350466E-4]:2.766386445848E-1)[&rate=5.763998096350466E-4]:7.701187746912E-2)[&rate=5.763998096350466E-4]:2.519213518504E-1,((67[&rate=5.763998096350466E-4]:2.979457058978E-1,((122[&rate=5.763998096350466E-4]:2.999214206242E-1,(123[&rate=5.763998096350466E-4]:2.011042359108E-1,124[&rate=5.763998096350466E-4]:1.983719954737E-1)[&rate=5.763998096350466E-4]:9.881718471343E-2)[&rate=5.763998096350466E-4]:2.694967317839E-1,((138[&rate=5.763998096350466E-4]:2.327038949912E-1,136[&rate=5.763998096350466E-4]:1.01197045676E-1)[&rate=5.763998096350466E-4]:2.332490084034E-1,135[&rate=5.763998096350466E-4]:2.659529033946E-1)[&rate=5.763998096350466E-4]:1.487124205522E0)[&rate=5.763998096350466E-4]:2.298001038304E-1)[&rate=5.763998096350466E-4]:6.430948110635E-2,(66[&rate=5.763998096350466E-4]:1.229804208237E-1,((126[&rate=5.763998096350466E-4]:9.520352797264E-1,120[&rate=5.763998096350466E-4]:1.641847391411E0)[&rate=5.763998096350466E-4]:3.032052435476E-2,119[&rate=5.763998096350466E-4]:1.768058326725E0)[&rate=5.763998096350466E-4]:3.877988064276E-1)[&rate=5.763998096350466E-4]:2.392747661804E-1)[&rate=5.763998096350466E-4]:5.073132498203E-1)[&rate=5.763998096350466E-4]:4.213458501805E-2,32[&rate=5.763998096350466E-4]:2.677151499333E-2)[&rate=5.763998096350466E-4]:3.116725809023E-2,33[&rate=5.763998096350466E-4]:6.341822513827E-2)[&rate=5.763998096350466E-4]:8.323835016407E-3);
tree STATE_18900000 [&joint=-20979.256190880897,lnP=-20979.256190880897] = [&R] ((((34[&rate=6.540075936149943E-4]:1.346205764296E-2,(((125[&rate=6.540075936149943E-4]:7.135706326171E-1,((((((70[&rate=6.540075936149943E-4]:2.148639350299E-1,74[&rate=6.540075936149943E-4]:2.532200994133E-1)[&rate=6.540075936149943E-4]:8.773815102725E-2,76[&rate=6.540075936149943E-4]:3.409582504406E-1)[&rate=6.540075936149943E-4]:2.556383633111E-2,75[&rate=6.540075936149943E-4]:3.665220867717E-1)[&rate=6.540075936149943E-4]:1.944369157932E-1,(73[&rate=6.540075936149943E-4]:3.901710282363E-1,((80[&rate=6.540075936149943E-4]:2.160494258131E-1,81[&rate=6.540075936149943E-4]:2.160494258131E-1)[&rate=6.540075936149943E-4]:1.225392323004E-1,(((79[&rate=6.540075936149943E-4]:3.007114507293E-1,82[&rate=6.540075936149943E-4]:3.089306288114E-1)[&rate=6.540075936149943E-4]:5.766894088084E-3,(72[&rate=6.540075936149943E-4]:5.096726423145E-2,78[&rate=6.540075936149943E-4]:7.288507245076E-2)[&rate=6.540075936149943E-4]:2.335932723666E-1)[&rate=6.540075936149943E-4]:2.484635382687E-2,(71[&rate=6.540075936149943E-4]:2.017840819947E-1,77[&rate=6.540075936149943E-4]:2.647977806249E-1)[&rate=6.540075936149943E-4]:1.021433563755E-1)[&rate=6.540075936149943E-4]:1.548313755154E-2)[&rate=6.540075936149943E-4]:2.26730162968E-3)[&rate=6.540075936149943E-4]:1.707879743286E-1)[&rate=6.540075936149943E-4]:7.885898985341E-1,((((12[&rate=6.540075936149943E-4]:2.912727990713E-1,5[&rate=6.540075936149943E-4]:2.529166346878E-1)[&rate=6.540075936149943E-4]:2.485441079849E-1,29[&rate=6.540075936149943E-4]:6.466662221247E-1)[&rate=6.540075936149943E-4]:7.461476533561E-2,103[&rate=6.540075936149943E-4]:4.884042751316E-1)[&rate=6.540075936149943E-4]:1.693819645419E0,53[&rate=6.540075936149943E-4]:5.097334646782E-1)[&rate=6.540075936149943E-4]:9.335237780856E-2)[&rate=6.540075936149943E-4]:1.876151338933E-2,(((137[&rate=6.540075936149943E-4]:3.351826984982E-1,134[&rate=6.540075936149943E-4]:2.63949821786E-1)[&rate=6.540075936149943E-4]:2.797826714015E-1,133[&rate=6.540075936149943E-4]:5.738694794887E-1)[&rate=6.540075936149943E-4]:6.429297481167E-1,52[&rate=6.540075936149943E-4]:4.429164519486E-1)[&rate=6.540075936149943E-4]:1.871276252389E-1)[&rate=6.540075936149943E-4]:3.021057904022E-1)[&rate=6.540075936149943E-4]:2.872168271088E-1,((59[&rate=6.540075936149943E-4]:3.269719828968E-1,(((58[&rate=6.540075936149943E-4]:3.270398179887E-1,57[&rate=6.540075936149943E-4]:3.106463753658E-1)[&rate=6.540075936149943E-4]:7.033888512306E-3,(55[&rate=6.540075936149943E-4]:1.90748734096E-1,56[&rate=6.540075936149943E-4]:1.90748734096E-1)[&rate=6.540075936149943E-4]:1.160025680333E-1)[&rate=6.540075936149943E-4]:3.153005742891E-4,(54[&rate=6.540075936149943E-4]:2.227704117193E-1,37[&rate=6.540075936149943E-4]:2.992731439597E-1)[&rate=6.540075936149943E-4]:5.424154617571E-2)[&rate=6.540075936149943E-4]:1.170865888159E-2)[&rate=6.540075936149943E-4]:2.246427267251E-1,68[&rate=6.540075936149943E-4]:5.02434381753E-1)[&rate=6.540075936149943E-4]:3.316864113062E-1)[&rate=6.540075936149943E-4]:1.458826805211E-1,(((35[&rate=6.540075936149943E-4]:4.424652741438E-2,(36[&rate=6.540075936149943E-4]:7.140344502268E-2,((((46[&rate=6.540075936149943E-4]:4.078121927412E-1,(43[&rate=6.540075936149943E-4]:2.828825851173E-1,((42[&rate=6.540075936149943E-4]:1.354970686849E-1,48[&rate=6.540075936149943E-4]:1.737484348051E-1)[&rate=6.540075936149943E-4]:4.409348757671E-2,41[&rate=6.540075936149943E-4]:1.741260753874E-1)[&rate=6.540075936149943E-4]:5.411170098698E-2)[&rate=6.540075936149943E-4]:1.249296076239E-1)[&rate=6.540075936149943E-4]:8.399840575286E-2,(((47[&rate=6.540075936149943E-4]:1.70955577547E-1,51[&rate=6.540075936149943E-4]:1.436331731755E-1)[&rate=6.540075936149943E-4]:2.056321785723E-1,44[&rate=6.540075936149943E-4]:3.711232752451E-1)[&rate=6.540075936149943E-4]:7.067886809134E-2,(49[&rate=6.540075936149943E-4]:3.091260961213E-1,50[&rate=6.540075936149943E-4]:3.091260961213E-1)[&rate=6.540075936149943E-4]:1.053536428436E-1)[&rate=6.540075936149943E-4]:4.454397428344E-2)[&rate=6.540075936149943E-4]:2.661741624582E-2,45[&rate=6.540075936149943E-4]:5.102312934285E-1)[&rate=6.540075936149943E-4]:2.53110079493E-1,(((62[&rate=6.540075936149943E-4]:3.957505325845E-1,(65[&rate=6.540075936149943E-4]:1.755606251903E-1,(64[&rate=6.540075936149943E-4]:2.637804876903E-1,60[&rate=6.540075936149943E-4]:1.130955561836E-1)[&rate=6.540075936149943E-4]:6.246506900667E-2)[&rate=6.540075936149943E-4]:2.840908547642E-2)[&rate=6.540075936149943E-4]:2.280237706823E-1,(63[&rate=6.540075936149943E-4]:2.953732362563E-1,61[&rate=6.540075936149943E-4]:3.364691266674E-1)[&rate=6.540075936149943E-4]:2.873051765994E-1)[&rate=6.540075936149943E-4]:7.550438592934E-1,(128[&rate=6.540075936149943E-4]:1.073407687192E0,(118[&rate=6.540075936149943E-4]:7.560474408113E-1,(((130[&rate=6.540075936149943E-4]:1.432142652107E-1,131[&rate=6.540075936149943E-4]:1.459539912381E-1)[&rate=6.540075936149943E-4]:7.989310559722E-2,(129[&rate=6.540075936149943E-4]:1.147133619454E-1,132[&rate=6.540075936149943E-4]:1.174530879727E-1)[&rate=6.540075936149943E-4]:1.083940088626E-1)[&rate=6.540075936149943E-4]:2.945116180058E-1,69[&rate=6.540075936149943E-4]:6.655641942933E-1)[&rate=6.540075936149943E-4]:1.014421506276E-1)[&rate=6.540075936149943E-4]:4.570862737782E-1)[&rate=6.540075936149943E-4]:1.656844479708E-1)[&rate=6.540075936149943E-4]:2.976454500499E-1)[&rate=6.540075936149943E-4]:1.685764063172E-2)[&rate=6.540075936149943E-4]:1.941842485745E-2)[&rate=6.540075936149943E-4]:1.708529499788E-2,(127[&rate=6.540075936149943E-4]:2.441579110765E0,121[&rate=6.540075936149943E-4]:2.000483220354E0)[&rate=6.540075936149943E-4]:1.868759993183E-1)[&rate=6.540075936149943E-4]:2.430421580488E-1,(38[&rate=6.540075936149943E-4]:5.316982809323E-1,((((99[&rate=6.540075936149943E-4]:5.195993395619E-1,96[&rate=6.540075936149943E-4]:4.84080213879E-1)[&rate=6.540075936149943E-4]:6.816832726735E-2,(98[&rate=6.540075936149943E-4]:5.436822928063E-1,((94[&rate=6.540075936149943E-4]:1.226251441769E-1,100[&rate=6.540075936149943E-4]:1.226251441769E-1)[&rate=6.540075936149943E-4]:2.324144774776E-1,95[&rate=6.540075936149943E-4]:4.397390752065E-1)[&rate=6.540075936149943E-4]:1.148721793485E-1)[&rate=6.540075936149943E-4]:2.222745052569E-2)[&rate=6.540075936149943E-4]:2.386916942108E-2,(((2[&rate=6.540075936149943E-4]:8.353573748934E-1,((22[&rate=6.540075936149943E-4]:4.902946684218E-1,27[&rate=6.540075936149943E-4]:5.067330245862E-1)[&rate=6.540075936149943E-4]:1.659988674448E-1,(((7[&rate=6.540075936149943E-4]:9.632806153578E-2,8[&rate=6.540075936149943E-4]:9.632806153578E-2)[&rate=6.540075936149943E-4]:1.438738233065E-1,26[&rate=6.540075936149943E-4]:3.470511999108E-1)[&rate=6.540075936149943E-4]:2.11426076541E-1,31[&rate=6.540075936149943E-4]:6.023128928902E-1)[&rate=6.540075936149943E-4]:1.087751635245E-1)[&rate=6.540075936149943E-4]:3.516665787528E-1)[&rate=6.540075936149943E-4]:1.505246749898E0,97[&rate=6.540075936149943E-4]:3.128400705958E-1)[&rate=6.540075936149943E-4]:6.707969802714E-2,(40[&rate=6.540075936149943E-4]:3.789783117105E-1,39[&rate=6.540075936149943E-4]:3.789783117105E-1)[&rate=6.540075936149943E-4]:7.197970827861E-2)[&rate=6.540075936149943E-4]:1.040559221769E-2)[&rate=6.540075936149943E-4]:3.428246035989E-2,(147[&rate=6.540075936149943E-4]:4.588006886567E-1,((((((((((115[&rate=6.540075936149943E-4]:5.3402522618E-1,(108[&rate=6.540075936149943E-4]:4.492855296612E-1,((109[&rate=6.540075936149943E-4]:1.776956155701E-1,114[&rate=6.540075936149943E-4]:9.824356077563E-2)[&rate=6.540075936149943E-4]:1.55588676539E-1,107[&rate=6.540075936149943E-4]:3.141062099174E-1)[&rate=6.540075936149943E-4]:1.379190457712E-1)[&rate=6.540075936149943E-4]:1.422739430942E-1)[&rate=6.540075936149943E-4]:3.02357657713E-2,(13[&rate=6.540075936149943E-4]:5.781844995707E-1,19[&rate=6.540075936149943E-4]:6.165406639544E-1)[&rate=6.540075936149943E-4]:6.826827320244E-2)[&rate=6.540075936149943E-4]:2.612194571337E-1,(139[&rate=6.540075936149943E-4]:4.793844806772E-1,(104[&rate=6.540075936149943E-4]:1.892130650336E-1,(111[&rate=6.540075936149943E-4]:7.390523364621E-2,106[&rate=6.540075936149943E-4]:5.746687748183E-2)[&rate=6.540075936149943E-4]:1.317461875517E-1)[&rate=6.540075936149943E-4]:9.839059372587E-2)[&rate=6.540075936149943E-4]:5.981507629284E-1)[&rate=6.540075936149943E-4]:1.583122053508E-2,((148[&rate=6.540075936149943E-4]:1.898724108135E-1,143[&rate=6.540075936149943E-4]:1.871326847861E-1)[&rate=6.540075936149943E-4]:3.350615261843E-1,116[&rate=6.540075936149943E-4]:4.865777726141E-1)[&rate=6.540075936149943E-4]:3.54733897006E-1)[&rate=6.540075936149943E-4]:2.510606836685E-1,((113[&rate=6.540075936149943E-4]:7.278731019312E-1,((105[&rate=6.540075936149943E-4]:4.796797383111E-1,110[&rate=6.540075936149943E-4]:5.015975465302E-1)[&rate=6.540075936149943E-4]:1.645954703871E-1,(14[&rate=6.540075936149943E-4]:3.329600450534E-1,17[&rate=6.540075936149943E-4]:3.713162094371E-1)[&rate=6.540075936149943E-4]:3.387124239185E-1)[&rate=6.540075936149943E-4]:5.620063295921E-2)[&rate=6.540075936149943E-4]:1.044396885282E-1,((((4[&rate=6.540075936149943E-4]:1.178968617902E-2,30[&rate=6.540075936149943E-4]:1.84392425905E-1)[&rate=6.540075936149943E-4]:7.823163131748E-2,117[&rate=6.540075936149943E-4]:1.502952900993E-1)[&rate=6.540075936149943E-4]:3.846034875189E-1,112[&rate=6.540075936149943E-4]:5.321590515906E-1)[&rate=6.540075936149943E-4]:2.09301288885E-1,9[&rate=6.540075936149943E-4]:7.332411623936E-1)[&rate=6.540075936149943E-4]:9.085244998374E-2)[&rate=6.540075936149943E-4]:3.422513436511E-1)[&rate=6.540075936149943E-4]:2.179398692329E-1,((141[&rate=6.540075936149943E-4]:1.108093638867E-1,(145[&rate=6.540075936149943E-4]:1.067005460317E-1,144[&rate=6.540075936149943E-4]:1.012210939767E-1)[&rate=6.540075936149943E-4]:6.84854388262E-3)[&rate=6.540075936149943E-4]:9.740324761407E-2,142[&rate=6.540075936149943E-4]:2.109523375284E-1)[&rate=6.540075936149943E-4]:1.354154405541E0)[&rate=6.540075936149943E-4]:1.543982261058E-2,(102[&rate=6.540075936149943E-4]:3.191431955857E-2,((24[&rate=6.540075936149943E-4]:9.416305055206E-1,(1[&rate=6.540075936149943E-4]:9.196736626262E-2,(21[&rate=6.540075936149943E-4]:6.227337247687E-1,28[&rate=6.540075936149943E-4]:6.473912590151E-1)[&rate=6.540075936149943E-4]:2.308774771104E-1)[&rate=6.540075936149943E-4]:6.884122144976E-2)[&rate=6.540075936149943E-4]:2.10144939241E-1,((11[&rate=6.540075936149943E-4]:4.543963764029E-1,140[&rate=6.540075936149943E-4]:4.352182942112E-1)[&rate=6.540075936149943E-4]:4.811178166944E-1,(23[&rate=6.540075936149943E-4]:8.156021003168E-1,(20[&rate=6.540075936149943E-4]:5.245677636224E-1,25[&rate=6.540075936149943E-4]:5.437458458141E-1)[&rate=6.540075936149943E-4]:2.828151586123E-1)[&rate=6.540075936149943E-4]:2.048435996297E-1)[&rate=6.540075936149943E-4]:1.203708407055E-1)[&rate=6.540075936149943E-4]:4.178271041332E-2)[&rate=6.540075936149943E-4]:3.020569036559E-1)[&rate=6.540075936149943E-4]:5.216952577699E-2,((((18[&rate=6.540075936149943E-4]:3.207043680819E-1,3[&rate=6.540075936149943E-4]:2.056358749313E-1)[&rate=6.540075936149943E-4]:2.569042395429E-1,6[&rate=6.540075936149943E-4]:5.145949089947E-1)[&rate=6.540075936149943E-4]:6.147747094404E-2,(15[&rate=6.540075936149943E-4]:5.194719096247E-1,10[&rate=6.540075936149943E-4]:4.811157452412E-1)[&rate=6.540075936149943E-4]:1.113949908619E-1)[&rate=6.540075936149943E-4]:3.867277674461E-1,((88[&rate=6.540075936149943E-4]:1.061042987247E-1,89[&rate=6.540075936149943E-4]:1.198029288618E-1)[&rate=6.540075936149943E-4]:2.839575232456E-1,(87[&rate=6.540075936149943E-4]:2.399402677619E-1,((((84[&rate=6.540075936149943E-4]:6.936297271499E-2,83[&rate=6.540075936149943E-4]:6.936297271499E-2)[&rate=6.540075936149943E-4]:2.847557710141E-2,(86[&rate=6.540075936149943E-4]:8.740280546508E-2,93[&rate=6.540075936149943E-4]:1.011014356021E-1)[&rate=6.540075936149943E-4]:1.043574435132E-2)[&rate=6.540075936149943E-4]:3.699648704718E-2,85[&rate=6.540075936149943E-4]:1.348350368636E-1)[&rate=6.540075936149943E-4]:5.914061872133E-2,((90[&rate=6.540075936149943E-4]:4.808584331551E-3,91[&rate=6.540075936149943E-4]:4.808584331551E-3)[&rate=6.540075936149943E-4]:9.009025441358E-2,92[&rate=6.540075936149943E-4]:9.489883874513E-2)[&rate=6.540075936149943E-4]:1.127754469768E-1)[&rate=6.540075936149943E-4]:4.596461217703E-2)[&rate=6.540075936149943E-4]:1.501215542084E-1)[&rate=6.540075936149943E-4]:1.060409558291E0)[&rate=6.540075936149943E-4]:4.726556700997E-1)[&rate=6.540075936149943E-4]:8.092532485359E-1,101[&rate=6.540075936149943E-4]:1.189914545472E0)[&rate=6.540075936149943E-4]:1.689005915518E-1,(146[&rate=6.540075936149943E-4]:4.683853304151E-1,16[&rate=6.540075936149943E-4]:2.433659677297E0)[&rate=6.540075936149943E-4]:3.748422685018E-2)[&rate=6.540075936149943E-4]:1.577266144598E-2)[&rate=6.540075936149943E-4]:9.42224330903E-2)[&rate=6.540075936149943E-4]:1.043582192947E-1)[&rate=6.540075936149943E-4]:3.750411460442E-1)[&rate=6.540075936149943E-4]:1.279088553469E-1)[&rate=6.540075936149943E-4]:4.441929204651E-1)[&rate=6.540075936149943E-4]:1.341705061905E-2,33[&rate=6.540075936149943E-4]:1.044075209763E-2)[&rate=6.540075936149943E-4]:1.795405877152E-2,32[&rate=6.540075936149943E-4]:2.291535881444E-2)[&rate=6.540075936149943E-4]:8.741086558227E-3,(((126[&rate=6.540075936149943E-4]:8.971714319231E-1,((((138[&rate=6.540075936149943E-4]:1.897234955473E-1,136[&rate=6.540075936149943E-4]:5.821664623206E-2)[&rate=6.540075936149943E-4]:2.962178508835E-1,135[&rate=6.540075936149943E-4]:2.859413464307E-1)[&rate=6.540075936149943E-4]:5.939837303442E-2,120[&rate=6.540075936149943E-4]:5.973945139856E-1)[&rate=6.540075936149943E-4]:1.019932356745E-2,119[&rate=6.540075936149943E-4]:7.03484248512E-1)[&rate=6.540075936149943E-4]:9.793897060549E-1)[&rate=6.540075936149943E-4]:4.109736197528E-1,66[&rate=6.540075936149943E-4]:6.097086199088E-2)[&rate=6.540075936149943E-4]:3.047071871579E-1,((122[&rate=6.540075936149943E-4]:2.9469668437E-1,(124[&rate=6.540075936149943E-4]:1.925549495254E-1,123[&rate=6.540075936149943E-4]:1.952871899625E-1)[&rate=6.540075936149943E-4]:9.940949440755E-2)[&rate=6.540075936149943E-4]:4.202924370322E-1,67[&rate=6.540075936149943E-4]:2.137165710616E-1)[&rate=6.540075936149943E-4]:1.519614780872E-1)[&rate=6.540075936149943E-4]:5.509099030731E-1);
tree STATE_18990000 [&joint=-20991.82978314879,lnP=-20991.82978314879] = [&R] ((33[&rate=5.560463310626956E-4]:2.445546476845E-2,32[&rate=5.560463310626956E-4]:1.897601271373E-2)[&rate=5.560463310626956E-4]:1.056734319399E-1,(34[&rate=5.560463310626956E-4]:5.535140887144E-3,(((((122[&rate=5.560463310626956E-4]:3.602146349973E-1,(123[&rate=5.560463310626956E-4]:5.174732437443E-2,124[&rate=5.560463310626956E-4]:4.901508393731E-2)[&rate=5.560463310626956E-4]:3.084673106228E-1)[&rate=5.560463310626956E-4]:3.497624621597E-1,67[&rate=5.560463310626956E-4]:2.087045468163E-1)[&rate=5.560463310626956E-4]:6.420458705488E-2,66[&rate=5.560463310626956E-4]:2.729091338712E-1)[&rate=5.560463310626956E-4]:2.146685811716E-2,((((138[&rate=5.560463310626956E-4]:2.887275834401E-1,136[&rate=5.560463310626956E-4]:1.572207341249E-1)[&rate=5.560463310626956E-4]:5.130878113156E-1,135[&rate=5.560463310626956E-4]:6.018153947557E-1)[&rate=5.560463310626956E-4]:5.309683793686E-1,(120[&rate=5.560463310626956E-4]:9.538376828183E-1,119[&rate=5.560463310626956E-4]:1.049728093777E0)[&rate=5.560463310626956E-4]:4.310008858265E-1)[&rate=5.560463310626956E-4]:2.555558749733E-1,126[&rate=5.560463310626956E-4]:9.505823319332E-1)[&rate=5.560463310626956E-4]:5.909678497402E-1)[&rate=5.560463310626956E-4]:4.82483976396E-1,((((((45[&rate=5.560463310626956E-4]:6.218703199465E-1,((47[&rate=5.560463310626956E-4]:4.523357106084E-1,(44[&rate=5.560463310626956E-4]:4.357324513959E-1,51[&rate=5.560463310626956E-4]:4.138745278987E-1)[&rate=5.560463310626956E-4]:1.113877833823E-2)[&rate=5.560463310626956E-4]:1.69492183786E-1,((49[&rate=5.560463310626956E-4]:4.861586538481E-1,50[&rate=5.560463310626956E-4]:4.861586538481E-1)[&rate=5.560463310626956E-4]:9.086148826161E-2,((((48[&rate=5.560463310626956E-4]:3.01406679654E-1,42[&rate=5.560463310626956E-4]:2.631553135337E-1)[&rate=5.560463310626956E-4]:4.937186415015E-2,41[&rate=5.560463310626956E-4]:3.070626968096E-1)[&rate=5.560463310626956E-4]:7.490779386208E-2,46[&rate=5.560463310626956E-4]:4.366152994147E-1)[&rate=5.560463310626956E-4]:6.759400803545E-2,43[&rate=5.560463310626956E-4]:5.042093074502E-1)[&rate=5.560463310626956E-4]:1.055977199053E-1)[&rate=5.560463310626956E-4]:1.202086703901E-2)[&rate=5.560463310626956E-4]:8.239146863426E-3)[&rate=5.560463310626956E-4]:1.87945517361E-1,(((((62[&rate=5.560463310626956E-4]:3.360210468913E-1,60[&rate=5.560463310626956E-4]:1.442402249736E-1)[&rate=5.560463310626956E-4]:5.583562951397E-3,64[&rate=5.560463310626956E-4]:3.005087194317E-1)[&rate=5.560463310626956E-4]:6.837316869517E-2,65[&rate=5.560463310626956E-4]:2.181969566202E-1)[&rate=5.560463310626956E-4]:1.83501165581E-1,(63[&rate=5.560463310626956E-4]:1.029425594215E-1,61[&rate=5.560463310626956E-4]:1.440384498325E-1)[&rate=5.560463310626956E-4]:4.494404942864E-1)[&rate=5.560463310626956E-4]:8.095411642419E-1,(128[&rate=5.560463310626956E-4]:1.216407204431E0,((69[&rate=5.560463310626956E-4]:7.981642925481E-1,(131[&rate=5.560463310626956E-4]:3.628453932926E-1,((129[&rate=5.560463310626956E-4]:7.424699568398E-2,132[&rate=5.560463310626956E-4]:7.698672171134E-2)[&rate=5.560463310626956E-4]:4.703207235251E-2,130[&rate=5.560463310626956E-4]:1.212790680365E-1)[&rate=5.560463310626956E-4]:2.388265992288E-1)[&rate=5.560463310626956E-4]:2.901134198032E-1)[&rate=5.560463310626956E-4]:3.55696077712E-2,118[&rate=5.560463310626956E-4]:8.227749962096E-1)[&rate=5.560463310626956E-4]:5.333582356191E-1)[&rate=5.560463310626956E-4]:4.688687653206E-2)[&rate=5.560463310626956E-4]:3.199179686353E-1)[&rate=5.560463310626956E-4]:1.036428114744E-1,(127[&rate=5.560463310626956E-4]:2.616222107996E0,36[&rate=5.560463310626956E-4]:9.567416279018E-2)[&rate=5.560463310626956E-4]:1.089889174611E-1)[&rate=5.560463310626956E-4]:1.298504284145E-1,(121[&rate=5.560463310626956E-4]:2.286387052632E0,35[&rate=5.560463310626956E-4]:1.603596553717E-1)[&rate=5.560463310626956E-4]:1.275785108282E-1)[&rate=5.560463310626956E-4]:2.798412071089E-1,(38[&rate=5.560463310626956E-4]:5.978400015147E-1,((((97[&rate=5.560463310626956E-4]:4.352366708042E-1,(((2[&rate=5.560463310626956E-4]:3.406603056915E-1,31[&rate=5.560463310626956E-4]:5.680575659655E-1)[&rate=5.560463310626956E-4]:1.206678304812E-1,(22[&rate=5.560463310626956E-4]:2.446756717784E-1,27[&rate=5.560463310626956E-4]:2.611140279428E-1)[&rate=5.560463310626956E-4]:3.892552041202E-1)[&rate=5.560463310626956E-4]:2.139943941843E-1,(26[&rate=5.560463310626956E-4]:7.210633984293E-1,(7[&rate=5.560463310626956E-4]:1.414381667663E-1,8[&rate=5.560463310626956E-4]:1.414381667663E-1)[&rate=5.560463310626956E-4]:4.727759165945E-1)[&rate=5.560463310626956E-4]:1.378207757633E-1)[&rate=5.560463310626956E-4]:1.787678194643E0)[&rate=5.560463310626956E-4]:6.128869791228E-2,((16[&rate=5.560463310626956E-4]:2.528869671384E0,((((((144[&rate=5.560463310626956E-4]:1.86610523416E-1,(145[&rate=5.560463310626956E-4]:6.289098723651E-2,141[&rate=5.560463310626956E-4]:6.015126120893E-2)[&rate=5.560463310626956E-4]:1.291989882344E-1)[&rate=5.560463310626956E-4]:1.263489642409E-1,142[&rate=5.560463310626956E-4]:3.184389397118E-1)[&rate=5.560463310626956E-4]:1.218511504818E0,((((11[&rate=5.560463310626956E-4]:6.793698786261E-1,140[&rate=5.560463310626956E-4]:6.601917964344E-1)[&rate=5.560463310626956E-4]:1.874114706837E-1,((20[&rate=5.560463310626956E-4]:5.806884986219E-1,25[&rate=5.560463310626956E-4]:5.998665808137E-1)[&rate=5.560463310626956E-4]:1.396062813023E-1,23[&rate=5.560463310626956E-4]:7.285139580063E-1)[&rate=5.560463310626956E-4]:2.231988981527E-1)[&rate=5.560463310626956E-4]:2.113725617512E-1,(24[&rate=5.560463310626956E-4]:9.922185893143E-1,((21[&rate=5.560463310626956E-4]:5.612264533535E-1,28[&rate=5.560463310626956E-4]:5.858839876E-1)[&rate=5.560463310626956E-4]:2.877385925337E-1,1[&rate=5.560463310626956E-4]:8.732121027067E-2)[&rate=5.560463310626956E-4]:1.240754612354E-1)[&rate=5.560463310626956E-4]:1.818257327055E-1)[&rate=5.560463310626956E-4]:1.711914153065E-2,102[&rate=5.560463310626956E-4]:2.951962793409E-2)[&rate=5.560463310626956E-4]:2.608554741301E-1)[&rate=5.560463310626956E-4]:1.025305724215E-1,((((((114[&rate=5.560463310626956E-4]:3.320474873012E-1,109[&rate=5.560463310626956E-4]:4.114995420957E-1)[&rate=5.560463310626956E-4]:7.095193949637E-2,(107[&rate=5.560463310626956E-4]:7.696347740599E-2,108[&rate=5.560463310626956E-4]:7.422375137863E-2)[&rate=5.560463310626956E-4]:3.863099219944E-1)[&rate=5.560463310626956E-4]:9.739401601468E-2,115[&rate=5.560463310626956E-4]:5.003934428123E-1)[&rate=5.560463310626956E-4]:2.269632812298E-1,(13[&rate=5.560463310626956E-4]:6.758540724605E-1,19[&rate=5.560463310626956E-4]:7.142102368441E-1)[&rate=5.560463310626956E-4]:1.336944324034E-1)[&rate=5.560463310626956E-4]:2.262376387233E-1,(((111[&rate=5.560463310626956E-4]:2.945938089251E-1,106[&rate=5.560463310626956E-4]:2.781554527607E-1)[&rate=5.560463310626956E-4]:4.58625020044E-1,(104[&rate=5.560463310626956E-4]:3.349185520925E-1,139[&rate=5.560463310626956E-4]:5.266993740103E-1)[&rate=5.560463310626956E-4]:4.018619207123E-1)[&rate=5.560463310626956E-4]:1.734935514228E-1,(116[&rate=5.560463310626956E-4]:7.719112936134E-1,(148[&rate=5.560463310626956E-4]:4.821493035203E-1,143[&rate=5.560463310626956E-4]:4.794095774929E-1)[&rate=5.560463310626956E-4]:3.281181544768E-1)[&rate=5.560463310626956E-4]:7.80887580114E-2)[&rate=5.560463310626956E-4]:1.035943111405E-1)[&rate=5.560463310626956E-4]:3.326297434287E-1,((113[&rate=5.560463310626956E-4]:9.301638749845E-1,(112[&rate=5.560463310626956E-4]:8.492828849495E-1,((9[&rate=5.560463310626956E-4]:6.632153391988E-1,(14[&rate=5.560463310626956E-4]:5.22872873588E-1,17[&rate=5.560463310626956E-4]:5.612290379716E-1)[&rate=5.560463310626956E-4]:1.485616436929E-1)[&rate=5.560463310626956E-4]:4.966139478884E-2,(4[&rate=5.560463310626956E-4]:3.777255576385E-1,30[&rate=5.560463310626956E-4]:5.503282973645E-1)[&rate=5.560463310626956E-4]:2.85836107856E-1)[&rate=5.560463310626956E-4]:1.281869728798E-1)[&rate=5.560463310626956E-4]:8.088099003498E-2)[&rate=5.560463310626956E-4]:9.266077729346E-2,((110[&rate=5.560463310626956E-4]:6.811795336009E-1,117[&rate=5.560463310626956E-4]:6.893987116832E-1)[&rate=5.560463310626956E-4]:3.005928948771E-2,105[&rate=5.560463310626956E-4]:6.893210148696E-1)[&rate=5.560463310626956E-4]:3.061063771346E-1)[&rate=5.560463310626956E-4]:3.45591234738E-1)[&rate=5.560463310626956E-4]:9.846239020938E-2)[&rate=5.560463310626956E-4]:4.075482019226E-1,(((88[&rate=5.560463310626956E-4]:1.447683507978E-1,89[&rate=5.560463310626956E-4]:1.584669809348E-1)[&rate=5.560463310626956E-4]:8.374631701806E-2,(87[&rate=5.560463310626956E-4]:2.188667031981E-1,((((86[&rate=5.560463310626956E-4]:7.193084593307E-2,(84[&rate=5.560463310626956E-4]:1.917825392235E-2,85[&rate=5.560463310626956E-4]:1.917825392235E-2)[&rate=5.560463310626956E-4]:5.275259201072E-2)[&rate=5.560463310626956E-4]:2.820981703251E-2,93[&rate=5.560463310626956E-4]:1.138392931026E-1)[&rate=5.560463310626956E-4]:1.579519053171E-2,83[&rate=5.560463310626956E-4]:1.159358534973E-1)[&rate=5.560463310626956E-4]:4.703279241653E-2,((90[&rate=5.560463310626956E-4]:6.800392038825E-2,91[&rate=5.560463310626956E-4]:6.800392038825E-2)[&rate=5.560463310626956E-4]:4.44292955109E-2,92[&rate=5.560463310626956E-4]:1.124332158991E-1)[&rate=5.560463310626956E-4]:6.423406015169E-2)[&rate=5.560463310626956E-4]:5.589805728426E-2)[&rate=5.560463310626956E-4]:9.647964617726E-3)[&rate=5.560463310626956E-4]:1.786004894431E0,(3[&rate=5.560463310626956E-4]:8.241394465177E-1,(((15[&rate=5.560463310626956E-4]:6.171475341092E-1,10[&rate=5.560463310626956E-4]:5.787913697257E-1)[&rate=5.560463310626956E-4]:6.391954562662E-2,6[&rate=5.560463310626956E-4]:6.26272559188E-1)[&rate=5.560463310626956E-4]:2.53545507246E-2,18[&rate=5.560463310626956E-4]:7.146408085427E-1)[&rate=5.560463310626956E-4]:2.245671311257E-1)[&rate=5.560463310626956E-4]:6.506540883316E-1)[&rate=5.560463310626956E-4]:3.229206155316E-1)[&rate=5.560463310626956E-4]:9.061146478625E-2,101[&rate=5.560463310626956E-4]:8.855858891396E-1)[&rate=5.560463310626956E-4]:5.309550151204E-1)[&rate=5.560463310626956E-4]:7.996937225005E-2,40[&rate=5.560463310626956E-4]:5.233461175163E-1)[&rate=5.560463310626956E-4]:4.421750256637E-2)[&rate=5.560463310626956E-4]:2.082831080314E-2,39[&rate=5.560463310626956E-4]:5.883919308858E-1)[&rate=5.560463310626956E-4]:2.819720885959E-3,((((95[&rate=5.560463310626956E-4]:4.840295129994E-1,(94[&rate=5.560463310626956E-4]:3.36571045701E-1,100[&rate=5.560463310626956E-4]:3.36571045701E-1)[&rate=5.560463310626956E-4]:6.275901374639E-2)[&rate=5.560463310626956E-4]:1.032320216144E-1,((96[&rate=5.560463310626956E-4]:3.909113708251E-1,99[&rate=5.560463310626956E-4]:4.26430496508E-1)[&rate=5.560463310626956E-4]:1.686397427337E-1,98[&rate=5.560463310626956E-4]:5.732123157444E-1)[&rate=5.560463310626956E-4]:3.120257120695E-3)[&rate=5.560463310626956E-4]:6.730883222207E-2,147[&rate=5.560463310626956E-4]:5.726031537212E-1)[&rate=5.560463310626956E-4]:6.303219444153E-3,146[&rate=5.560463310626956E-4]:6.4174790322E-1)[&rate=5.560463310626956E-4]:6.968232778672E-2)[&rate=5.560463310626956E-4]:7.493436067199E-2)[&rate=5.560463310626956E-4]:5.723048183097E-1)[&rate=5.560463310626956E-4]:1.647029469437E-1,((125[&rate=5.560463310626956E-4]:1.078964093271E0,(((((137[&rate=5.560463310626956E-4]:5.853826457703E-1,133[&rate=5.560463310626956E-4]:5.442867553593E-1)[&rate=5.560463310626956E-4]:3.320796279571E-1,134[&rate=5.560463310626956E-4]:8.462293970152E-1)[&rate=5.560463310626956E-4]:4.094707368264E-1,53[&rate=5.560463310626956E-4]:5.037576231746E-1)[&rate=5.560463310626956E-4]:2.764891630403E-1,((((74[&rate=5.560463310626956E-4]:5.243642603537E-1,76[&rate=5.560463310626956E-4]:5.243642603537E-1)[&rate=5.560463310626956E-4]:2.361630369437E-2,70[&rate=5.560463310626956E-4]:5.096243996646E-1)[&rate=5.560463310626956E-4]:3.912021324273E-2,75[&rate=5.560463310626956E-4]:5.871007772908E-1)[&rate=5.560463310626956E-4]:1.543969640808E-1,(((80[&rate=5.560463310626956E-4]:1.194980429508E-1,81[&rate=5.560463310626956E-4]:1.194980429508E-1)[&rate=5.560463310626956E-4]:4.826564931294E-1,(((78[&rate=5.560463310626956E-4]:6.926307103784E-2,72[&rate=5.560463310626956E-4]:4.734526281853E-2)[&rate=5.560463310626956E-4]:2.946591597111E-1,82[&rate=5.560463310626956E-4]:3.72141408831E-1)[&rate=5.560463310626956E-4]:1.156586356415E-1,(71[&rate=5.560463310626956E-4]:1.703205333782E-1,79[&rate=5.560463310626956E-4]:1.977177936522E-1)[&rate=5.560463310626956E-4]:2.818630727382E-1)[&rate=5.560463310626956E-4]:1.307928477721E-1)[&rate=5.560463310626956E-4]:1.454694821127E-2,(73[&rate=5.560463310626956E-4]:1.868335952988E-1,77[&rate=5.560463310626956E-4]:1.81354143244E-1)[&rate=5.560463310626956E-4]:4.791829574859E-1)[&rate=5.560463310626956E-4]:7.548118858699E-2)[&rate=5.560463310626956E-4]:7.852121034554E-1)[&rate=5.560463310626956E-4]:3.213722065493E-2,(52[&rate=5.560463310626956E-4]:5.605481046394E-1,(((12[&rate=5.560463310626956E-4]:2.012542003994E-1,5[&rate=5.560463310626956E-4]:1.62898036016E-1)[&rate=5.560463310626956E-4]:3.539432998385E-1,29[&rate=5.560463310626956E-4]:6.620468153065E-1)[&rate=5.560463310626956E-4]:2.705196168905E-1,103[&rate=5.560463310626956E-4]:6.996897198682E-1)[&rate=5.560463310626956E-4]:1.525152119332E0)[&rate=5.560463310626956E-4]:2.600326235419E-1)[&rate=5.560463310626956E-4]:4.769626000625E-1)[&rate=5.560463310626956E-4]:3.211982026819E-1,((59[&rate=5.560463310626956E-4]:3.459954622793E-1,(58[&rate=5.560463310626956E-4]:3.541800495274E-1,((55[&rate=5.560463310626956E-4]:1.795367877275E-1,56[&rate=5.560463310626956E-4]:1.795367877275E-1)[&rate=5.560463310626956E-4]:1.462059833431E-1,((37[&rate=5.560463310626956E-4]:2.434531523389E-1,54[&rate=5.560463310626956E-4]:1.669504200984E-1)[&rate=5.560463310626956E-4]:4.984357368685E-2,57[&rate=5.560463310626956E-4]:2.577776003426E-1)[&rate=5.560463310626956E-4]:7.889413247664E-2)[&rate=5.560463310626956E-4]:1.114874085124E-3)[&rate=5.560463310626956E-4]:1.094109581206E-2)[&rate=5.560463310626956E-4]:1.302804320084E-1,68[&rate=5.560463310626956E-4]:4.270955664187E-1)[&rate=5.560463310626956E-4]:8.064000628675E-1)[&rate=5.560463310626956E-4]:4.670732873856E-2)[&rate=5.560463310626956E-4]:4.437764813185E-2)[&rate=5.560463310626956E-4]:9.168887113282E-2)[&rate=5.560463310626956E-4]:1.410321119856E-1);
tree STATE_19080000 [&joint=-20980.962104330363,lnP=-20980.962104330363] = [&R] (((32[&rate=5.24190151057003E-4]:6.17207207508E-2,(((((36[&rate=5.24190151057003E-4]:5.274934915272E-2,35[&rate=5.24190151057003E-4]:6.174006686966E-3)[&rate=5.24190151057003E-4]:3.6271035174E-3,(121[&rate=5.24190151057003E-4]:2.039107612619E0,127[&rate=5.24190151057003E-4]:2.48020350303E0)[&rate=5.24190151057003E-4]:9.672089484573E-2)[&rate=5.24190151057003E-4]:2.702552503241E-1,((((44[&rate=5.24190151057003E-4]:6.102945345372E-1,(49[&rate=5.24190151057003E-4]:4.91018556169E-1,50[&rate=5.24190151057003E-4]:4.91018556169E-1)[&rate=5.24190151057003E-4]:9.195357399671E-2)[&rate=5.24190151057003E-4]:1.247629405654E-1,(47[&rate=5.24190151057003E-4]:7.310929698608E-1,(51[&rate=5.24190151057003E-4]:6.99729049748E-1,((43[&rate=5.24190151057003E-4]:5.973682438641E-1,46[&rate=5.24190151057003E-4]:5.973682438641E-1)[&rate=5.24190151057003E-4]:1.809774819247E-2,(41[&rate=5.24190151057003E-4]:5.087890941461E-1,(42[&rate=5.24190151057003E-4]:5.074891847748E-1,48[&rate=5.24190151057003E-4]:5.45740550895E-1)[&rate=5.24190151057003E-4]:6.764390245525E-3)[&rate=5.24190151057003E-4]:5.203208916749E-2)[&rate=5.24190151057003E-4]:1.11585462063E-1)[&rate=5.24190151057003E-4]:4.041515741285E-3)[&rate=5.24190151057003E-4]:9.428986116067E-3)[&rate=5.24190151057003E-4]:2.683383354263E-2,45[&rate=5.24190151057003E-4]:7.591590682081E-1)[&rate=5.24190151057003E-4]:1.792276709075E-1,(((62[&rate=5.24190151057003E-4]:3.419493477296E-1,(65[&rate=5.24190151057003E-4]:1.465934919495E-1,(60[&rate=5.24190151057003E-4]:2.455913494561E-3,64[&rate=5.24190151057003E-4]:1.531408450013E-1)[&rate=5.24190151057003E-4]:1.441375784549E-1)[&rate=5.24190151057003E-4]:3.575033862373E-3)[&rate=5.24190151057003E-4]:3.1253736076E-1,(63[&rate=5.24190151057003E-4]:3.488405456974E-2,61[&rate=5.24190151057003E-4]:7.597994498079E-2)[&rate=5.24190151057003E-4]:5.785067635088E-1)[&rate=5.24190151057003E-4]:9.09362112258E-1,(((69[&rate=5.24190151057003E-4]:6.159689597338E-1,118[&rate=5.24190151057003E-4]:6.050100556242E-1)[&rate=5.24190151057003E-4]:2.140633656862E-2,((129[&rate=5.24190151057003E-4]:2.644493342148E-1,132[&rate=5.24190151057003E-4]:2.671890602422E-1)[&rate=5.24190151057003E-4]:2.714985585485E-2,(131[&rate=5.24190151057003E-4]:1.47351951433E-1,130[&rate=5.24190151057003E-4]:1.446122254057E-1)[&rate=5.24190151057003E-4]:1.46986964664E-1)[&rate=5.24190151057003E-4]:1.978309007532E-1)[&rate=5.24190151057003E-4]:8.905528817636E-1,128[&rate=5.24190151057003E-4]:1.377243246559E0)[&rate=5.24190151057003E-4]:4.687954679119E-2)[&rate=5.24190151057003E-4]:2.876601580566E-1)[&rate=5.24190151057003E-4]:9.704053240927E-2)[&rate=5.24190151057003E-4]:2.382964158337E-1,(38[&rate=5.24190151057003E-4]:8.893330319642E-1,((((95[&rate=5.24190151057003E-4]:6.583096653186E-1,(100[&rate=5.24190151057003E-4]:4.278368584787E-1,94[&rate=5.24190151057003E-4]:4.278368584787E-1)[&rate=5.24190151057003E-4]:1.457733532879E-1)[&rate=5.24190151057003E-4]:6.582345341474E-2,98[&rate=5.24190151057003E-4]:7.132041569846E-1)[&rate=5.24190151057003E-4]:2.628627817975E-2,(96[&rate=5.24190151057003E-4]:4.799273386208E-1,99[&rate=5.24190151057003E-4]:5.154464643037E-1)[&rate=5.24190151057003E-4]:2.459018943579E-1)[&rate=5.24190151057003E-4]:2.297874489078E-1,((147[&rate=5.24190151057003E-4]:5.949556871237E-1,(39[&rate=5.24190151057003E-4]:5.222427904578E-1,146[&rate=5.24190151057003E-4]:6.424613696927E-1)[&rate=5.24190151057003E-4]:1.533584748559E-2)[&rate=5.24190151057003E-4]:1.155646639386E-2,((97[&rate=5.24190151057003E-4]:3.202702025264E-1,16[&rate=5.24190151057003E-4]:2.47680138001E0)[&rate=5.24190151057003E-4]:1.518807048149E-1,(((2[&rate=5.24190151057003E-4]:5.504688645337E-1,(((26[&rate=5.24190151057003E-4]:4.886253657258E-1,(7[&rate=5.24190151057003E-4]:2.325913238687E-1,8[&rate=5.24190151057003E-4]:2.325913238687E-1)[&rate=5.24190151057003E-4]:1.491847267886E-1)[&rate=5.24190151057003E-4]:1.083424751183E-1,(22[&rate=5.24190151057003E-4]:5.086350936095E-1,27[&rate=5.24190151057003E-4]:5.250734497739E-1)[&rate=5.24190151057003E-4]:7.737384312497E-2)[&rate=5.24190151057003E-4]:1.33333206545E-2,31[&rate=5.24190151057003E-4]:6.541367779371E-1)[&rate=5.24190151057003E-4]:1.237293468707E-1)[&rate=5.24190151057003E-4]:1.506581047632E0,((((3[&rate=5.24190151057003E-4]:9.54693930062E-1,(((15[&rate=5.24190151057003E-4]:6.798426039147E-1,10[&rate=5.24190151057003E-4]:6.414864395312E-1)[&rate=5.24190151057003E-4]:3.398777561566E-2,6[&rate=5.24190151057003E-4]:6.590358589825E-1)[&rate=5.24190151057003E-4]:8.201295616632E-2,18[&rate=5.24190151057003E-4]:8.040625137789E-1)[&rate=5.24190151057003E-4]:2.656999094336E-1)[&rate=5.24190151057003E-4]:3.296061459119E-1,((87[&rate=5.24190151057003E-4]:2.224984710872E-1,(((90[&rate=5.24190151057003E-4]:4.081638814658E-2,91[&rate=5.24190151057003E-4]:4.081638814658E-2)[&rate=5.24190151057003E-4]:1.022795341186E-1,92[&rate=5.24190151057003E-4]:1.430959222652E-1)[&rate=5.24190151057003E-4]:3.596323239247E-2,((83[&rate=5.24190151057003E-4]:6.368693358386E-2,85[&rate=5.24190151057003E-4]:6.368693358386E-2)[&rate=5.24190151057003E-4]:1.904941030462E-2,(86[&rate=5.24190151057003E-4]:5.451779224145E-2,(93[&rate=5.24190151057003E-4]:4.146961623229E-2,84[&rate=5.24190151057003E-4]:2.777098609527E-2)[&rate=5.24190151057003E-4]:2.674680614618E-2)[&rate=5.24190151057003E-4]:2.821855164703E-2)[&rate=5.24190151057003E-4]:8.262418063216E-2)[&rate=5.24190151057003E-4]:5.713794656656E-2)[&rate=5.24190151057003E-4]:2.36033337984E-1,(88[&rate=5.24190151057003E-4]:1.631398611068E-1,89[&rate=5.24190151057003E-4]:1.768384912438E-1)[&rate=5.24190151057003E-4]:2.953919479644E-1)[&rate=5.24190151057003E-4]:1.3654942943E0)[&rate=5.24190151057003E-4]:2.043837272683E-2,((((102[&rate=5.24190151057003E-4]:1.872629487244E-1,(24[&rate=5.24190151057003E-4]:1.103536904143E0,(1[&rate=5.24190151057003E-4]:4.62750080241E-2,(28[&rate=5.24190151057003E-4]:7.43130746826E-1,21[&rate=5.24190151057003E-4]:7.184732125796E-1)[&rate=5.24190151057003E-4]:8.944563106102E-2)[&rate=5.24190151057003E-4]:2.764399783106E-1)[&rate=5.24190151057003E-4]:2.453698801978E-1)[&rate=5.24190151057003E-4]:1.975811858242E-2,((11[&rate=5.24190151057003E-4]:6.522950728413E-1,140[&rate=5.24190151057003E-4]:6.331169906495E-1)[&rate=5.24190151057003E-4]:1.11471346245E-1,((20[&rate=5.24190151057003E-4]:3.149009183788E-1,25[&rate=5.24190151057003E-4]:3.340790005705E-1)[&rate=5.24190151057003E-4]:2.608855681444E-1,23[&rate=5.24190151057003E-4]:5.840056646053E-1)[&rate=5.24190151057003E-4]:2.646922613301E-1)[&rate=5.24190151057003E-4]:5.09008072878E-1)[&rate=5.24190151057003E-4]:3.392138866177E-2,(((141[&rate=5.24190151057003E-4]:8.4752065575E-2,145[&rate=5.24190151057003E-4]:8.749179160258E-2)[&rate=5.24190151057003E-4]:2.225071679534E-1,144[&rate=5.24190151057003E-4]:3.04519507501E-1)[&rate=5.24190151057003E-4]:4.06663048895E-1,142[&rate=5.24190151057003E-4]:7.16662008451E-1)[&rate=5.24190151057003E-4]:7.708557899834E-1)[&rate=5.24190151057003E-4]:8.53457034127E-3,(((((((104[&rate=5.24190151057003E-4]:6.888110032993E-2,139[&rate=5.24190151057003E-4]:2.606619222477E-1)[&rate=5.24190151057003E-4]:1.722158254292E-2,111[&rate=5.24190151057003E-4]:1.025410390372E-1)[&rate=5.24190151057003E-4]:6.897242424577E-2,106[&rate=5.24190151057003E-4]:1.550751071186E-1)[&rate=5.24190151057003E-4]:2.12887727106E-1,116[&rate=5.24190151057003E-4]:3.076888616219E-1)[&rate=5.24190151057003E-4]:2.854835607081E-1,(148[&rate=5.24190151057003E-4]:2.365863402091E-1,143[&rate=5.24190151057003E-4]:2.338466141817E-1)[&rate=5.24190151057003E-4]:3.949422465045E-1)[&rate=5.24190151057003E-4]:3.58302206489E-1,(((19[&rate=5.24190151057003E-4]:5.339823897459E-1,13[&rate=5.24190151057003E-4]:4.956262253622E-1)[&rate=5.24190151057003E-4]:2.478026710672E-1,115[&rate=5.24190151057003E-4]:6.612371156076E-1)[&rate=5.24190151057003E-4]:2.294718037495E-1,((114[&rate=5.24190151057003E-4]:1.382967371116E-1,109[&rate=5.24190151057003E-4]:2.177487919061E-1)[&rate=5.24190151057003E-4]:3.946129057025E-1,(107[&rate=5.24190151057003E-4]:4.551712706704E-1,108[&rate=5.24190151057003E-4]:4.52431544643E-1)[&rate=5.24190151057003E-4]:1.380123447466E-1)[&rate=5.24190151057003E-4]:3.57799276543E-1)[&rate=5.24190151057003E-4]:6.076570946175E-2)[&rate=5.24190151057003E-4]:6.191388262966E-2,(((110[&rate=5.24190151057003E-4]:5.691004716997E-1,105[&rate=5.24190151057003E-4]:5.471826634806E-1)[&rate=5.24190151057003E-4]:1.513523249199E-1,113[&rate=5.24190151057003E-4]:7.259322486743E-1)[&rate=5.24190151057003E-4]:1.007533944225E-1,(((117[&rate=5.24190151057003E-4]:5.06081104593E-1,(14[&rate=5.24190151057003E-4]:2.332981487469E-1,17[&rate=5.24190151057003E-4]:2.716543131306E-1)[&rate=5.24190151057003E-4]:2.700432298185E-1)[&rate=5.24190151057003E-4]:1.257894982701E-1,((4[&rate=5.24190151057003E-4]:3.120421597231E-1,30[&rate=5.24190151057003E-4]:4.846448994491E-1)[&rate=5.24190151057003E-4]:2.424478957703E-1,9[&rate=5.24190151057003E-4]:6.038051239866E-1)[&rate=5.24190151057003E-4]:1.710657476693E-2)[&rate=5.24190151057003E-4]:2.570782493249E-2,112[&rate=5.24190151057003E-4]:6.54838701768E-1)[&rate=5.24190151057003E-4]:1.718469413288E-1)[&rate=5.24190151057003E-4]:2.688946491736E-1)[&rate=5.24190151057003E-4]:2.27869336779E-1)[&rate=5.24190151057003E-4]:5.800114841821E-2)[&rate=5.24190151057003E-4]:2.430459895159E-1,101[&rate=5.24190151057003E-4]:5.45044712189E-1)[&rate=5.24190151057003E-4]:5.284435561408E-1)[&rate=5.24190151057003E-4]:4.348875092697E-1,40[&rate=5.24190151057003E-4]:5.352116186057E-1)[&rate=5.24190151057003E-4]:7.977540101745E-3)[&rate=5.24190151057003E-4]:5.945945629756E-3)[&rate=5.24190151057003E-4]:2.917274791886E-1)[&rate=5.24190151057003E-4]:1.167764593674E-1)[&rate=5.24190151057003E-4]:2.313851909134E-1)[&rate=5.24190151057003E-4]:3.790494318713E-1,34[&rate=5.24190151057003E-4]:3.438850960342E-2)[&rate=5.24190151057003E-4]:4.925001936646E-2)[&rate=5.24190151057003E-4]:1.009598872402E-2,(33[&rate=5.24190151057003E-4]:7.112801156429E-2,((66[&rate=5.24190151057003E-4]:2.740495704346E-1,(((123[&rate=5.24190151057003E-4]:2.166186389877E-1,124[&rate=5.24190151057003E-4]:2.138863985506E-1)[&rate=5.24190151057003E-4]:1.469931352416E-1,122[&rate=5.24190151057003E-4]:3.636117742293E-1)[&rate=5.24190151057003E-4]:3.139633125902E-1,67[&rate=5.24190151057003E-4]:1.763025364788E-1)[&rate=5.24190151057003E-4]:9.774703395577E-2)[&rate=5.24190151057003E-4]:9.229094914999E-2,(126[&rate=5.24190151057003E-4]:1.520239612757E0,(120[&rate=5.24190151057003E-4]:1.78969652542E0,(119[&rate=5.24190151057003E-4]:1.142853527027E0,((138[&rate=5.24190151057003E-4]:1.77725833959E-1,136[&rate=5.24190151057003E-4]:4.621898464383E-2)[&rate=5.24190151057003E-4]:3.023417610498E-1,135[&rate=5.24190151057003E-4]:2.800675950087E-1)[&rate=5.24190151057003E-4]:5.148407265393E-1)[&rate=5.24190151057003E-4]:7.427334093513E-1)[&rate=5.24190151057003E-4]:4.203551990216E-1)[&rate=5.24190151057003E-4]:9.327509651304E-2)[&rate=5.24190151057003E-4]:5.842395467742E-1)[&rate=5.24190151057003E-4]:6.168149965236E-3)[&rate=5.24190151057003E-4]:1.825098949701E-2,((125[&rate=5.24190151057003E-4]:1.195474902031E0,(((53[&rate=5.24190151057003E-4]:6.147272678401E-1,(((12[&rate=5.24190151057003E-4]:1.458014507795E-1,5[&rate=5.24190151057003E-4]:1.07445286396E-1)[&rate=5.24190151057003E-4]:2.395475469789E-1,29[&rate=5.24190151057003E-4]:4.921983128269E-1)[&rate=5.24190151057003E-4]:2.540729508305E-1,103[&rate=5.24190151057003E-4]:5.133945513287E-1)[&rate=5.24190151057003E-4]:1.773823172384E0)[&rate=5.24190151057003E-4]:1.313314388144E-1,(((((76[&rate=5.24190151057003E-4]:2.542401813324E-1,74[&rate=5.24190151057003E-4]:2.542401813324E-1)[&rate=5.24190151057003E-4]:6.852929889402E-2,75[&rate=5.24190151057003E-4]:3.227694802264E-1)[&rate=5.24190151057003E-4]:7.59111237338E-4,70[&rate=5.24190151057003E-4]:2.851724270803E-1)[&rate=5.24190151057003E-4]:5.052650232346E-1,(((80[&rate=5.24190151057003E-4]:8.297353856677E-2,81[&rate=5.24190151057003E-4]:8.297353856677E-2)[&rate=5.24190151057003E-4]:2.219530553725E-1,(77[&rate=5.24190151057003E-4]:2.453225581881E-1,73[&rate=5.24190151057003E-4]:2.508020102428E-1)[&rate=5.24190151057003E-4]:1.034396521896E-1)[&rate=5.24190151057003E-4]:1.600057323947E-1,(79[&rate=5.24190151057003E-4]:3.30080129944E-1,(82[&rate=5.24190151057003E-4]:2.764883572068E-1,(71[&rate=5.24190151057003E-4]:1.22501153295E-1,(72[&rate=5.24190151057003E-4]:6.132905342247E-2,78[&rate=5.24190151057003E-4]:8.324686164179E-2)[&rate=5.24190151057003E-4]:6.665155192721E-2)[&rate=5.24190151057003E-4]:1.183707655557E-1)[&rate=5.24190151057003E-4]:6.181095081933E-2)[&rate=5.24190151057003E-4]:1.430713744723E-1)[&rate=5.24190151057003E-4]:3.145462198712E-1)[&rate=5.24190151057003E-4]:6.567821747736E-1,(133[&rate=5.24190151057003E-4]:6.497942547339E-1,(137[&rate=5.24190151057003E-4]:4.355108904404E-1,134[&rate=5.24190151057003E-4]:3.642780137282E-1)[&rate=5.24190151057003E-4]:2.553792547045E-1)[&rate=5.24190151057003E-4]:8.713979730941E-1)[&rate=5.24190151057003E-4]:6.945975794736E-3)[&rate=5.24190151057003E-4]:2.336755542687E-2,52[&rate=5.24190151057003E-4]:7.776229833928E-1)[&rate=5.24190151057003E-4]:6.364311536107E-1)[&rate=5.24190151057003E-4]:1.202649541101E-1,(((((59[&rate=5.24190151057003E-4]:2.782072966489E-1,54[&rate=5.24190151057003E-4]:2.399559305286E-1)[&rate=5.24190151057003E-4]:1.858904131979E-1,57[&rate=5.24190151057003E-4]:4.668299502839E-1)[&rate=5.24190151057003E-4]:1.489449792627E-2,(37[&rate=5.24190151057003E-4]:3.699819200728E-1,58[&rate=5.24190151057003E-4]:3.508562370127E-1)[&rate=5.24190151057003E-4]:1.472616538205E-1)[&rate=5.24190151057003E-4]:3.542843380177E-2,(55[&rate=5.24190151057003E-4]:4.506491023015E-1,56[&rate=5.24190151057003E-4]:4.506491023015E-1)[&rate=5.24190151057003E-4]:5.557481796178E-2)[&rate=5.24190151057003E-4]:5.022917077758E-1,68[&rate=5.24190151057003E-4]:9.675320214817E-1)[&rate=5.24190151057003E-4]:1.815411679926E-1)[&rate=5.24190151057003E-4]:3.73646654119E-1);
tree STATE_19170000 [&joint=-20995.01984100836,lnP=-20995.01984100836] = [&R] (((((66[&rate=6.143702883745747E-4]:2.241919485286E-1,(126[&rate=6.143702883745747E-4]:1.140643086447E0,(120[&rate=6.143702883745747E-4]:1.568179696861E0,((135[&rate=6.143702883745747E-4]:4.617472295904E-1,(138[&rate=6.143702883745747E-4]:2.741889972592E-1,136[&rate=6.143702883745747E-4]:1.42682147944E-1)[&rate=6.143702883745747E-4]:3.875582323313E-1)[&rate=6.143702883745747E-4]:3.008967725224E-1,119[&rate=6.143702883745747E-4]:1.110589207592E0)[&rate=6.143702883745747E-4]:5.534809002282E-1)[&rate=6.143702883745747E-4]:2.6227550127E-1)[&rate=6.143702883745747E-4]:3.30723051767E-1)[&rate=6.143702883745747E-4]:1.310149736173E-1,((122[&rate=6.143702883745747E-4]:2.192922212012E-1,(123[&rate=6.143702883745747E-4]:1.616881863183E-1,124[&rate=6.143702883745747E-4]:1.589559458812E-1)[&rate=6.143702883745747E-4]:5.760403488287E-2)[&rate=6.143702883745747E-4]:5.0211303194E-1,67[&rate=6.143702883745747E-4]:2.201327028005E-1)[&rate=6.143702883745747E-4]:1.350742193454E-1)[&rate=6.143702883745747E-4]:3.070366966379E-1,((125[&rate=6.143702883745747E-4]:1.156298167638E0,((52[&rate=6.143702883745747E-4]:5.590943466485E-1,((((12[&rate=6.143702883745747E-4]:1.620108692927E-1,5[&rate=6.143702883745747E-4]:1.236547049092E-1)[&rate=6.143702883745747E-4]:1.591856196747E-1,29[&rate=6.143702883745747E-4]:4.280458040359E-1)[&rate=6.143702883745747E-4]:1.612112132186E-1,103[&rate=6.143702883745747E-4]:3.563803049258E-1)[&rate=6.143702883745747E-4]:1.806088528149E0,(133[&rate=6.143702883745747E-4]:5.022103801194E-1,(134[&rate=6.143702883745747E-4]:2.052014033981E-1,137[&rate=6.143702883745747E-4]:2.764342801103E-1)[&rate=6.143702883745747E-4]:2.668719904202E-1)[&rate=6.143702883745747E-4]:7.698474940511E-1)[&rate=6.143702883745747E-4]:6.09192481349E-2)[&rate=6.143702883745747E-4]:2.193728246707E-1,((((70[&rate=6.143702883745747E-4]:4.253733787445E-1,(76[&rate=6.143702883745747E-4]:4.43186341192E-1,74[&rate=6.143702883745747E-4]:4.43186341192E-1)[&rate=6.143702883745747E-4]:2.054320193599E-2)[&rate=6.143702883745747E-4]:6.776572891233E-2,75[&rate=6.143702883745747E-4]:5.314952720403E-1)[&rate=6.143702883745747E-4]:2.103401496153E-1,((((80[&rate=6.143702883745747E-4]:1.420604796752E-1,81[&rate=6.143702883745747E-4]:1.420604796752E-1)[&rate=6.143702883745747E-4]:1.567587860891E-1,77[&rate=6.143702883745747E-4]:3.426548822027E-1)[&rate=6.143702883745747E-4]:6.99468585402E-2,(73[&rate=6.143702883745747E-4]:4.003968716973E-1,((72[&rate=6.143702883745747E-4]:6.825180087103E-2,78[&rate=6.143702883745747E-4]:9.016960909035E-2)[&rate=6.143702883745747E-4]:6.713733611522E-2,(79[&rate=6.143702883745747E-4]:1.223372193091E-1,82[&rate=6.143702883745747E-4]:1.305563973911E-1)[&rate=6.143702883745747E-4]:3.496972589649E-2)[&rate=6.143702883745747E-4]:2.019940360809E-1)[&rate=6.143702883745747E-4]:1.768432110024E-2)[&rate=6.143702883745747E-4]:7.111164563169E-2,71[&rate=6.143702883745747E-4]:4.206996877444E-1)[&rate=6.143702883745747E-4]:2.526425832263E-1)[&rate=6.143702883745747E-4]:7.737611778773E-1,53[&rate=6.143702883745747E-4]:7.691335409208E-1)[&rate=6.143702883745747E-4]:1.136909087049E-3)[&rate=6.143702883745747E-4]:5.964102312913E-1)[&rate=6.143702883745747E-4]:4.822634691134E-3,((((56[&rate=6.143702883745747E-4]:1.713958221388E-1,55[&rate=6.143702883745747E-4]:1.713958221388E-1)[&rate=6.143702883745747E-4]:6.929752093034E-2,((54[&rate=6.143702883745747E-4]:7.676132688996E-2,(58[&rate=6.143702883745747E-4]:5.181996681953E-2,37[&rate=6.143702883745747E-4]:7.094564987964E-2)[&rate=6.143702883745747E-4]:8.231840925075E-2)[&rate=6.143702883745747E-4]:1.203611621356E-1,59[&rate=6.143702883745747E-4]:2.353738551458E-1)[&rate=6.143702883745747E-4]:1.351620923503E-2)[&rate=6.143702883745747E-4]:5.382883694628E-2,57[&rate=6.143702883745747E-4]:3.054511417642E-1)[&rate=6.143702883745747E-4]:3.898965644428E-1,68[&rate=6.143702883745747E-4]:6.434351379009E-1)[&rate=6.143702883745747E-4]:3.510189977614E-1)[&rate=6.143702883745747E-4]:2.155101208938E-1)[&rate=6.143702883745747E-4]:2.385797660258E-1,34[&rate=6.143702883745747E-4]:3.780968617951E-2)[&rate=6.143702883745747E-4]:2.773585533879E-1,((32[&rate=6.143702883745747E-4]:7.529322986545E-3,((((118[&rate=6.143702883745747E-4]:1.277572672294E0,(((130[&rate=6.143702883745747E-4]:1.75128664224E-1,131[&rate=6.143702883745747E-4]:1.778683902513E-1)[&rate=6.143702883745747E-4]:9.72554031733E-2,(132[&rate=6.143702883745747E-4]:2.404171812324E-1,129[&rate=6.143702883745747E-4]:2.37677455205E-1)[&rate=6.143702883745747E-4]:3.470661219223E-2)[&rate=6.143702883745747E-4]:8.618188229942E-1,69[&rate=6.143702883745747E-4]:1.282148095871E0)[&rate=6.143702883745747E-4]:6.383480532744E-3)[&rate=6.143702883745747E-4]:7.069117444667E-1,((128[&rate=6.143702883745747E-4]:1.276776553351E0,(((62[&rate=6.143702883745747E-4]:4.245706506748E-1,65[&rate=6.143702883745747E-4]:2.327898287571E-1)[&rate=6.143702883745747E-4]:3.575082846526E-3,(60[&rate=6.143702883745747E-4]:1.773746428616E-1,64[&rate=6.143702883745747E-4]:3.280595743683E-1)[&rate=6.143702883745747E-4]:5.899026874206E-2)[&rate=6.143702883745747E-4]:3.512444857453E-1,(63[&rate=6.143702883745747E-4]:1.187004288864E-2,61[&rate=6.143702883745747E-4]:5.296593329969E-2)[&rate=6.143702883745747E-4]:7.26424285967E-1)[&rate=6.143702883745747E-4]:6.371123614812E-1)[&rate=6.143702883745747E-4]:4.92643453008E-1,(45[&rate=6.143702883745747E-4]:7.278962434327E-1,((43[&rate=6.143702883745747E-4]:5.846783575746E-1,(46[&rate=6.143702883745747E-4]:3.519954875616E-1,((41[&rate=6.143702883745747E-4]:2.184313394307E-1,48[&rate=6.143702883745747E-4]:2.621471864252E-1)[&rate=6.143702883745747E-4]:3.861786483533E-2,42[&rate=6.143702883745747E-4]:2.625136851403E-1)[&rate=6.143702883745747E-4]:4.030147455257E-2)[&rate=6.143702883745747E-4]:2.32682870013E-1)[&rate=6.143702883745747E-4]:8.348615669615E-2,(51[&rate=6.143702883745747E-4]:5.880808122533E-1,(((49[&rate=6.143702883745747E-4]:2.138102158737E-1,50[&rate=6.143702883745747E-4]:2.138102158737E-1)[&rate=6.143702883745747E-4]:2.243083387927E-1,47[&rate=6.143702883745747E-4]:4.709054399122E-1)[&rate=6.143702883745747E-4]:1.039395561928E-2,44[&rate=6.143702883745747E-4]:4.758349146572E-1)[&rate=6.143702883745747E-4]:1.341038210933E-1)[&rate=6.143702883745747E-4]:5.276129764601E-2)[&rate=6.143702883745747E-4]:6.792845047333E-2)[&rate=6.143702883745747E-4]:2.681275506346E-1)[&rate=6.143702883745747E-4]:7.533838300501E-2)[&rate=6.143702883745747E-4]:5.526965441183E-2,((35[&rate=6.143702883745747E-4]:6.974491590334E-2,(127[&rate=6.143702883745747E-4]:2.496516670191E0,121[&rate=6.143702883745747E-4]:2.05542077978E0)[&rate=6.143702883745747E-4]:1.403515333835E-1)[&rate=6.143702883745747E-4]:1.849876726092E-2,36[&rate=6.143702883745747E-4]:1.3481902563E-1)[&rate=6.143702883745747E-4]:2.830172373235E-1)[&rate=6.143702883745747E-4]:1.881102445447E-1,(38[&rate=6.143702883745747E-4]:9.600381325E-1,((((96[&rate=6.143702883745747E-4]:4.28283929591E-1,99[&rate=6.143702883745747E-4]:4.638030552738E-1)[&rate=6.143702883745747E-4]:1.279214630505E-1,40[&rate=6.143702883745747E-4]:4.414512942808E-1)[&rate=6.143702883745747E-4]:1.924187063113E-1,147[&rate=6.143702883745747E-4]:6.912470497725E-1)[&rate=6.143702883745747E-4]:1.485390104083E-1,(((((((26[&rate=6.143702883745747E-4]:5.567678894981E-1,(7[&rate=6.143702883745747E-4]:1.551080019635E-1,8[&rate=6.143702883745747E-4]:1.551080019635E-1)[&rate=6.143702883745747E-4]:2.94810572466E-1)[&rate=6.143702883745747E-4]:6.415529984214E-2,(22[&rate=6.143702883745747E-4]:4.636666425879E-1,27[&rate=6.143702883745747E-4]:4.801049987523E-1)[&rate=6.143702883745747E-4]:1.462976426427E-1)[&rate=6.143702883745747E-4]:1.923960302776E-1,31[&rate=6.143702883745747E-4]:8.571548360562E-1)[&rate=6.143702883745747E-4]:1.039192228763E-1,2[&rate=6.143702883745747E-4]:7.336767986585E-1)[&rate=6.143702883745747E-4]:1.572697857573E0,((((((88[&rate=6.143702883745747E-4]:4.060746170035E-2,89[&rate=6.143702883745747E-4]:5.430609183736E-2)[&rate=6.143702883745747E-4]:2.242740321235E-1,(((93[&rate=6.143702883745747E-4]:1.856516925213E-2,84[&rate=6.143702883745747E-4]:4.866539115116E-3)[&rate=6.143702883745747E-4]:9.435328048928E-2,(((87[&rate=6.143702883745747E-4]:4.389203891477E-2,85[&rate=6.143702883745747E-4]:4.389203891477E-2)[&rate=6.143702883745747E-4]:2.798207003763E-2,83[&rate=6.143702883745747E-4]:7.18741089524E-2)[&rate=6.143702883745747E-4]:4.506231062271E-3,86[&rate=6.143702883745747E-4]:7.638034001467E-2)[&rate=6.143702883745747E-4]:2.283947958973E-2)[&rate=6.143702883745747E-4]:5.873046182192E-2,((90[&rate=6.143702883745747E-4]:2.756148203455E-2,91[&rate=6.143702883745747E-4]:2.756148203455E-2)[&rate=6.143702883745747E-4]:6.386285419531E-2,92[&rate=6.143702883745747E-4]:9.142433622986E-2)[&rate=6.143702883745747E-4]:8.022457533347E-2)[&rate=6.143702883745747E-4]:1.069312123975E-1)[&rate=6.143702883745747E-4]:1.019035402317E0,(3[&rate=6.143702883745747E-4]:4.293824892673E-1,18[&rate=6.143702883745747E-4]:5.444509824179E-1)[&rate=6.143702883745747E-4]:3.148083794763E-1)[&rate=6.143702883745747E-4]:9.994789626924E-2,((15[&rate=6.143702883745747E-4]:4.241535989166E-1,10[&rate=6.143702883745747E-4]:3.857974345332E-1)[&rate=6.143702883745747E-4]:2.064778843311E-1,6[&rate=6.143702883745747E-4]:5.758369626999E-1)[&rate=6.143702883745747E-4]:3.203565968333E-1)[&rate=6.143702883745747E-4]:6.921597925648E-1,((((24[&rate=6.143702883745747E-4]:1.118061152543E0,(1[&rate=6.143702883745747E-4]:2.19010200846E-1,(28[&rate=6.143702883745747E-4]:5.569430214902E-1,21[&rate=6.143702883745747E-4]:5.322854872438E-1)[&rate=6.143702883745747E-4]:4.483685492187E-1)[&rate=6.143702883745747E-4]:1.182290338891E-1)[&rate=6.143702883745747E-4]:2.549742375078E-1,(((140[&rate=6.143702883745747E-4]:6.047375792715E-1,11[&rate=6.143702883745747E-4]:6.239156614632E-1)[&rate=6.143702883745747E-4]:4.386326273973E-2,((25[&rate=6.143702883745747E-4]:2.430044728377E-1,20[&rate=6.143702883745747E-4]:2.23826390646E-1)[&rate=6.143702883745747E-4]:3.077188626295E-1,23[&rate=6.143702883745747E-4]:5.397644313575E-1)[&rate=6.143702883745747E-4]:2.129459996946E-1)[&rate=6.143702883745747E-4]:5.707697598738E-1,102[&rate=6.143702883745747E-4]:1.727952594192E-1)[&rate=6.143702883745747E-4]:3.859629501549E-2)[&rate=6.143702883745747E-4]:5.565844065095E-2,(((((107[&rate=6.143702883745747E-4]:5.079842493193E-1,108[&rate=6.143702883745747E-4]:5.05244523292E-1)[&rate=6.143702883745747E-4]:1.85041085996E-1,(109[&rate=6.143702883745747E-4]:3.88458722039E-1,114[&rate=6.143702883745747E-4]:3.090066672445E-1)[&rate=6.143702883745747E-4]:3.23744695468E-1)[&rate=6.143702883745747E-4]:2.032107614285E-1,((13[&rate=6.143702883745747E-4]:4.08701522057E-1,19[&rate=6.143702883745747E-4]:4.470576864407E-1)[&rate=6.143702883745747E-4]:5.866203005034E-2,115[&rate=6.143702883745747E-4]:3.851717712855E-1)[&rate=6.143702883745747E-4]:4.507903528554E-1)[&rate=6.143702883745747E-4]:9.937474857345E-2,((116[&rate=6.143702883745747E-4]:6.98242599933E-1,(148[&rate=6.143702883745747E-4]:3.394896173889E-1,143[&rate=6.143702883745747E-4]:3.367498913615E-1)[&rate=6.143702883745747E-4]:3.971091469278E-1)[&rate=6.143702883745747E-4]:5.432707499053E-2,((104[&rate=6.143702883745747E-4]:3.241298853355E-1,106[&rate=6.143702883745747E-4]:3.241298853355E-1)[&rate=6.143702883745747E-4]:1.123778386939E-1,(139[&rate=6.143702883745747E-4]:5.639571093511E-1,111[&rate=6.143702883745747E-4]:3.886146435978E-1)[&rate=6.143702883745747E-4]:6.4331436596E-2)[&rate=6.143702883745747E-4]:3.763359234969E-1)[&rate=6.143702883745747E-4]:1.827671977909E-1)[&rate=6.143702883745747E-4]:2.191376892713E-1,(((14[&rate=6.143702883745747E-4]:5.141787303908E-1,17[&rate=6.143702883745747E-4]:5.525348947745E-1)[&rate=6.143702883745747E-4]:3.600296110699E-1,(((113[&rate=6.143702883745747E-4]:3.865031984738E-1,117[&rate=6.143702883745747E-4]:3.892429245014E-1)[&rate=6.143702883745747E-4]:2.702739259402E-2,112[&rate=6.143702883745747E-4]:4.135305910678E-1)[&rate=6.143702883745747E-4]:1.482174824727E-1,((4[&rate=6.143702883745747E-4]:3.094688511326E-1,30[&rate=6.143702883745747E-4]:4.820715908586E-1)[&rate=6.143702883745747E-4]:1.793125776176E-1,9[&rate=6.143702883745747E-4]:5.380964972433E-1)[&rate=6.143702883745747E-4]:1.543239821523E-2)[&rate=6.143702883745747E-4]:3.124602679202E-1)[&rate=6.143702883745747E-4]:1.583598167433E-1,(105[&rate=6.143702883745747E-4]:4.361532201553E-1,110[&rate=6.143702883745747E-4]:4.580710283744E-1)[&rate=6.143702883745747E-4]:5.690176777749E-1)[&rate=6.143702883745747E-4]:2.040981846036E-1)[&rate=6.143702883745747E-4]:1.043562550176E-1)[&rate=6.143702883745747E-4]:7.677484946026E-2,(((141[&rate=6.143702883745747E-4]:5.809829111547E-2,144[&rate=6.143702883745747E-4]:5.535856508811E-2)[&rate=6.143702883745747E-4]:4.763958681973E-2,145[&rate=6.143702883745747E-4]:1.084776039628E-1)[&rate=6.143702883745747E-4]:2.228409983001E-1,142[&rate=6.143702883745747E-4]:3.313186022629E-1)[&rate=6.143702883745747E-4]:1.259081584749E0)[&rate=6.143702883745747E-4]:1.95213439059E-1)[&rate=6.143702883745747E-4]:2.754719961752E-1,101[&rate=6.143702883745747E-4]:8.090308277252E-1)[&rate=6.143702883745747E-4]:5.137821846711E-1)[&rate=6.143702883745747E-4]:4.477111283942E-2,(16[&rate=6.143702883745747E-4]:2.36719474589E0,146[&rate=6.143702883745747E-4]:4.019203990074E-1)[&rate=6.143702883745747E-4]:1.127181464694E-1)[&rate=6.143702883745747E-4]:2.153650256524E-1,(39[&rate=6.143702883745747E-4]:3.517268116678E-1,(98[&rate=6.143702883745747E-4]:4.243078191145E-1,(((94[&rate=6.143702883745747E-4]:1.142991640683E-1,100[&rate=6.143702883745747E-4]:1.142991640683E-1)[&rate=6.143702883745747E-4]:1.640700861734E-1,95[&rate=6.143702883745747E-4]:3.630687037937E-1)[&rate=6.143702883745747E-4]:6.85713771465E-2,97[&rate=6.143702883745747E-4]:2.21257567279E-1)[&rate=6.143702883745747E-4]:3.596699922983E-3)[&rate=6.143702883745747E-4]:5.58342930996E-2)[&rate=6.143702883745747E-4]:2.580581802265E-1)[&rate=6.143702883745747E-4]:1.726240191061E-1)[&rate=6.143702883745747E-4]:2.459351324286E-1)[&rate=6.143702883745747E-4]:2.016984790479E-1)[&rate=6.143702883745747E-4]:3.330896648033E-1)[&rate=6.143702883745747E-4]:2.12858082322E-1,33[&rate=6.143702883745747E-4]:2.258668573633E-1)[&rate=6.143702883745747E-4]:7.286302603978E-2);
tree STATE_19260000 [&joint=-20984.459853538345,lnP=-20984.459853538345] = [&R] (((((35[&rate=6.077724720826678E-4]:3.168830004833E-1,((127[&rate=6.077724720826678E-4]:2.762093577401E0,121[&rate=6.077724720826678E-4]:2.32099768699E0)[&rate=6.077724720826678E-4]:8.739475245654E-2,(((45[&rate=6.077724720826678E-4]:6.664508908426E-1,(((46[&rate=6.077724720826678E-4]:3.39322118261E-1,43[&rate=6.077724720826678E-4]:3.39322118261E-1)[&rate=6.077724720826678E-4]:1.181066892133E-1,((48[&rate=6.077724720826678E-4]:3.050707542888E-1,41[&rate=6.077724720826678E-4]:2.613549072943E-1)[&rate=6.077724720826678E-4]:8.756263198079E-2,42[&rate=6.077724720826678E-4]:3.543820201493E-1)[&rate=6.077724720826678E-4]:5.386645945618E-2)[&rate=6.077724720826678E-4]:1.628702366528E-1,(51[&rate=6.077724720826678E-4]:5.354963471547E-1,(44[&rate=6.077724720826678E-4]:5.332136322116E-1,(47[&rate=6.077724720826678E-4]:5.188133757047E-1,(49[&rate=6.077724720826678E-4]:4.203499162787E-1,50[&rate=6.077724720826678E-4]:4.203499162787E-1)[&rate=6.077724720826678E-4]:6.567657418019E-2)[&rate=6.077724720826678E-4]:1.986473738115E-2)[&rate=6.077724720826678E-4]:2.414063844041E-2)[&rate=6.077724720826678E-4]:5.748029260087E-2)[&rate=6.077724720826678E-4]:5.434856802686E-2)[&rate=6.077724720826678E-4]:2.765942192828E-1,(128[&rate=6.077724720826678E-4]:1.349168509499E0,(((((64[&rate=6.077724720826678E-4]:2.192682798605E-1,60[&rate=6.077724720826678E-4]:6.858334835375E-2)[&rate=6.077724720826678E-4]:1.58580974837E-1,65[&rate=6.077724720826678E-4]:2.271643231907E-1)[&rate=6.077724720826678E-4]:8.044771020874E-2,62[&rate=6.077724720826678E-4]:4.993928553172E-1)[&rate=6.077724720826678E-4]:1.68333384985E-1,(63[&rate=6.077724720826678E-4]:2.30627581043E-1,61[&rate=6.077724720826678E-4]:2.71723471454E-1)[&rate=6.077724720826678E-4]:3.960027688481E-1)[&rate=6.077724720826678E-4]:6.340131087263E-1,((118[&rate=6.077724720826678E-4]:4.826309671898E-1,69[&rate=6.077724720826678E-4]:4.935898712994E-1)[&rate=6.077724720826678E-4]:9.220113263202E-3,(131[&rate=6.077724720826678E-4]:2.800459261792E-1,(129[&rate=6.077724720826678E-4]:1.784980885026E-1,(130[&rate=6.077724720826678E-4]:1.118331723017E-1,132[&rate=6.077724720826678E-4]:1.145728983291E-1)[&rate=6.077724720826678E-4]:6.666491620085E-2)[&rate=6.077724720826678E-4]:9.880811164927E-2)[&rate=6.077724720826678E-4]:7.755857893121E-2)[&rate=6.077724720826678E-4]:8.098882685755E-1)[&rate=6.077724720826678E-4]:1.87155187868E-1)[&rate=6.077724720826678E-4]:3.672728129176E-1)[&rate=6.077724720826678E-4]:6.334423645638E-2,36[&rate=6.077724720826678E-4]:2.975937780512E-1)[&rate=6.077724720826678E-4]:3.134660660119E-2)[&rate=6.077724720826678E-4]:3.451795829672E-2)[&rate=6.077724720826678E-4]:5.902729980557E-1,(38[&rate=6.077724720826678E-4]:8.085258984036E-1,((16[&rate=6.077724720826678E-4]:2.522853987882E0,((39[&rate=6.077724720826678E-4]:3.124196847562E-1,((((((18[&rate=6.077724720826678E-4]:7.731511675076E-1,6[&rate=6.077724720826678E-4]:7.101374688774E-1)[&rate=6.077724720826678E-4]:9.850080872068E-3,(15[&rate=6.077724720826678E-4]:5.423056188441E-1,10[&rate=6.077724720826678E-4]:5.039494544607E-1)[&rate=6.077724720826678E-4]:2.324764514532E-1)[&rate=6.077724720826678E-4]:2.73922601127E-1,(3[&rate=6.077724720826678E-4]:8.266470819412E-1,((((90[&rate=6.077724720826678E-4]:3.947800713354E-2,91[&rate=6.077724720826678E-4]:3.947800713354E-2)[&rate=6.077724720826678E-4]:1.462285760206E-2,92[&rate=6.077724720826678E-4]:5.41008647356E-2)[&rate=6.077724720826678E-4]:1.376761384027E-1,((83[&rate=6.077724720826678E-4]:7.493770519547E-2,85[&rate=6.077724720826678E-4]:7.493770519547E-2)[&rate=6.077724720826678E-4]:2.318935249549E-2,((86[&rate=6.077724720826678E-4]:6.761896435298E-2,84[&rate=6.077724720826678E-4]:6.761896435298E-2)[&rate=6.077724720826678E-4]:2.312131452465E-2,93[&rate=6.077724720826678E-4]:1.044389090146E-1)[&rate=6.077724720826678E-4]:7.386778813334E-3)[&rate=6.077724720826678E-4]:7.995131531035E-2)[&rate=6.077724720826678E-4]:4.255742626875E-2,(87[&rate=6.077724720826678E-4]:2.11168368187E-1,(88[&rate=6.077724720826678E-4]:5.316389664906E-2,89[&rate=6.077724720826678E-4]:6.686252678608E-2)[&rate=6.077724720826678E-4]:1.580044715379E-1)[&rate=6.077724720826678E-4]:9.467431083075E-3)[&rate=6.077724720826678E-4]:1.145737310068E0)[&rate=6.077724720826678E-4]:1.152082744149E-1)[&rate=6.077724720826678E-4]:3.023232346798E-1,((((144[&rate=6.077724720826678E-4]:1.423449958414E-1,(145[&rate=6.077724720826678E-4]:1.04172258466E-1,141[&rate=6.077724720826678E-4]:1.014325324384E-1)[&rate=6.077724720826678E-4]:4.36521894304E-2)[&rate=6.077724720826678E-4]:2.399150825189E-1,142[&rate=6.077724720826678E-4]:3.877395304153E-1)[&rate=6.077724720826678E-4]:8.951025983735E-1,(((((112[&rate=6.077724720826678E-4]:5.467684910962E-1,(4[&rate=6.077724720826678E-4]:2.683132344929E-2,30[&rate=6.077724720826678E-4]:1.994340631753E-1)[&rate=6.077724720826678E-4]:4.624029210717E-1)[&rate=6.077724720826678E-4]:1.16686121328E-1,(9[&rate=6.077724720826678E-4]:4.838878475826E-1,113[&rate=6.077724720826678E-4]:4.921070256646E-1)[&rate=6.077724720826678E-4]:1.713475867596E-1)[&rate=6.077724720826678E-4]:9.777941820699E-2,(14[&rate=6.077724720826678E-4]:6.146034779964E-1,17[&rate=6.077724720826678E-4]:6.529596423801E-1)[&rate=6.077724720826678E-4]:1.466305526348E-1)[&rate=6.077724720826678E-4]:2.029959856657E-1,((117[&rate=6.077724720826678E-4]:6.137421762514E-1,110[&rate=6.077724720826678E-4]:6.055229981691E-1)[&rate=6.077724720826678E-4]:7.244912739132E-2,105[&rate=6.077724720826678E-4]:6.560543173413E-1)[&rate=6.077724720826678E-4]:2.807784386817E-1)[&rate=6.077724720826678E-4]:8.655014268171E-2,(((13[&rate=6.077724720826678E-4]:5.420144530647E-1,19[&rate=6.077724720826678E-4]:5.803706174484E-1)[&rate=6.077724720826678E-4]:1.667680695043E-1,(((107[&rate=6.077724720826678E-4]:3.327001714006E-2,108[&rate=6.077724720826678E-4]:3.05302911127E-2)[&rate=6.077724720826678E-4]:5.164994277065E-1,(114[&rate=6.077724720826678E-4]:4.39749843611E-1,109[&rate=6.077724720826678E-4]:5.192018984055E-1)[&rate=6.077724720826678E-4]:4.974562863281E-2)[&rate=6.077724720826678E-4]:1.198637724161E-1,115[&rate=6.077724720826678E-4]:6.093592446599E-1)[&rate=6.077724720826678E-4]:1.723149708719E-2)[&rate=6.077724720826678E-4]:1.610041184268E-1,((116[&rate=6.077724720826678E-4]:4.915657653312E-1,((139[&rate=6.077724720826678E-4]:4.144355200048E-1,(111[&rate=6.077724720826678E-4]:6.153499541361E-2,106[&rate=6.077724720826678E-4]:4.509663924924E-2)[&rate=6.077724720826678E-4]:1.775580588378E-1)[&rate=6.077724720826678E-4]:1.659753336413E-1,104[&rate=6.077724720826678E-4]:3.886300317284E-1)[&rate=6.077724720826678E-4]:1.632097062056E-1)[&rate=6.077724720826678E-4]:1.750063946832E-1,(148[&rate=6.077724720826678E-4]:3.441713688032E-1,143[&rate=6.077724720826678E-4]:3.414316427759E-1)[&rate=6.077724720826678E-4]:3.607569555949E-1)[&rate=6.077724720826678E-4]:1.210227001594E-1)[&rate=6.077724720826678E-4]:1.809935179829E-1)[&rate=6.077724720826678E-4]:5.945923008398E-2)[&rate=6.077724720826678E-4]:1.804150973587E-2,(((24[&rate=6.077724720826678E-4]:1.029753218039E0,((28[&rate=6.077724720826678E-4]:7.631179354588E-1,21[&rate=6.077724720826678E-4]:7.384604012123E-1)[&rate=6.077724720826678E-4]:2.463718182851E-1,1[&rate=6.077724720826678E-4]:2.231883838809E-1)[&rate=6.077724720826678E-4]:2.574291635036E-2)[&rate=6.077724720826678E-4]:1.209736618168E-1,((140[&rate=6.077724720826678E-4]:3.605947340733E-1,11[&rate=6.077724720826678E-4]:3.79772816265E-1)[&rate=6.077724720826678E-4]:1.869126414298E-1,((25[&rate=6.077724720826678E-4]:3.804597910024E-2,20[&rate=6.077724720826678E-4]:1.886789690851E-2)[&rate=6.077724720826678E-4]:4.361763168976E-1,23[&rate=6.077724720826678E-4]:4.632633918882E-1)[&rate=6.077724720826678E-4]:1.883535726559E-1)[&rate=6.077724720826678E-4]:4.881510112026E-1)[&rate=6.077724720826678E-4]:2.828739239304E-2,102[&rate=6.077724720826678E-4]:1.737043663294E-2)[&rate=6.077724720826678E-4]:3.693785942591E-2)[&rate=6.077724720826678E-4]:1.926100210044E-1)[&rate=6.077724720826678E-4]:3.022478276635E-1,101[&rate=6.077724720826678E-4]:5.436866926718E-1)[&rate=6.077724720826678E-4]:6.524547203823E-1,147[&rate=6.077724720826678E-4]:2.803543032406E-1)[&rate=6.077724720826678E-4]:8.944243069593E-2)[&rate=6.077724720826678E-4]:5.565540073458E-2,146[&rate=6.077724720826678E-4]:4.882936647257E-1)[&rate=6.077724720826678E-4]:6.928597627363E-2)[&rate=6.077724720826678E-4]:2.190113010454E-1,(((97[&rate=6.077724720826678E-4]:4.828930725376E-1,(98[&rate=6.077724720826678E-4]:6.057045041671E-1,((99[&rate=6.077724720826678E-4]:5.830250337846E-1,96[&rate=6.077724720826678E-4]:5.475059081017E-1)[&rate=6.077724720826678E-4]:1.206278643075E-2,((94[&rate=6.077724720826678E-4]:1.499931827876E-1,100[&rate=6.077724720826678E-4]:1.499931827876E-1)[&rate=6.077724720826678E-4]:7.553317472496E-2,95[&rate=6.077724720826678E-4]:3.102258110646E-1)[&rate=6.077724720826678E-4]:2.739330474022E-1)[&rate=6.077724720826678E-4]:3.247460744898E-2)[&rate=6.077724720826678E-4]:7.664212028307E-2)[&rate=6.077724720826678E-4]:9.140592136641E-3,(((22[&rate=6.077724720826678E-4]:4.451818736297E-1,27[&rate=6.077724720826678E-4]:4.616202297941E-1)[&rate=6.077724720826678E-4]:2.696464366299E-1,(31[&rate=6.077724720826678E-4]:7.535014140118E-1,(26[&rate=6.077724720826678E-4]:5.973481131666E-1,(7[&rate=6.077724720826678E-4]:2.78853437513E-1,8[&rate=6.077724720826678E-4]:2.78853437513E-1)[&rate=6.077724720826678E-4]:2.116453605851E-1)[&rate=6.077724720826678E-4]:1.123176844068E-1)[&rate=6.077724720826678E-4]:1.612141679577E-2)[&rate=6.077724720826678E-4]:4.220536392717E-1,2[&rate=6.077724720826678E-4]:9.642792098053E-1)[&rate=6.077724720826678E-4]:1.555518509065E0)[&rate=6.077724720826678E-4]:1.81510209831E-2,40[&rate=6.077724720826678E-4]:5.812229370236E-1)[&rate=6.077724720826678E-4]:7.514942578631E-2)[&rate=6.077724720826678E-4]:2.204595465228E-1)[&rate=6.077724720826678E-4]:7.009955466509E-1)[&rate=6.077724720826678E-4]:4.42638560054E-2,((((123[&rate=6.077724720826678E-4]:3.082970640703E-1,124[&rate=6.077724720826678E-4]:3.055648236332E-1)[&rate=6.077724720826678E-4]:5.939920257519E-2,122[&rate=6.077724720826678E-4]:3.676962666455E-1)[&rate=6.077724720826678E-4]:3.289948698363E-1,67[&rate=6.077724720826678E-4]:1.954185861412E-1)[&rate=6.077724720826678E-4]:2.92205191717E-1,((126[&rate=6.077724720826678E-4]:1.496538173145E0,((135[&rate=6.077724720826678E-4]:3.539655355574E-1,(138[&rate=6.077724720826678E-4]:2.516957763706E-1,136[&rate=6.077724720826678E-4]:1.201889270554E-1)[&rate=6.077724720826678E-4]:3.022697591868E-1)[&rate=6.077724720826678E-4]:2.062163506464E-1,(120[&rate=6.077724720826678E-4]:5.186081959986E-1,119[&rate=6.077724720826678E-4]:6.144986069575E-1)[&rate=6.077724720826678E-4]:2.936284847257E-1)[&rate=6.077724720826678E-4]:1.374113604106E0)[&rate=6.077724720826678E-4]:8.968022306707E-3,66[&rate=6.077724720826678E-4]:2.583320057669E-1)[&rate=6.077724720826678E-4]:2.292917720913E-1)[&rate=6.077724720826678E-4]:4.637960766863E-1)[&rate=6.077724720826678E-4]:8.049849748046E-3,33[&rate=6.077724720826678E-4]:8.001764949801E-2)[&rate=6.077724720826678E-4]:8.170253159399E-3,((34[&rate=6.077724720826678E-4]:4.095533198876E-2,32[&rate=6.077724720826678E-4]:1.903752376967E-2)[&rate=6.077724720826678E-4]:6.306593380873E-2,((125[&rate=6.077724720826678E-4]:1.284155424315E0,((52[&rate=6.077724720826678E-4]:5.308912079191E-1,(((12[&rate=6.077724720826678E-4]:9.989549994911E-2,5[&rate=6.077724720826678E-4]:6.153933556565E-2)[&rate=6.077724720826678E-4]:9.947670572923E-2,29[&rate=6.077724720826678E-4]:3.062215207469E-1)[&rate=6.077724720826678E-4]:3.604671789966E-1,103[&rate=6.077724720826678E-4]:4.338119874147E-1)[&rate=6.077724720826678E-4]:1.761372955065E0)[&rate=6.077724720826678E-4]:2.97067170767E-1,(((137[&rate=6.077724720826678E-4]:4.08666652536E-1,134[&rate=6.077724720826678E-4]:3.374337758238E-1)[&rate=6.077724720826678E-4]:1.385322017512E-1,133[&rate=6.077724720826678E-4]:5.061029638762E-1)[&rate=6.077724720826678E-4]:9.459935240423E-1,(((75[&rate=6.077724720826678E-4]:2.90974863418E-1,(76[&rate=6.077724720826678E-4]:2.603746457896E-1,(74[&rate=6.077724720826678E-4]:2.495110020279E-1,70[&rate=6.077724720826678E-4]:2.111548376444E-1)[&rate=6.077724720826678E-4]:1.086364376173E-2)[&rate=6.077724720826678E-4]:3.060021762841E-2)[&rate=6.077724720826678E-4]:4.330096636255E-1,(((71[&rate=6.077724720826678E-4]:1.25142602281E-1,79[&rate=6.077724720826678E-4]:1.52539862555E-1)[&rate=6.077724720826678E-4]:1.11981654969E-1,(82[&rate=6.077724720826678E-4]:2.272536186762E-1,(72[&rate=6.077724720826678E-4]:5.12110933495E-2,78[&rate=6.077724720826678E-4]:7.312890156881E-2)[&rate=6.077724720826678E-4]:1.459055390254E-1)[&rate=6.077724720826678E-4]:4.548707692982E-2)[&rate=6.077724720826678E-4]:1.360270582033E-1,(77[&rate=6.077724720826678E-4]:3.817632306312E-1,((80[&rate=6.077724720826678E-4]:1.118145902587E-1,81[&rate=6.077724720826678E-4]:1.118145902587E-1)[&rate=6.077724720826678E-4]:1.629325519308E-1,73[&rate=6.077724720826678E-4]:3.240622106826E-1)[&rate=6.077724720826678E-4]:6.318047200332E-2)[&rate=6.077724720826678E-4]:5.440178345221E-2)[&rate=6.077724720826678E-4]:2.823400609053E-1)[&rate=6.077724720826678E-4]:6.790344353727E-1,53[&rate=6.077724720826678E-4]:6.565559038041E-1)[&rate=6.077724720826678E-4]:1.346108714618E-2)[&rate=6.077724720826678E-4]:1.497446664244E-1)[&rate=6.077724720826678E-4]:6.747762806019E-1)[&rate=6.077724720826678E-4]:1.268364457786E-1,((57[&rate=6.077724720826678E-4]:4.574718818104E-1,((59[&rate=6.077724720826678E-4]:3.152544281077E-1,((55[&rate=6.077724720826678E-4]:2.513096595501E-1,56[&rate=6.077724720826678E-4]:2.513096595501E-1)[&rate=6.077724720826678E-4]:1.363266513202E-2,(37[&rate=6.077724720826678E-4]:2.584707828477E-1,54[&rate=6.077724720826678E-4]:1.819680506072E-1)[&rate=6.077724720826678E-4]:5.291962926628E-2)[&rate=6.077724720826678E-4]:4.211538211393E-2)[&rate=6.077724720826678E-4]:1.38304953557E-3,58[&rate=6.077724720826678E-4]:3.357631607033E-1)[&rate=6.077724720826678E-4]:1.381021637301E-1)[&rate=6.077724720826678E-4]:3.664528286465E-1,68[&rate=6.077724720826678E-4]:7.720121421508E-1)[&rate=6.077724720826678E-4]:4.723130612764E-1)[&rate=6.077724720826678E-4]:2.704303987726E-1)[&rate=6.077724720826678E-4]:6.049930242851E-4);
tree STATE_19350000 [&joint=-20950.16301176166,lnP=-20950.16301176166] = [&R] (((34[&rate=5.809872006078133E-4]:3.198977765647E-2,(((((((128[&rate=5.809872006078133E-4]:1.224317398565E0,((((64[&rate=5.809872006078133E-4]:2.097675071785E-1,60[&rate=5.809872006078133E-4]:5.908257567181E-2)[&rate=5.809872006078133E-4]:1.194625074947E-1,65[&rate=5.809872006078133E-4]:1.785450831665E-1)[&rate=5.809872006078133E-4]:2.543206433974E-2,62[&rate=5.809872006078133E-4]:3.95757969424E-1)[&rate=5.809872006078133E-4]:2.430126999689E-1,(63[&rate=5.809872006078133E-4]:2.559660411294E-1,61[&rate=5.809872006078133E-4]:2.970619315405E-1)[&rate=5.809872006078133E-4]:3.417087378524E-1)[&rate=5.809872006078133E-4]:7.252727565698E-1)[&rate=5.809872006078133E-4]:1.870162261895E-1,((118[&rate=5.809872006078133E-4]:7.690329391313E-1,(((130[&rate=5.809872006078133E-4]:8.786310078895E-2,131[&rate=5.809872006078133E-4]:9.06028268163E-2)[&rate=5.809872006078133E-4]:3.324583010198E-2,129[&rate=5.809872006078133E-4]:1.211089308909E-1)[&rate=5.809872006078133E-4]:8.535316632775E-2,132[&rate=5.809872006078133E-4]:2.09201823246E-1)[&rate=5.809872006078133E-4]:4.255845405427E-1)[&rate=5.809872006078133E-4]:2.834685991472E-1,69[&rate=5.809872006078133E-4]:1.063460442388E0)[&rate=5.809872006078133E-4]:4.985581138737E-1)[&rate=5.809872006078133E-4]:1.994754481257E-1,(45[&rate=5.809872006078133E-4]:5.131746104509E-1,(((49[&rate=5.809872006078133E-4]:2.606855736925E-1,50[&rate=5.809872006078133E-4]:2.606855736925E-1)[&rate=5.809872006078133E-4]:2.150299765375E-1,(43[&rate=5.809872006078133E-4]:4.385659809934E-1,(46[&rate=5.809872006078133E-4]:3.967497866262E-1,((48[&rate=5.809872006078133E-4]:2.669806625085E-1,42[&rate=5.809872006078133E-4]:2.287292963883E-1)[&rate=5.809872006078133E-4]:3.554632114885E-2,41[&rate=5.809872006078133E-4]:2.588111366629E-1)[&rate=5.809872006078133E-4]:8.329384122028E-2)[&rate=5.809872006078133E-4]:4.181619436726E-2)[&rate=5.809872006078133E-4]:6.993645448226E-2)[&rate=5.809872006078133E-4]:9.125182753373E-4,(51[&rate=5.809872006078133E-4]:4.511626262372E-1,(47[&rate=5.809872006078133E-4]:1.232968008204E-1,44[&rate=5.809872006078133E-4]:1.178323199462E-1)[&rate=5.809872006078133E-4]:3.551882297882E-1)[&rate=5.809872006078133E-4]:3.092992314238E-2)[&rate=5.809872006078133E-4]:1.195637801127E-2)[&rate=5.809872006078133E-4]:3.242382501383E-1)[&rate=5.809872006078133E-4]:2.556157732437E-1,(121[&rate=5.809872006078133E-4]:2.46021084103E0,((35[&rate=5.809872006078133E-4]:6.972413134471E-2,36[&rate=5.809872006078133E-4]:1.162994738105E-1)[&rate=5.809872006078133E-4]:1.502633907055E-1,127[&rate=5.809872006078133E-4]:2.787110809721E0)[&rate=5.809872006078133E-4]:1.141959217195E-1)[&rate=5.809872006078133E-4]:3.474279066858E-3)[&rate=5.809872006078133E-4]:2.738830424749E-1,(38[&rate=5.809872006078133E-4]:8.781751038148E-1,((((97[&rate=5.809872006078133E-4]:3.98358435107E-1,(((16[&rate=5.809872006078133E-4]:2.309630726503E0,(2[&rate=5.809872006078133E-4]:7.866015183085E-1,((31[&rate=5.809872006078133E-4]:7.159838220481E-1,(22[&rate=5.809872006078133E-4]:3.816679491905E-1,27[&rate=5.809872006078133E-4]:3.981063053548E-1)[&rate=5.809872006078133E-4]:2.795213523096E-1)[&rate=5.809872006078133E-4]:7.473457455585E-2,(26[&rate=5.809872006078133E-4]:5.857224172032E-1,(7[&rate=5.809872006078133E-4]:1.34920049298E-1,8[&rate=5.809872006078133E-4]:1.34920049298E-1)[&rate=5.809872006078133E-4]:3.439530528366E-1)[&rate=5.809872006078133E-4]:1.611603629624E-1)[&rate=5.809872006078133E-4]:2.232803819786E-1)[&rate=5.809872006078133E-4]:1.394262084907E0)[&rate=5.809872006078133E-4]:7.80426999131E-2,((((((15[&rate=5.809872006078133E-4]:4.975411050453E-1,10[&rate=5.809872006078133E-4]:4.591849406618E-1)[&rate=5.809872006078133E-4]:1.614002371401E-1,6[&rate=5.809872006078133E-4]:6.041468216375E-1)[&rate=5.809872006078133E-4]:2.11264986634E-3,18[&rate=5.809872006078133E-4]:6.69273170134E-1)[&rate=5.809872006078133E-4]:7.477297843863E-2,(3[&rate=5.809872006078133E-4]:5.695302010912E-1,((88[&rate=5.809872006078133E-4]:1.907562825254E-1,89[&rate=5.809872006078133E-4]:2.044549126624E-1)[&rate=5.809872006078133E-4]:2.436099067619E-1,((((93[&rate=5.809872006078133E-4]:9.980240266529E-2,(84[&rate=5.809872006078133E-4]:7.364595689771E-2,83[&rate=5.809872006078133E-4]:7.364595689771E-2)[&rate=5.809872006078133E-4]:1.245781563056E-2)[&rate=5.809872006078133E-4]:9.466052621377E-2,(85[&rate=5.809872006078133E-4]:1.082089134678E-1,86[&rate=5.809872006078133E-4]:1.082089134678E-1)[&rate=5.809872006078133E-4]:7.255538527421E-2)[&rate=5.809872006078133E-4]:4.2929641235E-2,87[&rate=5.809872006078133E-4]:2.23693939977E-1)[&rate=5.809872006078133E-4]:2.935850736002E-2,((90[&rate=5.809872006078133E-4]:1.014750919417E-1,91[&rate=5.809872006078133E-4]:1.014750919417E-1)[&rate=5.809872006078133E-4]:1.22274709037E-2,92[&rate=5.809872006078133E-4]:1.137025628454E-1)[&rate=5.809872006078133E-4]:1.530485146287E-1)[&rate=5.809872006078133E-4]:1.813137419502E-1)[&rate=5.809872006078133E-4]:6.748900392011E-1)[&rate=5.809872006078133E-4]:5.944745433081E-2)[&rate=5.809872006078133E-4]:7.164108883122E-1,((((141[&rate=5.809872006078133E-4]:1.667093557544E-1,145[&rate=5.809872006078133E-4]:1.69449081782E-1)[&rate=5.809872006078133E-4]:2.19787220175E-2,144[&rate=5.809872006078133E-4]:1.859483517445E-1)[&rate=5.809872006078133E-4]:1.826280335619E-1,142[&rate=5.809872006078133E-4]:3.740558373614E-1)[&rate=5.809872006078133E-4]:1.148739924949E0,(((((25[&rate=5.809872006078133E-4]:5.687428155227E-1,20[&rate=5.809872006078133E-4]:5.49564733331E-1)[&rate=5.809872006078133E-4]:1.798771205507E-1,23[&rate=5.809872006078133E-4]:7.376610319638E-1)[&rate=5.809872006078133E-4]:9.934748892158E-2,(11[&rate=5.809872006078133E-4]:6.708994975161E-1,140[&rate=5.809872006078133E-4]:6.517214153244E-1)[&rate=5.809872006078133E-4]:8.117751652E-2)[&rate=5.809872006078133E-4]:5.244483458902E-1,(102[&rate=5.809872006078133E-4]:6.886627788983E-2,(((28[&rate=5.809872006078133E-4]:7.044127905969E-1,21[&rate=5.809872006078133E-4]:6.797552563505E-1)[&rate=5.809872006078133E-4]:9.432703054314E-2,1[&rate=5.809872006078133E-4]:1.243845127713E-2)[&rate=5.809872006078133E-4]:7.623571389945E-2,24[&rate=5.809872006078133E-4]:8.694960829848E-1)[&rate=5.809872006078133E-4]:3.610140305214E-1)[&rate=5.809872006078133E-4]:1.41905657379E-1)[&rate=5.809872006078133E-4]:5.252950407014E-2,(((110[&rate=5.809872006078133E-4]:7.060615190526E-1,(117[&rate=5.809872006078133E-4]:6.858175820815E-1,(105[&rate=5.809872006078133E-4]:6.405059138887E-1,113[&rate=5.809872006078133E-4]:6.679031741625E-1)[&rate=5.809872006078133E-4]:1.517468189142E-2)[&rate=5.809872006078133E-4]:2.846311505342E-2)[&rate=5.809872006078133E-4]:2.352725129439E-1,(((112[&rate=5.809872006078133E-4]:5.886774969484E-1,(14[&rate=5.809872006078133E-4]:2.296806588328E-1,17[&rate=5.809872006078133E-4]:2.680368232164E-1)[&rate=5.809872006078133E-4]:3.589968381157E-1)[&rate=5.809872006078133E-4]:5.698419412069E-2,9[&rate=5.809872006078133E-4]:6.37442512987E-1)[&rate=5.809872006078133E-4]:8.511939952331E-2,(4[&rate=5.809872006078133E-4]:1.337871034415E-1,30[&rate=5.809872006078133E-4]:3.063898431675E-1)[&rate=5.809872006078133E-4]:5.394597405757E-1)[&rate=5.809872006078133E-4]:2.160323934588E-1)[&rate=5.809872006078133E-4]:2.771110621921E-1,(((148[&rate=5.809872006078133E-4]:3.376808555225E-1,143[&rate=5.809872006078133E-4]:3.349411294951E-1)[&rate=5.809872006078133E-4]:5.449910705074E-1,(116[&rate=5.809872006078133E-4]:5.773919547054E-1,(104[&rate=5.809872006078133E-4]:4.150843576414E-1,((139[&rate=5.809872006078133E-4]:3.315465655969E-1,106[&rate=5.809872006078133E-4]:1.397657436792E-1)[&rate=5.809872006078133E-4]:1.63351746516E-2,111[&rate=5.809872006078133E-4]:1.725392744952E-1)[&rate=5.809872006078133E-4]:2.589834393106E-1)[&rate=5.809872006078133E-4]:2.225815696668E-1)[&rate=5.809872006078133E-4]:2.669238069407E-1)[&rate=5.809872006078133E-4]:6.822635133587E-2,((((109[&rate=5.809872006078133E-4]:2.812053779634E-1,114[&rate=5.809872006078133E-4]:2.017533231689E-1)[&rate=5.809872006078133E-4]:1.92498856791E-1,(108[&rate=5.809872006078133E-4]:1.819002748201E-1,107[&rate=5.809872006078133E-4]:1.846400008474E-1)[&rate=5.809872006078133E-4]:2.698861517153E-1)[&rate=5.809872006078133E-4]:1.849958938619E-1,115[&rate=5.809872006078133E-4]:5.792480738218E-1)[&rate=5.809872006078133E-4]:6.689515891477E-2,(13[&rate=5.809872006078133E-4]:6.295358071266E-1,19[&rate=5.809872006078133E-4]:6.678919715103E-1)[&rate=5.809872006078133E-4]:9.879920643177E-2)[&rate=5.809872006078133E-4]:2.663988802455E-1)[&rate=5.809872006078133E-4]:2.291906524394E-1)[&rate=5.809872006078133E-4]:1.133494958353E-1)[&rate=5.809872006078133E-4]:1.291898050554E-2)[&rate=5.809872006078133E-4]:7.190784991705E-2)[&rate=5.809872006078133E-4]:7.540950309541E-1,101[&rate=5.809872006078133E-4]:1.096743848661E0)[&rate=5.809872006078133E-4]:1.786008106322E-1)[&rate=5.809872006078133E-4]:1.2998456159E-2,39[&rate=5.809872006078133E-4]:3.151789564582E-1)[&rate=5.809872006078133E-4]:1.54217730015E-1)[&rate=5.809872006078133E-4]:8.384321222591E-2,40[&rate=5.809872006078133E-4]:5.532398986991E-1)[&rate=5.809872006078133E-4]:1.896364965976E-1,((((99[&rate=5.809872006078133E-4]:3.408036067145E-1,96[&rate=5.809872006078133E-4]:3.052844810317E-1)[&rate=5.809872006078133E-4]:1.326365167813E-1,(95[&rate=5.809872006078133E-4]:3.462724596906E-1,(100[&rate=5.809872006078133E-4]:2.178435815216E-1,94[&rate=5.809872006078133E-4]:2.178435815216E-1)[&rate=5.809872006078133E-4]:4.372942461694E-2)[&rate=5.809872006078133E-4]:1.162387020567E-1)[&rate=5.809872006078133E-4]:1.304090992501E-1,98[&rate=5.809872006078133E-4]:5.819912992487E-1)[&rate=5.809872006078133E-4]:1.883530776576E-1,147[&rate=5.809872006078133E-4]:6.993061255403E-1)[&rate=5.809872006078133E-4]:1.009473189368E-1)[&rate=5.809872006078133E-4]:7.572415969454E-2,146[&rate=5.809872006078133E-4]:9.388191342262E-1)[&rate=5.809872006078133E-4]:1.278805597525E-1)[&rate=5.809872006078133E-4]:3.357311080123E-1)[&rate=5.809872006078133E-4]:8.053458284105E-2,(((57[&rate=5.809872006078133E-4]:3.003680056016E-1,((58[&rate=5.809872006078133E-4]:2.061754465955E-1,(54[&rate=5.809872006078133E-4]:9.09615808196E-2,(55[&rate=5.809872006078133E-4]:1.025334957164E-1,56[&rate=5.809872006078133E-4]:1.025334957164E-1)[&rate=5.809872006078133E-4]:1.848272991181E-2)[&rate=5.809872006078133E-4]:5.783681659556E-2)[&rate=5.809872006078133E-4]:2.723050267748E-3,(37[&rate=5.809872006078133E-4]:2.008540892279E-1,59[&rate=5.809872006078133E-4]:1.626027231077E-1)[&rate=5.809872006078133E-4]:2.717009069543E-2)[&rate=5.809872006078133E-4]:1.078629513614E-1)[&rate=5.809872006078133E-4]:5.451606696502E-2,68[&rate=5.809872006078133E-4]:3.029715042606E-1)[&rate=5.809872006078133E-4]:6.203256875906E-1,(125[&rate=5.809872006078133E-4]:9.187667907653E-1,(((((74[&rate=5.809872006078133E-4]:4.14754619329E-1,70[&rate=5.809872006078133E-4]:3.763984549455E-1)[&rate=5.809872006078133E-4]:3.627582848029E-2,76[&rate=5.809872006078133E-4]:4.510304478093E-1)[&rate=5.809872006078133E-4]:1.835283990588E-1,75[&rate=5.809872006078133E-4]:6.345588468681E-1)[&rate=5.809872006078133E-4]:3.496399068302E-1,(((77[&rate=5.809872006078133E-4]:2.932161034133E-1,73[&rate=5.809872006078133E-4]:2.98695555468E-1)[&rate=5.809872006078133E-4]:1.6124225873E-1,(80[&rate=5.809872006078133E-4]:4.531831368966E-2,81[&rate=5.809872006078133E-4]:4.531831368966E-2)[&rate=5.809872006078133E-4]:3.653044320151E-1)[&rate=5.809872006078133E-4]:3.818519436037E-2,(((78[&rate=5.809872006078133E-4]:2.981424104762E-1,72[&rate=5.809872006078133E-4]:2.762246022568E-1)[&rate=5.809872006078133E-4]:7.408016854373E-2,82[&rate=5.809872006078133E-4]:3.80441757102E-1)[&rate=5.809872006078133E-4]:3.506529569103E-3,(79[&rate=5.809872006078133E-4]:2.104968642352E-1,71[&rate=5.809872006078133E-4]:1.830996039611E-1)[&rate=5.809872006078133E-4]:1.652322443538E-1)[&rate=5.809872006078133E-4]:8.129800955848E-2)[&rate=5.809872006078133E-4]:4.8607574514E-1)[&rate=5.809872006078133E-4]:6.436484394682E-1,((53[&rate=5.809872006078133E-4]:5.483611820522E-1,(133[&rate=5.809872006078133E-4]:5.300883712154E-1,(134[&rate=5.809872006078133E-4]:4.821572062038E-1,137[&rate=5.809872006078133E-4]:5.53390082916E-1)[&rate=5.809872006078133E-4]:1.779417871048E-2)[&rate=5.809872006078133E-4]:8.00352307805E-1)[&rate=5.809872006078133E-4]:1.223147206216E-1,(52[&rate=5.809872006078133E-4]:4.466224145334E-1,(((12[&rate=5.809872006078133E-4]:1.819121471329E-1,5[&rate=5.809872006078133E-4]:1.435559827494E-1)[&rate=5.809872006078133E-4]:1.650700997065E-1,29[&rate=5.809872006078133E-4]:4.538315619079E-1)[&rate=5.809872006078133E-4]:2.511089885191E-1,103[&rate=5.809872006078133E-4]:4.720638380982E-1)[&rate=5.809872006078133E-4]:1.638852310996E0)[&rate=5.809872006078133E-4]:2.322502094518E-1)[&rate=5.809872006078133E-4]:2.107082318805E-1)[&rate=5.809872006078133E-4]:2.477651698721E-1)[&rate=5.809872006078133E-4]:1.711970677526E-1)[&rate=5.809872006078133E-4]:3.164987940737E-1)[&rate=5.809872006078133E-4]:1.973329648069E-1,((((((138[&rate=5.809872006078133E-4]:2.509955088522E-1,136[&rate=5.809872006078133E-4]:1.19488659537E-1)[&rate=5.809872006078133E-4]:3.061279223426E-1,135[&rate=5.809872006078133E-4]:3.571234311947E-1)[&rate=5.809872006078133E-4]:9.251218866485E-1,(119[&rate=5.809872006078133E-4]:1.562283775858E0,126[&rate=5.809872006078133E-4]:7.765812532146E-1)[&rate=5.809872006078133E-4]:6.790674746425E-2)[&rate=5.809872006078133E-4]:3.760402467962E-2,120[&rate=5.809872006078133E-4]:1.571904137043E0)[&rate=5.809872006078133E-4]:6.124939375244E-1,66[&rate=5.809872006078133E-4]:2.474117731979E-1)[&rate=5.809872006078133E-4]:2.052277867377E-1,(((124[&rate=5.809872006078133E-4]:7.348947257619E-3,123[&rate=5.809872006078133E-4]:1.008118769475E-2)[&rate=5.809872006078133E-4]:1.764721523978E-1,122[&rate=5.809872006078133E-4]:1.865533400926E-1)[&rate=5.809872006078133E-4]:5.489388148543E-1,67[&rate=5.809872006078133E-4]:2.342196046062E-1)[&rate=5.809872006078133E-4]:2.184199553294E-1)[&rate=5.809872006078133E-4]:4.367687530239E-1)[&rate=5.809872006078133E-4]:5.595163327104E-3)[&rate=5.809872006078133E-4]:1.275811649101E-2,32[&rate=5.809872006078133E-4]:2.283008592839E-2)[&rate=5.809872006078133E-4]:5.060861679393E-2,33[&rate=5.809872006078133E-4]:7.891815477704E-2);
tree STATE_19440000 [&joint=-20986.694926645887,lnP=-20986.694926645887] = [&R] (((((((36[&rate=5.512609264072145E-4]:2.517213960105E-1,(((128[&rate=5.512609264072145E-4]:1.328674157369E0,((118[&rate=5.512609264072145E-4]:7.303328350788E-1,((129[&rate=5.512609264072145E-4]:2.475823077831E-1,(130[&rate=5.512609264072145E-4]:1.295960160369E-1,131[&rate=5.512609264072145E-4]:1.323357420642E-1)[&rate=5.512609264072145E-4]:1.179862917463E-1)[&rate=5.512609264072145E-4]:2.734089013552E-2,132[&rate=5.512609264072145E-4]:2.77662923946E-1)[&rate=5.512609264072145E-4]:3.184233357902E-1)[&rate=5.512609264072145E-4]:7.042339329063E-2,69[&rate=5.512609264072145E-4]:8.117151324791E-1)[&rate=5.512609264072145E-4]:6.676439563967E-1)[&rate=5.512609264072145E-4]:2.692014834698E-1,(((62[&rate=5.512609264072145E-4]:2.359262482519E-1,65[&rate=5.512609264072145E-4]:4.414542633418E-2)[&rate=5.512609264072145E-4]:6.593711094182E-2,(64[&rate=5.512609264072145E-4]:2.346607170962E-1,60[&rate=5.512609264072145E-4]:8.397578558951E-2)[&rate=5.512609264072145E-4]:2.610675168649E-2)[&rate=5.512609264072145E-4]:4.562666296829E-1,(63[&rate=5.512609264072145E-4]:2.094140984887E-3,61[&rate=5.512609264072145E-4]:4.319003139593E-2)[&rate=5.512609264072145E-4]:7.149399574807E-1)[&rate=5.512609264072145E-4]:9.794716793593E-1)[&rate=5.512609264072145E-4]:1.00639114722E-1,(45[&rate=5.512609264072145E-4]:6.970446473274E-1,(((((41[&rate=5.512609264072145E-4]:1.882945423538E-1,48[&rate=5.512609264072145E-4]:2.320103893483E-1)[&rate=5.512609264072145E-4]:4.602126900507E-2,42[&rate=5.512609264072145E-4]:2.397802922332E-1)[&rate=5.512609264072145E-4]:1.831724007289E-1,46[&rate=5.512609264072145E-4]:4.721330208308E-1)[&rate=5.512609264072145E-4]:1.037028526211E-1,43[&rate=5.512609264072145E-4]:5.758358734519E-1)[&rate=5.512609264072145E-4]:9.467036425842E-2,((49[&rate=5.512609264072145E-4]:3.538085180085E-1,50[&rate=5.512609264072145E-4]:3.538085180085E-1)[&rate=5.512609264072145E-4]:2.786951368569E-1,((44[&rate=5.512609264072145E-4]:8.093582115905E-2,47[&rate=5.512609264072145E-4]:8.640030203331E-2)[&rate=5.512609264072145E-4]:4.084933858924E-1,51[&rate=5.512609264072145E-4]:4.675712835542E-1)[&rate=5.512609264072145E-4]:1.703968521854E-1)[&rate=5.512609264072145E-4]:5.215697599205E-3)[&rate=5.512609264072145E-4]:3.473513092846E-2)[&rate=5.512609264072145E-4]:2.280738959419E-1)[&rate=5.512609264072145E-4]:3.539842127179E-2)[&rate=5.512609264072145E-4]:2.015352154971E-2,(35[&rate=5.512609264072145E-4]:8.28315261505E-2,(121[&rate=5.512609264072145E-4]:2.046429026347E0,127[&rate=5.512609264072145E-4]:2.487524916758E0)[&rate=5.512609264072145E-4]:1.624298970635E-1)[&rate=5.512609264072145E-4]:1.42468048944E-1)[&rate=5.512609264072145E-4]:4.557407864801E-1,(38[&rate=5.512609264072145E-4]:1.02286089693E0,(40[&rate=5.512609264072145E-4]:6.754684471105E-1,(((97[&rate=5.512609264072145E-4]:5.03539813722E-1,(146[&rate=5.512609264072145E-4]:6.684533189264E-1,(((((((117[&rate=5.512609264072145E-4]:4.962436812534E-1,110[&rate=5.512609264072145E-4]:4.880245031711E-1)[&rate=5.512609264072145E-4]:2.167741664364E-1,(113[&rate=5.512609264072145E-4]:5.647768342485E-1,105[&rate=5.512609264072145E-4]:5.373795739747E-1)[&rate=5.512609264072145E-4]:1.455012874137E-1)[&rate=5.512609264072145E-4]:3.037916500704E-1,((4[&rate=5.512609264072145E-4]:1.109455170793E-1,30[&rate=5.512609264072145E-4]:2.835482568053E-1)[&rate=5.512609264072145E-4]:6.657348648006E-1,(((14[&rate=5.512609264072145E-4]:4.017555888315E-1,17[&rate=5.512609264072145E-4]:4.401117532152E-1)[&rate=5.512609264072145E-4]:1.477115568947E-1,112[&rate=5.512609264072145E-4]:5.494671457262E-1)[&rate=5.512609264072145E-4]:3.172651829751E-3,9[&rate=5.512609264072145E-4]:5.444206194738E-1)[&rate=5.512609264072145E-4]:2.815748308992E-1)[&rate=5.512609264072145E-4]:1.798551432775E-1)[&rate=5.512609264072145E-4]:4.943224745355E-1,(((13[&rate=5.512609264072145E-4]:7.24464070741E-1,19[&rate=5.512609264072145E-4]:7.628202351246E-1)[&rate=5.512609264072145E-4]:2.460175057963E-1,(((109[&rate=5.512609264072145E-4]:3.741199767718E-1,114[&rate=5.512609264072145E-4]:2.946679219773E-1)[&rate=5.512609264072145E-4]:1.801997855884E-1,(108[&rate=5.512609264072145E-4]:1.862350391419E-1,107[&rate=5.512609264072145E-4]:1.889747651693E-1)[&rate=5.512609264072145E-4]:3.461669149992E-1)[&rate=5.512609264072145E-4]:3.245031727071E-1,115[&rate=5.512609264072145E-4]:7.993708802728E-1)[&rate=5.512609264072145E-4]:8.89189154426E-2)[&rate=5.512609264072145E-4]:3.901247022271E-1,((((139[&rate=5.512609264072145E-4]:2.173203703809E-1,111[&rate=5.512609264072145E-4]:4.197790462749E-2)[&rate=5.512609264072145E-4]:6.209457672371E-1,(106[&rate=5.512609264072145E-4]:7.451287775277E-3,104[&rate=5.512609264072145E-4]:7.451287775277E-3)[&rate=5.512609264072145E-4]:6.390340279249E-1)[&rate=5.512609264072145E-4]:4.618950526533E-2,116[&rate=5.512609264072145E-4]:6.324008483627E-1)[&rate=5.512609264072145E-4]:1.508461957387E-1,(148[&rate=5.512609264072145E-4]:3.152288687469E-1,143[&rate=5.512609264072145E-4]:3.124891427196E-1)[&rate=5.512609264072145E-4]:5.063743397382E-1)[&rate=5.512609264072145E-4]:4.951674538411E-1)[&rate=5.512609264072145E-4]:1.477859675037E-1)[&rate=5.512609264072145E-4]:8.187515099552E-3,((((145[&rate=5.512609264072145E-4]:2.204920782538E-1,141[&rate=5.512609264072145E-4]:2.177523522262E-1)[&rate=5.512609264072145E-4]:1.683065582717E-1,144[&rate=5.512609264072145E-4]:3.833191844706E-1)[&rate=5.512609264072145E-4]:2.627728842134E-1,142[&rate=5.512609264072145E-4]:6.515715207389E-1)[&rate=5.512609264072145E-4]:9.674716915966E-1,(((1[&rate=5.512609264072145E-4]:2.066963636969E-2,(28[&rate=5.512609264072145E-4]:7.46734824156E-1,21[&rate=5.512609264072145E-4]:7.220772899095E-1)[&rate=5.512609264072145E-4]:6.023618207664E-2)[&rate=5.512609264072145E-4]:2.930422483382E-1,24[&rate=5.512609264072145E-4]:1.094533802516E0)[&rate=5.512609264072145E-4]:2.319195614164E-1,(((11[&rate=5.512609264072145E-4]:5.983211315348E-1,140[&rate=5.512609264072145E-4]:5.79143049343E-1)[&rate=5.512609264072145E-4]:2.069886804127E-1,((20[&rate=5.512609264072145E-4]:2.026867736533E-1,25[&rate=5.512609264072145E-4]:2.21864855845E-1)[&rate=5.512609264072145E-4]:3.768189129532E-1,23[&rate=5.512609264072145E-4]:5.877248646886E-1)[&rate=5.512609264072145E-4]:3.025164541081E-1)[&rate=5.512609264072145E-4]:2.899184601014E-1,102[&rate=5.512609264072145E-4]:2.947484739138E-2)[&rate=5.512609264072145E-4]:1.353346809247E-1)[&rate=5.512609264072145E-4]:2.076583415536E-1)[&rate=5.512609264072145E-4]:7.013928875836E-2)[&rate=5.512609264072145E-4]:7.277941768958E-2,(((18[&rate=5.512609264072145E-4]:6.381113639392E-1,(15[&rate=5.512609264072145E-4]:5.151386173166E-1,10[&rate=5.512609264072145E-4]:4.767824529331E-1)[&rate=5.512609264072145E-4]:1.147535685403E-1)[&rate=5.512609264072145E-4]:2.399845417451E-2,6[&rate=5.512609264072145E-4]:5.990961194836E-1)[&rate=5.512609264072145E-4]:1.440945253114E-1,(3[&rate=5.512609264072145E-4]:4.83255065165E-1,(((83[&rate=5.512609264072145E-4]:3.256380429282E-1,85[&rate=5.512609264072145E-4]:3.256380429282E-1)[&rate=5.512609264072145E-4]:5.795748687067E-2,(88[&rate=5.512609264072145E-4]:3.188170057394E-1,89[&rate=5.512609264072145E-4]:3.325156358764E-1)[&rate=5.512609264072145E-4]:6.477852405948E-2)[&rate=5.512609264072145E-4]:1.84224162159E-1,(((90[&rate=5.512609264072145E-4]:2.61852755196E-3,91[&rate=5.512609264072145E-4]:2.61852755196E-3)[&rate=5.512609264072145E-4]:1.451220976749E-1,92[&rate=5.512609264072145E-4]:1.477406252268E-1)[&rate=5.512609264072145E-4]:1.427480251043E-1,(((93[&rate=5.512609264072145E-4]:7.413989373486E-2,86[&rate=5.512609264072145E-4]:6.044126359784E-2)[&rate=5.512609264072145E-4]:1.307276642224E-2,84[&rate=5.512609264072145E-4]:7.351403002008E-2)[&rate=5.512609264072145E-4]:4.785748798549E-2,87[&rate=5.512609264072145E-4]:1.213715180056E-1)[&rate=5.512609264072145E-4]:1.554185021885E-1)[&rate=5.512609264072145E-4]:2.910296717637E-1)[&rate=5.512609264072145E-4]:4.551614006043E-1)[&rate=5.512609264072145E-4]:2.078807851096E-1)[&rate=5.512609264072145E-4]:8.215110000157E-1)[&rate=5.512609264072145E-4]:3.960969512974E-1,101[&rate=5.512609264072145E-4]:9.060040755601E-1)[&rate=5.512609264072145E-4]:6.153948231251E-1)[&rate=5.512609264072145E-4]:2.634332539676E-2)[&rate=5.512609264072145E-4]:2.933566739858E-2,((147[&rate=5.512609264072145E-4]:3.869483177139E-1,16[&rate=5.512609264072145E-4]:2.415064194651E0)[&rate=5.512609264072145E-4]:1.956432623343E-1,(((95[&rate=5.512609264072145E-4]:4.964164753629E-1,(94[&rate=5.512609264072145E-4]:2.258274664851E-1,100[&rate=5.512609264072145E-4]:2.258274664851E-1)[&rate=5.512609264072145E-4]:1.858895553257E-1)[&rate=5.512609264072145E-4]:1.499048855849E-1,98[&rate=5.512609264072145E-4]:6.35392399199E-1)[&rate=5.512609264072145E-4]:3.93181006221E-3,(99[&rate=5.512609264072145E-4]:5.006852621681E-1,96[&rate=5.512609264072145E-4]:4.651661364852E-1)[&rate=5.512609264072145E-4]:1.604968705904E-1)[&rate=5.512609264072145E-4]:1.430562215292E-2)[&rate=5.512609264072145E-4]:7.869920161897E-2)[&rate=5.512609264072145E-4]:2.729951494225E-2,((2[&rate=5.512609264072145E-4]:9.272079255147E-1,((22[&rate=5.512609264072145E-4]:4.147947082487E-1,27[&rate=5.512609264072145E-4]:4.312330644131E-1)[&rate=5.512609264072145E-4]:3.493631930833E-1,((26[&rate=5.512609264072145E-4]:5.070647119395E-1,(7[&rate=5.512609264072145E-4]:4.971451596083E-2,8[&rate=5.512609264072145E-4]:4.971451596083E-2)[&rate=5.512609264072145E-4]:3.505008809102E-1)[&rate=5.512609264072145E-4]:2.655992071536E-1,31[&rate=5.512609264072145E-4]:8.164995355316E-1)[&rate=5.512609264072145E-4]:2.452886348476E-3)[&rate=5.512609264072145E-4]:3.356527639088E-1)[&rate=5.512609264072145E-4]:1.589717166344E0,39[&rate=5.512609264072145E-4]:5.601992890289E-1)[&rate=5.512609264072145E-4]:7.101395840011E-2)[&rate=5.512609264072145E-4]:4.425519968141E-2)[&rate=5.512609264072145E-4]:4.15698460749E-1)[&rate=5.512609264072145E-4]:2.605449111596E-1)[&rate=5.512609264072145E-4]:2.660099128206E-1,(((57[&rate=5.512609264072145E-4]:3.505179592776E-1,((55[&rate=5.512609264072145E-4]:1.93047272227E-1,56[&rate=5.512609264072145E-4]:1.93047272227E-1)[&rate=5.512609264072145E-4]:1.025276496749E-1,((54[&rate=5.512609264072145E-4]:1.854030185727E-1,(58[&rate=5.512609264072145E-4]:2.113990770015E-1,59[&rate=5.512609264072145E-4]:1.922733939414E-1)[&rate=5.512609264072145E-4]:3.138099075158E-2)[&rate=5.512609264072145E-4]:3.302421490936E-2,37[&rate=5.512609264072145E-4]:2.949299657225E-1)[&rate=5.512609264072145E-4]:4.709304361122E-2)[&rate=5.512609264072145E-4]:4.401407562697E-2)[&rate=5.512609264072145E-4]:3.701826768518E-1,68[&rate=5.512609264072145E-4]:6.687880678234E-1)[&rate=5.512609264072145E-4]:7.273198679212E-1,(125[&rate=5.512609264072145E-4]:1.243025574806E0,((((((((80[&rate=5.512609264072145E-4]:4.528426585748E-2,81[&rate=5.512609264072145E-4]:4.528426585748E-2)[&rate=5.512609264072145E-4]:3.095533863145E-1,(73[&rate=5.512609264072145E-4]:3.477619596827E-1,(77[&rate=5.512609264072145E-4]:3.079648354807E-1,71[&rate=5.512609264072145E-4]:2.449511368505E-1)[&rate=5.512609264072145E-4]:3.431767214736E-2)[&rate=5.512609264072145E-4]:5.639076098232E-2)[&rate=5.512609264072145E-4]:7.29496961578E-2,((79[&rate=5.512609264072145E-4]:1.288546386435E-1,82[&rate=5.512609264072145E-4]:1.370738167256E-1)[&rate=5.512609264072145E-4]:1.894823454372E-1,(78[&rate=5.512609264072145E-4]:7.392120153253E-2,72[&rate=5.512609264072145E-4]:5.200339331322E-2)[&rate=5.512609264072145E-4]:2.444157825482E-1)[&rate=5.512609264072145E-4]:1.176695423313E-1)[&rate=5.512609264072145E-4]:1.761494891872E-1,75[&rate=5.512609264072145E-4]:6.5325190601E-1)[&rate=5.512609264072145E-4]:1.361682717262E-1,(70[&rate=5.512609264072145E-4]:4.170488589859E-1,(74[&rate=5.512609264072145E-4]:4.158330965812E-1,76[&rate=5.512609264072145E-4]:4.158330965812E-1)[&rate=5.512609264072145E-4]:3.957192678821E-2)[&rate=5.512609264072145E-4]:3.340151543668E-1)[&rate=5.512609264072145E-4]:5.714696720369E-1,53[&rate=5.512609264072145E-4]:6.14426791161E-1)[&rate=5.512609264072145E-4]:4.49516150572E-2,((((12[&rate=5.512609264072145E-4]:3.080827448001E-1,5[&rate=5.512609264072145E-4]:2.697265804167E-1)[&rate=5.512609264072145E-4]:1.956213884179E-1,29[&rate=5.512609264072145E-4]:6.105534482865E-1)[&rate=5.512609264072145E-4]:2.239011091328E-1,103[&rate=5.512609264072145E-4]:6.015778450905E-1)[&rate=5.512609264072145E-4]:1.353496979924E0,52[&rate=5.512609264072145E-4]:2.907810904532E-1)[&rate=5.512609264072145E-4]:3.767940370764E-1)[&rate=5.512609264072145E-4]:5.983036523664E-2,((133[&rate=5.512609264072145E-4]:5.022593984979E-1,134[&rate=5.512609264072145E-4]:4.721224121968E-1)[&rate=5.512609264072145E-4]:6.759241874752E-2,137[&rate=5.512609264072145E-4]:6.109477076565E-1)[&rate=5.512609264072145E-4]:9.314364511776E-1)[&rate=5.512609264072145E-4]:7.341993170122E-1)[&rate=5.512609264072145E-4]:3.197490276055E-1)[&rate=5.512609264072145E-4]:9.866297642279E-2)[&rate=5.512609264072145E-4]:7.308835023463E-3,34[&rate=5.512609264072145E-4]:9.13454107885E-2)[&rate=5.512609264072145E-4]:2.566192700067E-2,(((122[&rate=5.512609264072145E-4]:3.374728853508E-1,(123[&rate=5.512609264072145E-4]:2.863594756142E-1,124[&rate=5.512609264072145E-4]:2.836272351771E-1)[&rate=5.512609264072145E-4]:5.111340973661E-2)[&rate=5.512609264072145E-4]:6.322647877424E-1,67[&rate=5.512609264072145E-4]:4.684651227525E-1)[&rate=5.512609264072145E-4]:1.346842244994E-1,(((((138[&rate=5.512609264072145E-4]:2.329665446159E-1,136[&rate=5.512609264072145E-4]:1.014596953007E-1)[&rate=5.512609264072145E-4]:6.483889049101E-1,135[&rate=5.512609264072145E-4]:6.813554495259E-1)[&rate=5.512609264072145E-4]:7.038888845589E-1,119[&rate=5.512609264072145E-4]:1.733189539564E0)[&rate=5.512609264072145E-4]:1.070665117085E-1,(126[&rate=5.512609264072145E-4]:7.186033928905E-1,120[&rate=5.512609264072145E-4]:1.408415504575E0)[&rate=5.512609264072145E-4]:3.359501357385E-1)[&rate=5.512609264072145E-4]:6.426707228531E-1,66[&rate=5.512609264072145E-4]:4.500500617971E-1)[&rate=5.512609264072145E-4]:1.530992854548E-1)[&rate=5.512609264072145E-4]:3.768716891674E-1)[&rate=5.512609264072145E-4]:3.934850267027E-2,(33[&rate=5.512609264072145E-4]:2.547906858968E-2,32[&rate=5.512609264072145E-4]:1.999961653496E-2)[&rate=5.512609264072145E-4]:1.144384157054E-1);
tree STATE_19530000 [&joint=-20960.549886366287,lnP=-20960.549886366287] = [&R] (((34[&rate=5.726301501690249E-4]:1.570123787105E-3,((((((((((60[&rate=5.726301501690249E-4]:1.600749822805E-1,64[&rate=5.726301501690249E-4]:3.107599137872E-1)[&rate=5.726301501690249E-4]:3.293545491139E-2,65[&rate=5.726301501690249E-4]:1.930104371919E-1)[&rate=5.726301501690249E-4]:1.567196653845E-2,62[&rate=5.726301501690249E-4]:4.004632256481E-1)[&rate=5.726301501690249E-4]:9.041603502442E-2,(63[&rate=5.726301501690249E-4]:8.171115932932E-2,61[&rate=5.726301501690249E-4]:1.228070497404E-1)[&rate=5.726301501690249E-4]:3.680722109321E-1)[&rate=5.726301501690249E-4]:8.698127233939E-1,128[&rate=5.726301501690249E-4]:1.220965956669E0)[&rate=5.726301501690249E-4]:2.05753099334E-1,(((129[&rate=5.726301501690249E-4]:5.394883124939E-2,132[&rate=5.726301501690249E-4]:5.668855727674E-2)[&rate=5.726301501690249E-4]:9.823028806279E-2,(130[&rate=5.726301501690249E-4]:7.532956862262E-2,131[&rate=5.726301501690249E-4]:7.806929464998E-2)[&rate=5.726301501690249E-4]:7.684955068955E-2)[&rate=5.726301501690249E-4]:4.501278879621E-1,(69[&rate=5.726301501690249E-4]:6.15683632135E-1,118[&rate=5.726301501690249E-4]:6.047247280254E-1)[&rate=5.726301501690249E-4]:1.345685806188E-1)[&rate=5.726301501690249E-4]:8.271517747562E-1)[&rate=5.726301501690249E-4]:2.047185600797E-1,(45[&rate=5.726301501690249E-4]:6.798311722453E-1,(((49[&rate=5.726301501690249E-4]:4.760229372456E-1,50[&rate=5.726301501690249E-4]:4.760229372456E-1)[&rate=5.726301501690249E-4]:1.121914526723E-1,(44[&rate=5.726301501690249E-4]:1.145781513983E-1,47[&rate=5.726301501690249E-4]:1.200426322726E-1)[&rate=5.726301501690249E-4]:5.009586428911E-1)[&rate=5.726301501690249E-4]:7.234675061207E-3,(51[&rate=5.726301501690249E-4]:5.520602559193E-1,(((41[&rate=5.726301501690249E-4]:4.113559667053E-1,48[&rate=5.726301501690249E-4]:4.550718136998E-1)[&rate=5.726301501690249E-4]:2.715308186676E-3,42[&rate=5.726301501690249E-4]:4.195357557662E-1)[&rate=5.726301501690249E-4]:2.996031578561E-2,(43[&rate=5.726301501690249E-4]:4.007321167623E-1,46[&rate=5.726301501690249E-4]:4.007321167623E-1)[&rate=5.726301501690249E-4]:9.794428265824E-2)[&rate=5.726301501690249E-4]:8.070626087022E-2)[&rate=5.726301501690249E-4]:4.885328993404E-2)[&rate=5.726301501690249E-4]:5.979194333188E-2)[&rate=5.726301501690249E-4]:1.782102315462E-1)[&rate=5.726301501690249E-4]:1.178135953456E-1,((35[&rate=5.726301501690249E-4]:7.384970171195E-2,36[&rate=5.726301501690249E-4]:1.204250441777E-1)[&rate=5.726301501690249E-4]:7.037966171938E-2,(121[&rate=5.726301501690249E-4]:1.737270602393E0,127[&rate=5.726301501690249E-4]:2.178366492804E0)[&rate=5.726301501690249E-4]:5.329861582983E-1)[&rate=5.726301501690249E-4]:7.62547247094E-2)[&rate=5.726301501690249E-4]:4.198369061817E-1,(38[&rate=5.726301501690249E-4]:9.2976613511E-1,(((97[&rate=5.726301501690249E-4]:4.820575999341E-1,((((((((18[&rate=5.726301501690249E-4]:5.787209430647E-1,3[&rate=5.726301501690249E-4]:4.636524499141E-1)[&rate=5.726301501690249E-4]:1.931421133081E-1,6[&rate=5.726301501690249E-4]:7.088493577427E-1)[&rate=5.726301501690249E-4]:4.578805335473E-2,(15[&rate=5.726301501690249E-4]:3.45859512632E-1,10[&rate=5.726301501690249E-4]:3.075033482486E-1)[&rate=5.726301501690249E-4]:4.635724190132E-1)[&rate=5.726301501690249E-4]:1.37114454825E-1,((87[&rate=5.726301501690249E-4]:2.345376695661E-1,(((90[&rate=5.726301501690249E-4]:4.56868357413E-2,91[&rate=5.726301501690249E-4]:4.56868357413E-2)[&rate=5.726301501690249E-4]:4.375229110091E-2,92[&rate=5.726301501690249E-4]:8.943912684221E-2)[&rate=5.726301501690249E-4]:1.273593687663E-1,(93[&rate=5.726301501690249E-4]:1.586088701993E-1,((84[&rate=5.726301501690249E-4]:3.216339809424E-2,86[&rate=5.726301501690249E-4]:3.216339809424E-2)[&rate=5.726301501690249E-4]:7.444817378698E-2,(85[&rate=5.726301501690249E-4]:1.057742126041E-1,83[&rate=5.726301501690249E-4]:1.057742126041E-1)[&rate=5.726301501690249E-4]:8.37359277092E-4)[&rate=5.726301501690249E-4]:3.829866818104E-2)[&rate=5.726301501690249E-4]:5.818962540919E-2)[&rate=5.726301501690249E-4]:3.143780409463E-2)[&rate=5.726301501690249E-4]:5.089548598888E-2,(88[&rate=5.726301501690249E-4]:7.307699541303E-2,89[&rate=5.726301501690249E-4]:8.677562555005E-2)[&rate=5.726301501690249E-4]:2.123561601419E-1)[&rate=5.726301501690249E-4]:1.093989943244E0)[&rate=5.726301501690249E-4]:5.579252274124E-1,((((144[&rate=5.726301501690249E-4]:2.33075327282E-1,141[&rate=5.726301501690249E-4]:2.358150533093E-1)[&rate=5.726301501690249E-4]:3.051910520434E-2,145[&rate=5.726301501690249E-4]:2.690738845412E-1)[&rate=5.726301501690249E-4]:1.824347909834E-1,142[&rate=5.726301501690249E-4]:4.515086755246E-1)[&rate=5.726301501690249E-4]:1.163005009948E0,(((((11[&rate=5.726301501690249E-4]:6.485610844704E-1,140[&rate=5.726301501690249E-4]:6.293830022787E-1)[&rate=5.726301501690249E-4]:9.862972366027E-2,(23[&rate=5.726301501690249E-4]:6.465335642453E-1,(25[&rate=5.726301501690249E-4]:5.665062122589E-1,20[&rate=5.726301501690249E-4]:5.473281300672E-1)[&rate=5.726301501690249E-4]:9.098625609608E-2)[&rate=5.726301501690249E-4]:1.855887507346E-1)[&rate=5.726301501690249E-4]:3.543442448654E-1,102[&rate=5.726301501690249E-4]:3.578162833856E-2)[&rate=5.726301501690249E-4]:2.233817986001E-1,(24[&rate=5.726301501690249E-4]:1.028290339E0,((28[&rate=5.726301501690249E-4]:6.365327458854E-1,21[&rate=5.726301501690249E-4]:6.118752116389E-1)[&rate=5.726301501690249E-4]:3.682511824439E-1,1[&rate=5.726301501690249E-4]:2.184825584663E-1)[&rate=5.726301501690249E-4]:2.898586272509E-2)[&rate=5.726301501690249E-4]:3.925169235553E-1)[&rate=5.726301501690249E-4]:6.023365242109E-2,(((105[&rate=5.726301501690249E-4]:4.699039194795E-1,(110[&rate=5.726301501690249E-4]:4.629911611053E-1,113[&rate=5.726301501690249E-4]:4.6847061316E-1)[&rate=5.726301501690249E-4]:2.883056659323E-2)[&rate=5.726301501690249E-4]:2.250891909936E-1,(((14[&rate=5.726301501690249E-4]:3.38069309028E-1,17[&rate=5.726301501690249E-4]:3.764254734116E-1)[&rate=5.726301501690249E-4]:2.165803248259E-1,112[&rate=5.726301501690249E-4]:5.546496338539E-1)[&rate=5.726301501690249E-4]:4.026870886673E-2,((117[&rate=5.726301501690249E-4]:3.452618065189E-1,9[&rate=5.726301501690249E-4]:3.343029024092E-1)[&rate=5.726301501690249E-4]:1.702140219375E-1,(4[&rate=5.726301501690249E-4]:2.002662822271E-1,30[&rate=5.726301501690249E-4]:3.728690219531E-1)[&rate=5.726301501690249E-4]:2.549355736265E-1)[&rate=5.726301501690249E-4]:8.218224029185E-2)[&rate=5.726301501690249E-4]:1.274720280263E-1)[&rate=5.726301501690249E-4]:2.374798166936E-1,(((116[&rate=5.726301501690249E-4]:4.736211666242E-1,(148[&rate=5.726301501690249E-4]:2.31432613288E-1,143[&rate=5.726301501690249E-4]:2.286928872607E-1)[&rate=5.726301501690249E-4]:2.805447177198E-1)[&rate=5.726301501690249E-4]:9.712820757736E-2,((104[&rate=5.726301501690249E-4]:1.396564536796E-1,106[&rate=5.726301501690249E-4]:1.396564536796E-1)[&rate=5.726301501690249E-4]:2.712754883314E-1,(111[&rate=5.726301501690249E-4]:4.03626092999E-2,139[&rate=5.726301501690249E-4]:2.157050750533E-1)[&rate=5.726301501690249E-4]:3.870076888755E-1)[&rate=5.726301501690249E-4]:2.200914047932E-1)[&rate=5.726301501690249E-4]:1.1008782028E-1,((((114[&rate=5.726301501690249E-4]:8.161766129558E-2,109[&rate=5.726301501690249E-4]:1.610697160901E-1)[&rate=5.726301501690249E-4]:2.869257169053E-1,107[&rate=5.726301501690249E-4]:4.288173508036E-1)[&rate=5.726301501690249E-4]:9.344922738374E-2,108[&rate=5.726301501690249E-4]:5.1952685216E-1)[&rate=5.726301501690249E-4]:1.87840958574E-1,((13[&rate=5.726301501690249E-4]:5.111856546061E-1,19[&rate=5.726301501690249E-4]:5.495418189898E-1)[&rate=5.726301501690249E-4]:5.77497737997E-2,115[&rate=5.726301501690249E-4]:4.867436475839E-1)[&rate=5.726301501690249E-4]:1.630899165747E-1)[&rate=5.726301501690249E-4]:3.100363032294E-2)[&rate=5.726301501690249E-4]:1.968412121372E-1)[&rate=5.726301501690249E-4]:4.334994946587E-1)[&rate=5.726301501690249E-4]:4.854126364671E-2)[&rate=5.726301501690249E-4]:3.242368183528E-2)[&rate=5.726301501690249E-4]:5.44904367973E-1,101[&rate=5.726301501690249E-4]:9.397869407597E-1)[&rate=5.726301501690249E-4]:4.15368255625E-1,39[&rate=5.726301501690249E-4]:3.819910373909E-1)[&rate=5.726301501690249E-4]:1.282302790602E-1,(146[&rate=5.726301501690249E-4]:5.912644593916E-1,40[&rate=5.726301501690249E-4]:4.710458801567E-1)[&rate=5.726301501690249E-4]:3.917543629436E-2)[&rate=5.726301501690249E-4]:4.287453484922E-2)[&rate=5.726301501690249E-4]:1.36565040632E-2,((96[&rate=5.726301501690249E-4]:5.095905675554E-1,99[&rate=5.726301501690249E-4]:5.451096932383E-1)[&rate=5.726301501690249E-4]:1.57659620389E-1,(98[&rate=5.726301501690249E-4]:6.795122671408E-1,(95[&rate=5.726301501690249E-4]:5.974047909246E-1,(100[&rate=5.726301501690249E-4]:3.270787958597E-1,94[&rate=5.726301501690249E-4]:3.270787958597E-1)[&rate=5.726301501690249E-4]:1.856265415129E-1)[&rate=5.726301501690249E-4]:9.303643796485E-2)[&rate=5.726301501690249E-4]:1.399122989249E-3)[&rate=5.726301501690249E-4]:1.425626577977E-2)[&rate=5.726301501690249E-4]:2.520034386196E-3,((((((22[&rate=5.726301501690249E-4]:5.676027370432E-1,27[&rate=5.726301501690249E-4]:5.840410932076E-1)[&rate=5.726301501690249E-4]:9.133503858056E-2,31[&rate=5.726301501690249E-4]:7.137322961718E-1)[&rate=5.726301501690249E-4]:4.392659652512E-2,(26[&rate=5.726301501690249E-4]:6.33935381059E-1,(7[&rate=5.726301501690249E-4]:1.532353907415E-1,8[&rate=5.726301501690249E-4]:1.532353907415E-1)[&rate=5.726301501690249E-4]:3.73850675249E-1)[&rate=5.726301501690249E-4]:7.988789519952E-2)[&rate=5.726301501690249E-4]:1.195626554336E-1,2[&rate=5.726301501690249E-4]:6.498242878564E-1)[&rate=5.726301501690249E-4]:1.71495913598E0,16[&rate=5.726301501690249E-4]:2.493550547124E0)[&rate=5.726301501690249E-4]:5.01303873278E-2,147[&rate=5.726301501690249E-4]:5.15565057515E-1)[&rate=5.726301501690249E-4]:1.11084381415E-1)[&rate=5.726301501690249E-4]:4.287997562894E-1)[&rate=5.726301501690249E-4]:3.129203057279E-1)[&rate=5.726301501690249E-4]:1.708690332819E-1,((((59[&rate=5.726301501690249E-4]:3.614291448639E-1,(((57[&rate=5.726301501690249E-4]:9.628421079339E-2,54[&rate=5.726301501690249E-4]:5.530060423605E-2)[&rate=5.726301501690249E-4]:1.391644983786E-1,58[&rate=5.726301501690249E-4]:2.518421517949E-1)[&rate=5.726301501690249E-4]:3.384169525291E-2,((55[&rate=5.726301501690249E-4]:2.235773063264E-1,56[&rate=5.726301501690249E-4]:2.235773063264E-1)[&rate=5.726301501690249E-4]:2.338379304201E-2,37[&rate=5.726301501690249E-4]:2.934091868003E-1)[&rate=5.726301501690249E-4]:1.140034330769E-2)[&rate=5.726301501690249E-4]:9.487098087613E-2)[&rate=5.726301501690249E-4]:3.802822936365E-1,68[&rate=5.726301501690249E-4]:6.925311106314E-1)[&rate=5.726301501690249E-4]:4.686089304513E-1,(125[&rate=5.726301501690249E-4]:6.243319268645E-1,(((52[&rate=5.726301501690249E-4]:5.386779852827E-1,(((12[&rate=5.726301501690249E-4]:1.171159118902E-1,5[&rate=5.726301501690249E-4]:7.875974750678E-2)[&rate=5.726301501690249E-4]:4.443366131511E-1,29[&rate=5.726301501690249E-4]:6.683018401099E-1)[&rate=5.726301501690249E-4]:2.732902939367E-1,103[&rate=5.726301501690249E-4]:7.087154217178E-1)[&rate=5.726301501690249E-4]:1.494256298126E0)[&rate=5.726301501690249E-4]:8.229326163796E-2,(53[&rate=5.726301501690249E-4]:5.829579603202E-1,((75[&rate=5.726301501690249E-4]:4.455573677063E-1,((74[&rate=5.726301501690249E-4]:2.225789906895E-1,70[&rate=5.726301501690249E-4]:1.84222826306E-1)[&rate=5.726301501690249E-4]:1.391780446824E-1,76[&rate=5.726301501690249E-4]:3.617570353719E-1)[&rate=5.726301501690249E-4]:8.380033233439E-2)[&rate=5.726301501690249E-4]:3.42379852101E-2,(((80[&rate=5.726301501690249E-4]:8.637835886256E-2,81[&rate=5.726301501690249E-4]:8.637835886256E-2)[&rate=5.726301501690249E-4]:2.789199365306E-1,((73[&rate=5.726301501690249E-4]:3.205095610424E-1,71[&rate=5.726301501690249E-4]:2.520164103575E-1)[&rate=5.726301501690249E-4]:3.958302966978E-2,77[&rate=5.726301501690249E-4]:3.546131386574E-1)[&rate=5.726301501690249E-4]:5.452077317407E-2)[&rate=5.726301501690249E-4]:3.96930632087E-3,(82[&rate=5.726301501690249E-4]:2.677382764552E-1,(79[&rate=5.726301501690249E-4]:2.324639432397E-1,(78[&rate=5.726301501690249E-4]:4.041903169741E-2,72[&rate=5.726301501690249E-4]:1.85012234781E-2)[&rate=5.726301501690249E-4]:1.920449115423E-1)[&rate=5.726301501690249E-4]:2.705515513342E-2)[&rate=5.726301501690249E-4]:1.179676814232E-1)[&rate=5.726301501690249E-4]:6.121268270926E-2)[&rate=5.726301501690249E-4]:8.49625666016E-1)[&rate=5.726301501690249E-4]:2.981656528901E-2)[&rate=5.726301501690249E-4]:1.452417306011E-2,((133[&rate=5.726301501690249E-4]:3.022201035438E-1,137[&rate=5.726301501690249E-4]:3.433159939549E-1)[&rate=5.726301501690249E-4]:2.621784879151E-2,134[&rate=5.726301501690249E-4]:2.983009660342E-1)[&rate=5.726301501690249E-4]:1.080940243302E0)[&rate=5.726301501690249E-4]:2.074157418564E-1)[&rate=5.726301501690249E-4]:7.034747808849E-1)[&rate=5.726301501690249E-4]:1.726766266196E-1,(119[&rate=5.726301501690249E-4]:2.462426412265E0,((((124[&rate=5.726301501690249E-4]:1.940704400626E-1,123[&rate=5.726301501690249E-4]:1.968026804997E-1)[&rate=5.726301501690249E-4]:1.853961322652E-1,122[&rate=5.726301501690249E-4]:3.821988127649E-1)[&rate=5.726301501690249E-4]:4.295795418695E-1,67[&rate=5.726301501690249E-4]:3.105058042937E-1)[&rate=5.726301501690249E-4]:1.023306589374E-1,((126[&rate=5.726301501690249E-4]:1.617459106702E0,66[&rate=5.726301501690249E-4]:3.702849170166E-1)[&rate=5.726301501690249E-4]:1.856009031615E-2,(((138[&rate=5.726301501690249E-4]:2.850236745058E-1,136[&rate=5.726301501690249E-4]:1.535168251906E-1)[&rate=5.726301501690249E-4]:2.796057889324E-1,135[&rate=5.726301501690249E-4]:3.646294634381E-1)[&rate=5.726301501690249E-4]:3.49986788403E-1,120[&rate=5.726301501690249E-4]:9.666710463617E-1)[&rate=5.726301501690249E-4]:1.359160262341E0)[&rate=5.726301501690249E-4]:2.399145589831E-2)[&rate=5.726301501690249E-4]:1.671323670518E-2)[&rate=5.726301501690249E-4]:3.565463299938E-1)[&rate=5.726301501690249E-4]:2.509399767428E-2)[&rate=5.726301501690249E-4]:5.339379481283E-2)[&rate=5.726301501690249E-4]:2.717164208619E-2,32[&rate=5.726301501690249E-4]:6.823957654208E-3)[&rate=5.726301501690249E-4]:1.075606278462E-3,33[&rate=5.726301501690249E-4]:1.337901598739E-2);
tree STATE_19620000 [&joint=-20979.603854847464,lnP=-20979.603854847464] = [&R] (((32[&rate=5.400436252627119E-4]:6.96112258087E-3,34[&rate=5.400436252627119E-4]:2.887893079996E-2)[&rate=5.400436252627119E-4]:4.122140450868E-2,((((38[&rate=5.400436252627119E-4]:7.787037939671E-1,((146[&rate=5.400436252627119E-4]:7.771462785034E-1,(16[&rate=5.400436252627119E-4]:2.633159580107E0,((((31[&rate=5.400436252627119E-4]:6.689175367805E-1,(22[&rate=5.400436252627119E-4]:3.762597515688E-1,27[&rate=5.400436252627119E-4]:3.926981077332E-1)[&rate=5.400436252627119E-4]:2.378632646637E-1)[&rate=5.400436252627119E-4]:9.468875561656E-2,(26[&rate=5.400436252627119E-4]:5.171513587354E-1,(7[&rate=5.400436252627119E-4]:1.877645001904E-1,8[&rate=5.400436252627119E-4]:1.877645001904E-1)[&rate=5.400436252627119E-4]:2.225375434765E-1)[&rate=5.400436252627119E-4]:2.026193172233E-1)[&rate=5.400436252627119E-4]:3.39011677361E-1,2[&rate=5.400436252627119E-4]:8.75220709484E-1)[&rate=5.400436252627119E-4]:1.62795491159E0,39[&rate=5.400436252627119E-4]:5.464498182449E-1)[&rate=5.400436252627119E-4]:1.216835744479E-3)[&rate=5.400436252627119E-4]:1.092610452792E-1)[&rate=5.400436252627119E-4]:2.585810395701E-3,(((147[&rate=5.400436252627119E-4]:6.491949135362E-1,(((95[&rate=5.400436252627119E-4]:4.800312490687E-1,(100[&rate=5.400436252627119E-4]:3.251587994595E-1,94[&rate=5.400436252627119E-4]:3.251587994595E-1)[&rate=5.400436252627119E-4]:7.017299605715E-2)[&rate=5.400436252627119E-4]:1.849227800549E-1,(((((((15[&rate=5.400436252627119E-4]:4.195322624696E-1,10[&rate=5.400436252627119E-4]:3.811760980861E-1)[&rate=5.400436252627119E-4]:5.509788394423E-2,6[&rate=5.400436252627119E-4]:4.19835625866E-1)[&rate=5.400436252627119E-4]:6.961756313866E-2,18[&rate=5.400436252627119E-4]:5.524668876348E-1)[&rate=5.400436252627119E-4]:2.252587699044E-1,(((93[&rate=5.400436252627119E-4]:1.946186848906E-1,(((84[&rate=5.400436252627119E-4]:9.777070277817E-2,86[&rate=5.400436252627119E-4]:9.777070277817E-2)[&rate=5.400436252627119E-4]:3.700542864604E-2,85[&rate=5.400436252627119E-4]:1.347761314242E-1)[&rate=5.400436252627119E-4]:2.595123369238E-2,83[&rate=5.400436252627119E-4]:1.607273651166E-1)[&rate=5.400436252627119E-4]:2.019268963697E-2)[&rate=5.400436252627119E-4]:2.548437293766E-2,(87[&rate=5.400436252627119E-4]:1.897308974757E-1,(92[&rate=5.400436252627119E-4]:1.509787839401E-1,(91[&rate=5.400436252627119E-4]:2.806194490968E-2,90[&rate=5.400436252627119E-4]:2.806194490968E-2)[&rate=5.400436252627119E-4]:1.229168390304E-1)[&rate=5.400436252627119E-4]:5.245074367259E-2)[&rate=5.400436252627119E-4]:1.667353021556E-2)[&rate=5.400436252627119E-4]:3.565660979024E-1,(88[&rate=5.400436252627119E-4]:1.612473839282E-1,89[&rate=5.400436252627119E-4]:1.749460140652E-1)[&rate=5.400436252627119E-4]:4.017231416655E-1)[&rate=5.400436252627119E-4]:6.39412666192E-1)[&rate=5.400436252627119E-4]:1.374666783092E-1,3[&rate=5.400436252627119E-4]:8.001238426977E-1)[&rate=5.400436252627119E-4]:4.916739708942E-1,((((((116[&rate=5.400436252627119E-4]:4.254888343123E-1,((139[&rate=5.400436252627119E-4]:5.693610506016E-1,104[&rate=5.400436252627119E-4]:3.775802286839E-1)[&rate=5.400436252627119E-4]:3.376775106203E-2,(111[&rate=5.400436252627119E-4]:3.35817558095E-1,106[&rate=5.400436252627119E-4]:3.193792019307E-1)[&rate=5.400436252627119E-4]:9.196877781525E-2)[&rate=5.400436252627119E-4]:7.441482716916E-2)[&rate=5.400436252627119E-4]:2.15558572321E-1,(148[&rate=5.400436252627119E-4]:3.869093985694E-1,143[&rate=5.400436252627119E-4]:3.841696725421E-1)[&rate=5.400436252627119E-4]:2.924941724476E-1)[&rate=5.400436252627119E-4]:1.405880379E-1,((115[&rate=5.400436252627119E-4]:3.851108960882E-1,(13[&rate=5.400436252627119E-4]:3.360223099602E-1,19[&rate=5.400436252627119E-4]:3.743784743439E-1)[&rate=5.400436252627119E-4]:1.312803669499E-1)[&rate=5.400436252627119E-4]:3.022713432232E-1,((107[&rate=5.400436252627119E-4]:3.845183438217E-1,108[&rate=5.400436252627119E-4]:3.817786177943E-1)[&rate=5.400436252627119E-4]:1.518643796515E-1,(114[&rate=5.400436252627119E-4]:2.256491565586E-1,109[&rate=5.400436252627119E-4]:3.051012113531E-1)[&rate=5.400436252627119E-4]:2.504595943117E-1)[&rate=5.400436252627119E-4]:2.112734884411E-1)[&rate=5.400436252627119E-4]:9.425320522191E-2)[&rate=5.400436252627119E-4]:7.072515928034E-2,(((112[&rate=5.400436252627119E-4]:6.210092310494E-1,(4[&rate=5.400436252627119E-4]:1.692392708008E-2,30[&rate=5.400436252627119E-4]:1.895266668061E-1)[&rate=5.400436252627119E-4]:5.465510573942E-1)[&rate=5.400436252627119E-4]:9.151029571776E-2,9[&rate=5.400436252627119E-4]:7.043003486851E-1)[&rate=5.400436252627119E-4]:1.381588545821E-1,((14[&rate=5.400436252627119E-4]:3.155174787774E-1,17[&rate=5.400436252627119E-4]:3.538736431611E-1)[&rate=5.400436252627119E-4]:5.094162684599E-1,(((110[&rate=5.400436252627119E-4]:4.357959016704E-1,105[&rate=5.400436252627119E-4]:4.138780934514E-1)[&rate=5.400436252627119E-4]:1.625044539101E-1,113[&rate=5.400436252627119E-4]:6.037798076352E-1)[&rate=5.400436252627119E-4]:2.063913598801E-1,117[&rate=5.400436252627119E-4]:8.129108935429E-1)[&rate=5.400436252627119E-4]:1.476257972195E-2)[&rate=5.400436252627119E-4]:2.574463411208E-2)[&rate=5.400436252627119E-4]:8.387400328619E-2)[&rate=5.400436252627119E-4]:1.666520584936E-1,((144[&rate=5.400436252627119E-4]:1.154663297708E-1,(141[&rate=5.400436252627119E-4]:2.970049318566E-2,145[&rate=5.400436252627119E-4]:3.244021921324E-2)[&rate=5.400436252627119E-4]:8.850556261252E-2)[&rate=5.400436252627119E-4]:4.342601926791E-1,142[&rate=5.400436252627119E-4]:5.552059745049E-1)[&rate=5.400436252627119E-4]:7.186012083505E-1)[&rate=5.400436252627119E-4]:1.912772913803E-1,(102[&rate=5.400436252627119E-4]:1.127854173947E-1,((24[&rate=5.400436252627119E-4]:9.292109504094E-1,((28[&rate=5.400436252627119E-4]:4.706130864841E-1,21[&rate=5.400436252627119E-4]:4.459555522377E-1)[&rate=5.400436252627119E-4]:3.885348105443E-1,1[&rate=5.400436252627119E-4]:7.284652716553E-2)[&rate=5.400436252627119E-4]:7.554250543565E-2)[&rate=5.400436252627119E-4]:2.103162610389E-1,((11[&rate=5.400436252627119E-4]:4.940636031173E-1,140[&rate=5.400436252627119E-4]:4.748855209255E-1)[&rate=5.400436252627119E-4]:1.800308486443E-1,((25[&rate=5.400436252627119E-4]:4.475211591934E-1,20[&rate=5.400436252627119E-4]:4.283430770017E-1)[&rate=5.400436252627119E-4]:1.879494792401E-1,23[&rate=5.400436252627119E-4]:6.245117343238E-1)[&rate=5.400436252627119E-4]:1.345142242869E-1)[&rate=5.400436252627119E-4]:3.695423487279E-1)[&rate=5.400436252627119E-4]:1.349020415628E-1)[&rate=5.400436252627119E-4]:1.057237143751E-1)[&rate=5.400436252627119E-4]:7.60284078494E-2)[&rate=5.400436252627119E-4]:9.280708913809E-1,101[&rate=5.400436252627119E-4]:1.217128978945E0)[&rate=5.400436252627119E-4]:2.816449468772E-1)[&rate=5.400436252627119E-4]:6.704960211609E-3,((96[&rate=5.400436252627119E-4]:4.570927965236E-1,99[&rate=5.400436252627119E-4]:4.926119222065E-1)[&rate=5.400436252627119E-4]:1.083532039543E-1,98[&rate=5.400436252627119E-4]:5.791072026635E-1)[&rate=5.400436252627119E-4]:8.162282492302E-2)[&rate=5.400436252627119E-4]:5.950313731559E-2)[&rate=5.400436252627119E-4]:2.791061953997E-2,40[&rate=5.400436252627119E-4]:6.197284838958E-1)[&rate=5.400436252627119E-4]:2.520973099994E-2,97[&rate=5.400436252627119E-4]:5.738999635295E-1)[&rate=5.400436252627119E-4]:1.45752947685E-2)[&rate=5.400436252627119E-4]:1.87496295232E-1)[&rate=5.400436252627119E-4]:2.558640719147E-1,((((128[&rate=5.400436252627119E-4]:1.527246866908E0,(((65[&rate=5.400436252627119E-4]:1.742076288641E-1,((64[&rate=5.400436252627119E-4]:1.810574334531E-1,60[&rate=5.400436252627119E-4]:3.037250194637E-2)[&rate=5.400436252627119E-4]:4.835116560463E-3,62[&rate=5.400436252627119E-4]:2.269884404246E-1)[&rate=5.400436252627119E-4]:1.390000103573E-1)[&rate=5.400436252627119E-4]:1.157894811735E-1,(63[&rate=5.400436252627119E-4]:7.889797720305E-2,61[&rate=5.400436252627119E-4]:1.199938676141E-1)[&rate=5.400436252627119E-4]:3.617840643413E-1)[&rate=5.400436252627119E-4]:1.046127373809E0,((((129[&rate=5.400436252627119E-4]:1.222746473388E-1,(131[&rate=5.400436252627119E-4]:7.468276875167E-2,130[&rate=5.400436252627119E-4]:7.194304272431E-2)[&rate=5.400436252627119E-4]:5.033160461449E-2)[&rate=5.400436252627119E-4]:6.361161279402E-2,132[&rate=5.400436252627119E-4]:1.886259861602E-1)[&rate=5.400436252627119E-4]:4.076859243223E-1,69[&rate=5.400436252627119E-4]:7.415173899347E-1)[&rate=5.400436252627119E-4]:2.346968956349E-1,118[&rate=5.400436252627119E-4]:9.652553814599E-1)[&rate=5.400436252627119E-4]:5.62649924304E-1)[&rate=5.400436252627119E-4]:1.390675885415E-1)[&rate=5.400436252627119E-4]:1.325829790818E-1,((45[&rate=5.400436252627119E-4]:7.120550313513E-1,47[&rate=5.400436252627119E-4]:7.202517526627E-1)[&rate=5.400436252627119E-4]:1.185686243887E-2,(((49[&rate=5.400436252627119E-4]:3.779852487035E-1,50[&rate=5.400436252627119E-4]:3.779852487035E-1)[&rate=5.400436252627119E-4]:2.823532234795E-1,51[&rate=5.400436252627119E-4]:6.658029530573E-1)[&rate=5.400436252627119E-4]:8.163402293632E-3,(((43[&rate=5.400436252627119E-4]:5.152424748011E-1,46[&rate=5.400436252627119E-4]:5.152424748011E-1)[&rate=5.400436252627119E-4]:1.540089042484E-3,((42[&rate=5.400436252627119E-4]:2.969533728959E-1,48[&rate=5.400436252627119E-4]:3.352047390161E-1)[&rate=5.400436252627119E-4]:1.854000839834E-2,41[&rate=5.400436252627119E-4]:3.1002890042E-1)[&rate=5.400436252627119E-4]:1.521088546807E-1)[&rate=5.400436252627119E-4]:9.452109405545E-2,44[&rate=5.400436252627119E-4]:6.058391770248E-1)[&rate=5.400436252627119E-4]:8.998510182334E-2)[&rate=5.400436252627119E-4]:3.081985537911E-2)[&rate=5.400436252627119E-4]:1.625217399086E-1)[&rate=5.400436252627119E-4]:5.04515291944E-2,127[&rate=5.400436252627119E-4]:2.748637539568E0)[&rate=5.400436252627119E-4]:4.234908135383E-2,((121[&rate=5.400436252627119E-4]:2.174732950441E0,36[&rate=5.400436252627119E-4]:9.528089564653E-2)[&rate=5.400436252627119E-4]:3.904808943685E-2,35[&rate=5.400436252627119E-4]:8.775364261762E-2)[&rate=5.400436252627119E-4]:1.36109690633E-1)[&rate=5.400436252627119E-4]:2.083390861158E-1)[&rate=5.400436252627119E-4]:4.317699964754E-1,((((123[&rate=5.400436252627119E-4]:2.150779228448E-1,124[&rate=5.400436252627119E-4]:2.123456824077E-1)[&rate=5.400436252627119E-4]:8.851804506141E-2,122[&rate=5.400436252627119E-4]:3.035959679062E-1)[&rate=5.400436252627119E-4]:4.517641698304E-1,67[&rate=5.400436252627119E-4]:2.540875873959E-1)[&rate=5.400436252627119E-4]:4.258607827308E-1,(66[&rate=5.400436252627119E-4]:2.132280479926E-1,(((((138[&rate=5.400436252627119E-4]:1.528800634049E-1,136[&rate=5.400436252627119E-4]:2.137321408974E-2)[&rate=5.400436252627119E-4]:5.063180582879E-1,135[&rate=5.400436252627119E-4]:4.591981216928E-1)[&rate=5.400436252627119E-4]:9.258641627306E-1,126[&rate=5.400436252627119E-4]:9.47304967259E-1)[&rate=5.400436252627119E-4]:2.621880480669E-1,120[&rate=5.400436252627119E-4]:1.899305127011E0)[&rate=5.400436252627119E-4]:2.084122767479E-1,119[&rate=5.400436252627119E-4]:2.203607814718E0)[&rate=5.400436252627119E-4]:4.249694560378E-2)[&rate=5.400436252627119E-4]:4.667203221341E-1)[&rate=5.400436252627119E-4]:1.840240457151E-1)[&rate=5.400436252627119E-4]:9.865052198989E-3,(((((55[&rate=5.400436252627119E-4]:4.442609835852E-1,56[&rate=5.400436252627119E-4]:4.442609835852E-1)[&rate=5.400436252627119E-4]:1.307734436254E-1,(37[&rate=5.400436252627119E-4]:2.505792856162E-1,((58[&rate=5.400436252627119E-4]:1.402131421972E-1,54[&rate=5.400436252627119E-4]:8.283609301682E-2)[&rate=5.400436252627119E-4]:8.479768230086E-2,57[&rate=5.400436252627119E-4]:2.08617381875E-1)[&rate=5.400436252627119E-4]:6.442778058124E-3)[&rate=5.400436252627119E-4]:3.709032290262E-1)[&rate=5.400436252627119E-4]:1.628718327919E-2,59[&rate=5.400436252627119E-4]:5.995183318014E-1)[&rate=5.400436252627119E-4]:1.485478205791E-1,68[&rate=5.400436252627119E-4]:6.988858245116E-1)[&rate=5.400436252627119E-4]:5.450045135351E-1,(125[&rate=5.400436252627119E-4]:9.51340358223E-1,((52[&rate=5.400436252627119E-4]:4.7605221846E-1,(((12[&rate=5.400436252627119E-4]:4.156573485636E-1,5[&rate=5.400436252627119E-4]:3.773011841802E-1)[&rate=5.400436252627119E-4]:1.569397339976E-1,29[&rate=5.400436252627119E-4]:6.794463976298E-1)[&rate=5.400436252627119E-4]:1.517984075407E-1,103[&rate=5.400436252627119E-4]:5.983680928417E-1)[&rate=5.400436252627119E-4]:1.541977860179E0)[&rate=5.400436252627119E-4]:4.616661907985E-1,(53[&rate=5.400436252627119E-4]:8.609345223462E-1,(((((74[&rate=5.400436252627119E-4]:1.747855160609E-1,70[&rate=5.400436252627119E-4]:1.364293516775E-1)[&rate=5.400436252627119E-4]:2.500183690623E-1,76[&rate=5.400436252627119E-4]:4.248038851232E-1)[&rate=5.400436252627119E-4]:4.094346175467E-2,75[&rate=5.400436252627119E-4]:4.657473468779E-1)[&rate=5.400436252627119E-4]:3.361139647078E-1,(((71[&rate=5.400436252627119E-4]:1.204189502851E-1,73[&rate=5.400436252627119E-4]:1.8891210097E-1)[&rate=5.400436252627119E-4]:2.544293591832E-1,((79[&rate=5.400436252627119E-4]:2.359979125476E-1,82[&rate=5.400436252627119E-4]:2.442170906296E-1)[&rate=5.400436252627119E-4]:1.186904934331E-1,(72[&rate=5.400436252627119E-4]:1.114228447231E-1,78[&rate=5.400436252627119E-4]:1.333406529424E-1)[&rate=5.400436252627119E-4]:2.213477530383E-1)[&rate=5.400436252627119E-4]:4.755716376161E-2)[&rate=5.400436252627119E-4]:1.064291131305E-1,((80[&rate=5.400436252627119E-4]:1.296096097444E-1,81[&rate=5.400436252627119E-4]:1.296096097444E-1)[&rate=5.400436252627119E-4]:2.596292258782E-1,77[&rate=5.400436252627119E-4]:4.33074452061E-1)[&rate=5.400436252627119E-4]:1.112166691679E-1)[&rate=5.400436252627119E-4]:2.520907383021E-1)[&rate=5.400436252627119E-4]:5.089959276547E-1,(133[&rate=5.400436252627119E-4]:6.534846137343E-1,(134[&rate=5.400436252627119E-4]:3.70714317409E-1,137[&rate=5.400436252627119E-4]:4.419471941212E-1)[&rate=5.400436252627119E-4]:2.526333100241E-1)[&rate=5.400436252627119E-4]:6.929890638622E-1)[&rate=5.400436252627119E-4]:2.965403417179E-1)[&rate=5.400436252627119E-4]:6.858716560087E-2)[&rate=5.400436252627119E-4]:2.322011839371E-1)[&rate=5.400436252627119E-4]:4.592166464904E-1)[&rate=5.400436252627119E-4]:1.776677677664E-1)[&rate=5.400436252627119E-4]:5.927656589795E-2)[&rate=5.400436252627119E-4]:6.740930229652E-2,33[&rate=5.400436252627119E-4]:1.210712814408E-1);
tree STATE_19710000 [&joint=-20982.616028196022,lnP=-20982.616028196022] = [&R] ((33[&rate=5.523248248277951E-4]:1.073389992421E-1,(((((((59[&rate=5.523248248277951E-4]:1.711091957196E-1,57[&rate=5.523248248277951E-4]:1.738414361567E-1)[&rate=5.523248248277951E-4]:5.582286547271E-2,37[&rate=5.523248248277951E-4]:2.651834273125E-1)[&rate=5.523248248277951E-4]:6.621422875459E-2,(58[&rate=5.523248248277951E-4]:1.919163751671E-1,54[&rate=5.523248248277951E-4]:1.345393259867E-1)[&rate=5.523248248277951E-4]:1.203555978399E-1)[&rate=5.523248248277951E-4]:1.722790431011E-1,(55[&rate=5.523248248277951E-4]:4.085902431252E-1,56[&rate=5.523248248277951E-4]:4.085902431252E-1)[&rate=5.523248248277951E-4]:4.863836861117E-2)[&rate=5.523248248277951E-4]:2.006878433711E-1,68[&rate=5.523248248277951E-4]:6.169328485501E-1)[&rate=5.523248248277951E-4]:6.61727503025E-1,(125[&rate=5.523248248277951E-4]:1.173795690256E0,(((((76[&rate=5.523248248277951E-4]:3.622053644774E-1,70[&rate=5.523248248277951E-4]:3.238492000939E-1)[&rate=5.523248248277951E-4]:9.629943755761E-2,74[&rate=5.523248248277951E-4]:4.58504802035E-1)[&rate=5.523248248277951E-4]:2.109858211248E-1,75[&rate=5.523248248277951E-4]:6.694906231598E-1)[&rate=5.523248248277951E-4]:1.668357895455E-1,((77[&rate=5.523248248277951E-4]:4.753743484361E-1,((80[&rate=5.523248248277951E-4]:1.108345059967E-1,81[&rate=5.523248248277951E-4]:1.108345059967E-1)[&rate=5.523248248277951E-4]:2.511083295783E-1,73[&rate=5.523248248277951E-4]:4.112579040681E-1)[&rate=5.523248248277951E-4]:6.959589642271E-2)[&rate=5.523248248277951E-4]:1.148652144966E-1,(82[&rate=5.523248248277951E-4]:4.001024343575E-1,(((72[&rate=5.523248248277951E-4]:1.707340120172E-1,78[&rate=5.523248248277951E-4]:1.926518202365E-1)[&rate=5.523248248277951E-4]:1.839811769404E-1,71[&rate=5.523248248277951E-4]:3.492357369029E-1)[&rate=5.523248248277951E-4]:5.736486930885E-3,79[&rate=5.523248248277951E-4]:3.823694841078E-1)[&rate=5.523248248277951E-4]:9.513772167561E-3)[&rate=5.523248248277951E-4]:1.627398683012E-1)[&rate=5.523248248277951E-4]:2.406073977179E-1)[&rate=5.523248248277951E-4]:8.578829090348E-1,(53[&rate=5.523248248277951E-4]:7.530726943424E-1,(((((12[&rate=5.523248248277951E-4]:2.266572923048E-1,5[&rate=5.523248248277951E-4]:1.883011279213E-1)[&rate=5.523248248277951E-4]:4.747569231734E-1,29[&rate=5.523248248277951E-4]:8.082635305467E-1)[&rate=5.523248248277951E-4]:1.047580676274E-1,103[&rate=5.523248248277951E-4]:6.801448858453E-1)[&rate=5.523248248277951E-4]:1.434582309873E0,((134[&rate=5.523248248277951E-4]:4.358305918014E-1,133[&rate=5.523248248277951E-4]:4.659675781026E-1)[&rate=5.523248248277951E-4]:2.241316022832E-2,137[&rate=5.523248248277951E-4]:5.294766287419E-1)[&rate=5.523248248277951E-4]:7.359354984838E-1)[&rate=5.523248248277951E-4]:1.474528572486E-1,52[&rate=5.523248248277951E-4]:5.978863184064E-1)[&rate=5.523248248277951E-4]:1.633830972474E-1)[&rate=5.523248248277951E-4]:1.946735687856E-1)[&rate=5.523248248277951E-4]:4.364319407889E-1)[&rate=5.523248248277951E-4]:2.715313279862E-1)[&rate=5.523248248277951E-4]:2.136268842304E-1,(34[&rate=5.523248248277951E-4]:1.716430510119E-2,(((38[&rate=5.523248248277951E-4]:8.500998388234E-1,((40[&rate=5.523248248277951E-4]:5.800900439379E-1,((((99[&rate=5.523248248277951E-4]:5.195118586677E-1,96[&rate=5.523248248277951E-4]:4.839927329848E-1)[&rate=5.523248248277951E-4]:5.861243304306E-2,98[&rate=5.523248248277951E-4]:5.562663682135E-1)[&rate=5.523248248277951E-4]:6.052025619425E-2,(95[&rate=5.523248248277951E-4]:4.853206217698E-1,(94[&rate=5.523248248277951E-4]:3.181791231917E-1,100[&rate=5.523248248277951E-4]:3.181791231917E-1)[&rate=5.523248248277951E-4]:8.244204502607E-2)[&rate=5.523248248277951E-4]:1.423949643867E-1)[&rate=5.523248248277951E-4]:4.728694658585E-2,97[&rate=5.523248248277951E-4]:4.646200190811E-1)[&rate=5.523248248277951E-4]:4.443177349054E-2)[&rate=5.523248248277951E-4]:1.511881282782E-1,(39[&rate=5.523248248277951E-4]:5.170943404076E-1,(((16[&rate=5.523248248277951E-4]:2.549301784386E0,((((31[&rate=5.523248248277951E-4]:7.437602054943E-1,(22[&rate=5.523248248277951E-4]:1.034599881556E-1,27[&rate=5.523248248277951E-4]:1.1989834432E-1)[&rate=5.523248248277951E-4]:5.855056967907E-1)[&rate=5.523248248277951E-4]:1.093747327712E-1,(26[&rate=5.523248248277951E-4]:6.123114348189E-1,(7[&rate=5.523248248277951E-4]:1.762935942266E-1,8[&rate=5.523248248277951E-4]:1.762935942266E-1)[&rate=5.523248248277951E-4]:3.291685255238E-1)[&rate=5.523248248277951E-4]:1.969878870082E-1)[&rate=5.523248248277951E-4]:2.914557178739E-1,2[&rate=5.523248248277951E-4]:9.171933958653E-1)[&rate=5.523248248277951E-4]:1.472237426303E0,((((((15[&rate=5.523248248277951E-4]:6.104736382415E-1,10[&rate=5.523248248277951E-4]:5.721174738581E-1)[&rate=5.523248248277951E-4]:2.047694442384E-1,6[&rate=5.523248248277951E-4]:7.604485619321E-1)[&rate=5.523248248277951E-4]:2.304393585873E-1,((((92[&rate=5.523248248277951E-4]:1.661694771447E-1,(91[&rate=5.523248248277951E-4]:6.019994325713E-2,90[&rate=5.523248248277951E-4]:6.019994325713E-2)[&rate=5.523248248277951E-4]:1.059695338875E-1)[&rate=5.523248248277951E-4]:6.9677425343E-2,87[&rate=5.523248248277951E-4]:2.221482723507E-1)[&rate=5.523248248277951E-4]:1.139160832202E-2,((85[&rate=5.523248248277951E-4]:1.597861234913E-1,(83[&rate=5.523248248277951E-4]:1.556977325449E-1,86[&rate=5.523248248277951E-4]:1.556977325449E-1)[&rate=5.523248248277951E-4]:4.088390946354E-3)[&rate=5.523248248277951E-4]:3.3749847175E-2,(93[&rate=5.523248248277951E-4]:1.094200069837E-1,84[&rate=5.523248248277951E-4]:9.572137684666E-2)[&rate=5.523248248277951E-4]:9.781459381961E-2)[&rate=5.523248248277951E-4]:4.00039100064E-2)[&rate=5.523248248277951E-4]:5.733975231323E-2,(88[&rate=5.523248248277951E-4]:8.413538860766E-2,89[&rate=5.523248248277951E-4]:9.783401874467E-2)[&rate=5.523248248277951E-4]:2.067442443782E-1)[&rate=5.523248248277951E-4]:1.18767952041E0)[&rate=5.523248248277951E-4]:1.586510016159E-1,(18[&rate=5.523248248277951E-4]:5.287870445517E-1,3[&rate=5.523248248277951E-4]:4.137185514011E-1)[&rate=5.523248248277951E-4]:6.837655762136E-1)[&rate=5.523248248277951E-4]:3.54325368017E-1,((((((19[&rate=5.523248248277951E-4]:6.114304600617E-1,13[&rate=5.523248248277951E-4]:5.730742956781E-1)[&rate=5.523248248277951E-4]:2.297769863117E-1,(115[&rate=5.523248248277951E-4]:6.363505260973E-1,((114[&rate=5.523248248277951E-4]:2.265680665185E-1,109[&rate=5.523248248277951E-4]:3.06020121313E-1)[&rate=5.523248248277951E-4]:2.263229582493E-1,(108[&rate=5.523248248277951E-4]:6.818482680461E-2,107[&rate=5.523248248277951E-4]:7.092455283197E-2)[&rate=5.523248248277951E-4]:4.422404445386E-1)[&rate=5.523248248277951E-4]:1.834595013295E-1)[&rate=5.523248248277951E-4]:8.430897507062E-2)[&rate=5.523248248277951E-4]:9.786051549244E-2,(((148[&rate=5.523248248277951E-4]:2.211310961902E-1,143[&rate=5.523248248277951E-4]:2.183913701629E-1)[&rate=5.523248248277951E-4]:2.51041176767E-1,((104[&rate=5.523248248277951E-4]:3.086250442298E-1,139[&rate=5.523248248277951E-4]:5.004058661475E-1)[&rate=5.523248248277951E-4]:1.993116323183E-3,(106[&rate=5.523248248277951E-4]:4.335330635135E-2,111[&rate=5.523248248277951E-4]:5.979166251572E-2)[&rate=5.523248248277951E-4]:2.672648542016E-1)[&rate=5.523248248277951E-4]:1.834719206233E-1)[&rate=5.523248248277951E-4]:1.912177741056E-1,116[&rate=5.523248248277951E-4]:6.250338826791E-1)[&rate=5.523248248277951E-4]:1.934861339813E-1)[&rate=5.523248248277951E-4]:3.201697049899E-1,(((4[&rate=5.523248248277951E-4]:1.313643248939E-1,30[&rate=5.523248248277951E-4]:3.039670646199E-1)[&rate=5.523248248277951E-4]:5.36263711478E-1,((112[&rate=5.523248248277951E-4]:6.085573558371E-1,(117[&rate=5.523248248277951E-4]:5.771005538589E-1,(14[&rate=5.523248248277951E-4]:2.413303215239E-1,17[&rate=5.523248248277951E-4]:2.796864859076E-1)[&rate=5.523248248277951E-4]:3.330305063074E-1)[&rate=5.523248248277951E-4]:3.41965280058E-2)[&rate=5.523248248277951E-4]:1.829415077557E-2,9[&rate=5.523248248277951E-4]:6.186323285306E-1)[&rate=5.523248248277951E-4]:9.831077633438E-2)[&rate=5.523248248277951E-4]:2.023818401487E-1,((105[&rate=5.523248248277951E-4]:4.944246591225E-1,110[&rate=5.523248248277951E-4]:5.163424673416E-1)[&rate=5.523248248277951E-4]:6.503977314547E-2,113[&rate=5.523248248277951E-4]:5.868616925418E-1)[&rate=5.523248248277951E-4]:3.40682430554E-1)[&rate=5.523248248277951E-4]:2.933373793764E-1)[&rate=5.523248248277951E-4]:1.254982261727E-1,((145[&rate=5.523248248277951E-4]:8.384271979491E-1,(141[&rate=5.523248248277951E-4]:6.294476038604E-1,144[&rate=5.523248248277951E-4]:6.26707877833E-1)[&rate=5.523248248277951E-4]:2.062398680612E-1)[&rate=5.523248248277951E-4]:5.074354448201E-2,142[&rate=5.523248248277951E-4]:8.891707424311E-1)[&rate=5.523248248277951E-4]:6.2981172594E-1)[&rate=5.523248248277951E-4]:9.521585504783E-2,(((1[&rate=5.523248248277951E-4]:1.241254658383E-1,(28[&rate=5.523248248277951E-4]:5.558474169903E-1,21[&rate=5.523248248277951E-4]:5.311898827439E-1)[&rate=5.523248248277951E-4]:3.545794187109E-1)[&rate=5.523248248277951E-4]:2.197084796762E-1,24[&rate=5.523248248277951E-4]:1.124655863323E0)[&rate=5.523248248277951E-4]:3.742217497872E-1,(102[&rate=5.523248248277951E-4]:1.497996415367E-1,((11[&rate=5.523248248277951E-4]:6.379139995496E-1,140[&rate=5.523248248277951E-4]:6.187359173579E-1)[&rate=5.523248248277951E-4]:5.986293313211E-2,((25[&rate=5.523248248277951E-4]:4.707807222148E-1,20[&rate=5.523248248277951E-4]:4.516026400231E-1)[&rate=5.523248248277951E-4]:1.182054287299E-1,23[&rate=5.523248248277951E-4]:5.780272468351E-1)[&rate=5.523248248277951E-4]:2.046811926959E-1)[&rate=5.523248248277951E-4]:5.177761335125E-1)[&rate=5.523248248277951E-4]:1.874341359568E-1)[&rate=5.523248248277951E-4]:3.038920345961E-2)[&rate=5.523248248277951E-4]:8.692624070593E-2)[&rate=5.523248248277951E-4]:2.103438704769E-1,101[&rate=5.523248248277951E-4]:6.59413640081E-1)[&rate=5.523248248277951E-4]:7.464555382514E-1)[&rate=5.523248248277951E-4]:3.110383893022E-2)[&rate=5.523248248277951E-4]:4.129755835641E-2,146[&rate=5.523248248277951E-4]:6.253249958602E-1)[&rate=5.523248248277951E-4]:1.078077256041E-2,147[&rate=5.523248248277951E-4]:5.73264238366E-1)[&rate=5.523248248277951E-4]:1.207151221923E-3)[&rate=5.523248248277951E-4]:2.141838318085E-1)[&rate=5.523248248277951E-4]:1.871276775363E-1)[&rate=5.523248248277951E-4]:5.307255161371E-1,(35[&rate=5.523248248277951E-4]:1.434131983549E-1,(127[&rate=5.523248248277951E-4]:2.664176873984E0,(121[&rate=5.523248248277951E-4]:2.169540839682E0,((((128[&rate=5.523248248277951E-4]:1.19629226407E0,(((60[&rate=5.523248248277951E-4]:1.572169932943E-1,(62[&rate=5.523248248277951E-4]:3.441009866549E-1,64[&rate=5.523248248277951E-4]:3.030050962438E-1)[&rate=5.523248248277951E-4]:4.896828557146E-3)[&rate=5.523248248277951E-4]:1.054219963552E-1,65[&rate=5.523248248277951E-4]:2.626389896495E-1)[&rate=5.523248248277951E-4]:1.056199679722E-1,(63[&rate=5.523248248277951E-4]:1.357770897687E-1,61[&rate=5.523248248277951E-4]:1.768729801797E-1)[&rate=5.523248248277951E-4]:3.831667993597E-1)[&rate=5.523248248277951E-4]:7.759785119276E-1)[&rate=5.523248248277951E-4]:5.354151155227E-2,(69[&rate=5.523248248277951E-4]:7.950313676029E-1,(118[&rate=5.523248248277951E-4]:7.076445114549E-1,((131[&rate=5.523248248277951E-4]:2.365568012724E-1,130[&rate=5.523248248277951E-4]:2.338170752451E-1)[&rate=5.523248248277951E-4]:8.336703060921E-2,(129[&rate=5.523248248277951E-4]:1.180468245527E-1,132[&rate=5.523248248277951E-4]:1.2078655058E-1)[&rate=5.523248248277951E-4]:1.991372813016E-1)[&rate=5.523248248277951E-4]:2.534741042307E-1)[&rate=5.523248248277951E-4]:7.642795203835E-2)[&rate=5.523248248277951E-4]:6.05487339526E-1)[&rate=5.523248248277951E-4]:2.8399180044E-1,(45[&rate=5.523248248277951E-4]:6.331415022632E-1,((44[&rate=5.523248248277951E-4]:4.869667125118E-2,47[&rate=5.523248248277951E-4]:5.416115212543E-2)[&rate=5.523248248277951E-4]:5.729025406207E-1,((((46[&rate=5.523248248277951E-4]:4.789925344731E-1,43[&rate=5.523248248277951E-4]:4.789925344731E-1)[&rate=5.523248248277951E-4]:2.747887000912E-2,((41[&rate=5.523248248277951E-4]:2.804105888881E-1,42[&rate=5.523248248277951E-4]:2.858750697624E-1)[&rate=5.523248248277951E-4]:8.2760567124E-2,48[&rate=5.523248248277951E-4]:4.068870030066E-1)[&rate=5.523248248277951E-4]:8.865543972715E-2)[&rate=5.523248248277951E-4]:7.067375181642E-2,(49[&rate=5.523248248277951E-4]:4.347797725825E-1,50[&rate=5.523248248277951E-4]:4.347797725825E-1)[&rate=5.523248248277951E-4]:1.095784984704E-1)[&rate=5.523248248277951E-4]:3.327730685793E-2,51[&rate=5.523248248277951E-4]:5.831000587851E-1)[&rate=5.523248248277951E-4]:1.664122958951E-2)[&rate=5.523248248277951E-4]:1.427453082849E-2)[&rate=5.523248248277951E-4]:1.272878615075E-1)[&rate=5.523248248277951E-4]:2.765482209058E-2,36[&rate=5.523248248277951E-4]:7.928861733068E-2)[&rate=5.523248248277951E-4]:1.080016755682E-2)[&rate=5.523248248277951E-4]:5.354014389081E-2)[&rate=5.523248248277951E-4]:4.635961204236E-2)[&rate=5.523248248277951E-4]:6.3504671009E-1)[&rate=5.523248248277951E-4]:7.816363452427E-2,(((122[&rate=5.523248248277951E-4]:5.470083333897E-1,(123[&rate=5.523248248277951E-4]:7.644973676688E-2,124[&rate=5.523248248277951E-4]:7.371749632975E-2)[&rate=5.523248248277951E-4]:4.705585966228E-1)[&rate=5.523248248277951E-4]:3.262705865728E-1,67[&rate=5.523248248277951E-4]:3.720063696218E-1)[&rate=5.523248248277951E-4]:2.057158936473E-1,(66[&rate=5.523248248277951E-4]:4.24246937271E-1,(126[&rate=5.523248248277951E-4]:1.03407960216E0,(120[&rate=5.523248248277951E-4]:1.191960740727E0,(119[&rate=5.523248248277951E-4]:1.028797341747E0,((138[&rate=5.523248248277951E-4]:1.463544090762E-1,136[&rate=5.523248248277951E-4]:1.484755976096E-2)[&rate=5.523248248277951E-4]:4.405124767737E-1,135[&rate=5.523248248277951E-4]:3.868668858499E-1)[&rate=5.523248248277951E-4]:2.939852504174E-1)[&rate=5.523248248277951E-4]:2.590538099396E-1)[&rate=5.523248248277951E-4]:5.31930973118E-1)[&rate=5.523248248277951E-4]:6.373415247955E-1)[&rate=5.523248248277951E-4]:1.534753259981E-1)[&rate=5.523248248277951E-4]:2.789012797001E-1)[&rate=5.523248248277951E-4]:2.355446076206E-2)[&rate=5.523248248277951E-4]:6.438859430194E-2)[&rate=5.523248248277951E-4]:4.222445600337E-2)[&rate=5.523248248277951E-4]:2.780531331556E-2,32[&rate=5.523248248277951E-4]:1.29664860503E-1);
tree STATE_19800000 [&joint=-20972.751773340027,lnP=-20972.751773340027] = [&R] (33[&rate=6.04631763235679E-4]:1.599301088773E-1,((((38[&rate=6.04631763235679E-4]:8.644633963127E-1,(((95[&rate=6.04631763235679E-4]:5.174164259472E-1,(94[&rate=6.04631763235679E-4]:3.378906940576E-1,100[&rate=6.04631763235679E-4]:3.378906940576E-1)[&rate=6.04631763235679E-4]:9.482627833758E-2)[&rate=6.04631763235679E-4]:2.305117051643E-1,(98[&rate=6.04631763235679E-4]:6.52972587713E-1,(96[&rate=6.04631763235679E-4]:4.486651942751E-1,99[&rate=6.04631763235679E-4]:4.84184319958E-1)[&rate=6.04631763235679E-4]:1.906461912523E-1)[&rate=6.04631763235679E-4]:8.402658164979E-2)[&rate=6.04631763235679E-4]:7.89392999581E-2,((((22[&rate=6.04631763235679E-4]:3.472039724527E-1,27[&rate=6.04631763235679E-4]:3.63642328617E-1)[&rate=6.04631763235679E-4]:3.680147135634E-1,(31[&rate=6.04631763235679E-4]:7.002281598222E-1,2[&rate=6.04631763235679E-4]:4.728308995481E-1)[&rate=6.04631763235679E-4]:6.978504674195E-2)[&rate=6.04631763235679E-4]:2.358764138882E-1,((7[&rate=6.04631763235679E-4]:1.40176594802E-1,8[&rate=6.04631763235679E-4]:1.40176594802E-1)[&rate=6.04631763235679E-4]:3.732758467234E-1,26[&rate=6.04631763235679E-4]:6.20301756594E-1)[&rate=6.04631763235679E-4]:3.4175224742E-1)[&rate=6.04631763235679E-4]:1.824074105821E0,((40[&rate=6.04631763235679E-4]:5.306979256876E-1,(39[&rate=6.04631763235679E-4]:4.963996042963E-1,(146[&rate=6.04631763235679E-4]:5.953501215843E-1,147[&rate=6.04631763235679E-4]:5.325085915297E-1)[&rate=6.04631763235679E-4]:2.126806194693E-2)[&rate=6.04631763235679E-4]:3.429832139131E-2)[&rate=6.04631763235679E-4]:1.116557955017E-2,(16[&rate=6.04631763235679E-4]:2.572816778255E0,(((((6[&rate=6.04631763235679E-4]:5.684595731785E-1,(18[&rate=6.04631763235679E-4]:6.143327484243E-1,(15[&rate=6.04631763235679E-4]:4.969497627045E-1,10[&rate=6.04631763235679E-4]:4.58593598321E-1)[&rate=6.04631763235679E-4]:1.091638076375E-1)[&rate=6.04631763235679E-4]:1.714052338435E-2)[&rate=6.04631763235679E-4]:8.666289963937E-2,(3[&rate=6.04631763235679E-4]:3.959425513475E-1,((88[&rate=6.04631763235679E-4]:3.160501977531E-2,89[&rate=6.04631763235679E-4]:4.530364991232E-2)[&rate=6.04631763235679E-4]:2.87383109201E-1,(((92[&rate=6.04631763235679E-4]:6.152214192893E-2,(91[&rate=6.04631763235679E-4]:3.183737776174E-3,90[&rate=6.04631763235679E-4]:3.183737776174E-3)[&rate=6.04631763235679E-4]:5.833840415275E-2)[&rate=6.04631763235679E-4]:1.541447637363E-1,(((85[&rate=6.04631763235679E-4]:2.382937340741E-2,93[&rate=6.04631763235679E-4]:3.752800354443E-2)[&rate=6.04631763235679E-4]:2.909442087745E-2,(84[&rate=6.04631763235679E-4]:3.035364392708E-2,86[&rate=6.04631763235679E-4]:3.035364392708E-2)[&rate=6.04631763235679E-4]:2.257015035778E-2)[&rate=6.04631763235679E-4]:5.020597564617E-2,83[&rate=6.04631763235679E-4]:1.03129769931E-1)[&rate=6.04631763235679E-4]:9.883850559715E-2)[&rate=6.04631763235679E-4]:6.814672611071E-3,87[&rate=6.04631763235679E-4]:2.087829481393E-1)[&rate=6.04631763235679E-4]:1.10205180837E-1)[&rate=6.04631763235679E-4]:6.166804497683E-1)[&rate=6.04631763235679E-4]:2.071251269499E-1)[&rate=6.04631763235679E-4]:6.794585015346E-1,((((144[&rate=6.04631763235679E-4]:1.057103064812E-1,141[&rate=6.04631763235679E-4]:1.084500325085E-1)[&rate=6.04631763235679E-4]:3.909875113305E-3,145[&rate=6.04631763235679E-4]:1.150996336494E-1)[&rate=6.04631763235679E-4]:6.449917309954E-2,142[&rate=6.04631763235679E-4]:1.79598806749E-1)[&rate=6.04631763235679E-4]:1.17900397993E0,((102[&rate=6.04631763235679E-4]:7.364937804545E-2,(((1[&rate=6.04631763235679E-4]:6.689632396726E-2,(28[&rate=6.04631763235679E-4]:7.080632642676E-1,21[&rate=6.04631763235679E-4]:6.834057300212E-1)[&rate=6.04631763235679E-4]:1.451344295626E-1)[&rate=6.04631763235679E-4]:1.929996480455E-1,24[&rate=6.04631763235679E-4]:1.040717889821E0)[&rate=6.04631763235679E-4]:1.516476129512E-1,(((20[&rate=6.04631763235679E-4]:2.165514353253E-1,25[&rate=6.04631763235679E-4]:2.35729517517E-1)[&rate=6.04631763235679E-4]:1.332365278988E-1,23[&rate=6.04631763235679E-4]:3.580071413062E-1)[&rate=6.04631763235679E-4]:3.635463653866E-1,(11[&rate=6.04631763235679E-4]:5.840575267083E-1,140[&rate=6.04631763235679E-4]:5.648794445166E-1)[&rate=6.04631763235679E-4]:5.256447313528E-2)[&rate=6.04631763235679E-4]:4.598530919697E-1)[&rate=6.04631763235679E-4]:4.292771088965E-2)[&rate=6.04631763235679E-4]:3.786899252995E-2,(((113[&rate=6.04631763235679E-4]:7.261180484461E-1,(110[&rate=6.04631763235679E-4]:6.079008446079E-1,105[&rate=6.04631763235679E-4]:5.859830363888E-1)[&rate=6.04631763235679E-4]:1.127377517835E-1)[&rate=6.04631763235679E-4]:1.730199411983E-2,(((4[&rate=6.04631763235679E-4]:1.455817950682E-1,30[&rate=6.04631763235679E-4]:3.181845347942E-1)[&rate=6.04631763235679E-4]:3.947856584481E-1,(14[&rate=6.04631763235679E-4]:3.861802373757E-1,17[&rate=6.04631763235679E-4]:4.245364017593E-1)[&rate=6.04631763235679E-4]:2.117214627159E-1)[&rate=6.04631763235679E-4]:6.989282162872E-2,((117[&rate=6.04631763235679E-4]:2.927571052947E-1,9[&rate=6.04631763235679E-4]:2.81798201185E-1)[&rate=6.04631763235679E-4]:3.758831481723E-1,112[&rate=6.04631763235679E-4]:6.659005274394E-1)[&rate=6.04631763235679E-4]:1.893994280846E-3)[&rate=6.04631763235679E-4]:7.562552084569E-2)[&rate=6.04631763235679E-4]:1.196178970115E-1,(((108[&rate=6.04631763235679E-4]:5.991203129339E-1,(107[&rate=6.04631763235679E-4]:4.868938495593E-1,(114[&rate=6.04631763235679E-4]:3.285101569687E-1,109[&rate=6.04631763235679E-4]:4.079622117632E-1)[&rate=6.04631763235679E-4]:9.810971998786E-2)[&rate=6.04631763235679E-4]:1.149661894019E-1)[&rate=6.04631763235679E-4]:1.749782444192E-1,(115[&rate=6.04631763235679E-4]:6.942645390771E-1,(19[&rate=6.04631763235679E-4]:7.234534740161E-1,13[&rate=6.04631763235679E-4]:6.850973096324E-1)[&rate=6.04631763235679E-4]:9.135901026655E-2)[&rate=6.04631763235679E-4]:2.229977170062E-2)[&rate=6.04631763235679E-4]:1.478918128083E-2,((148[&rate=6.04631763235679E-4]:2.249099678906E-1,143[&rate=6.04631763235679E-4]:2.221702418633E-1)[&rate=6.04631763235679E-4]:4.821655722476E-1,(116[&rate=6.04631763235679E-4]:4.094439267709E-1,(139[&rate=6.04631763235679E-4]:5.991447283051E-1,((106[&rate=6.04631763235679E-4]:4.332436443656E-3,104[&rate=6.04631763235679E-4]:4.332436443656E-3)[&rate=6.04631763235679E-4]:3.305578136512E-1,111[&rate=6.04631763235679E-4]:3.513286062593E-1)[&rate=6.04631763235679E-4]:7.247365629244E-2)[&rate=6.04631763235679E-4]:6.235399298638E-2)[&rate=6.04631763235679E-4]:2.592754489836E-1)[&rate=6.04631763235679E-4]:6.2634116304E-2)[&rate=6.04631763235679E-4]:4.949266669703E-2)[&rate=6.04631763235679E-4]:3.224530337376E-1)[&rate=6.04631763235679E-4]:5.090736373996E-4)[&rate=6.04631763235679E-4]:1.732384616466E-1)[&rate=6.04631763235679E-4]:5.255569742933E-1,101[&rate=6.04631763235679E-4]:8.053434280977E-1)[&rate=6.04631763235679E-4]:5.547176590842E-1,97[&rate=6.04631763235679E-4]:3.15858676822E-1)[&rate=6.04631763235679E-4]:1.004269239495E-1)[&rate=6.04631763235679E-4]:5.453965310008E-2)[&rate=6.04631763235679E-4]:1.039771579325E-1)[&rate=6.04631763235679E-4]:4.168250560432E-2)[&rate=6.04631763235679E-4]:2.452462384672E-1)[&rate=6.04631763235679E-4]:3.371217864697E-1,(((((69[&rate=6.04631763235679E-4]:7.44063185436E-1,118[&rate=6.04631763235679E-4]:7.331042813263E-1)[&rate=6.04631763235679E-4]:7.325391842604E-2,((131[&rate=6.04631763235679E-4]:2.755919726068E-1,130[&rate=6.04631763235679E-4]:2.728522465795E-1)[&rate=6.04631763235679E-4]:8.138594101725E-2,(129[&rate=6.04631763235679E-4]:1.568834545988E-1,132[&rate=6.04631763235679E-4]:1.596231806261E-1)[&rate=6.04631763235679E-4]:1.973547329979E-1)[&rate=6.04631763235679E-4]:3.151337107857E-1)[&rate=6.04631763235679E-4]:9.309124013938E-1,(((62[&rate=6.04631763235679E-4]:5.303257933099E-1,((65[&rate=6.04631763235679E-4]:4.31816575911E-2,64[&rate=6.04631763235679E-4]:1.938665890978E-1)[&rate=6.04631763235679E-4]:7.209591160602E-3,60[&rate=6.04631763235679E-4]:5.03912487517E-2)[&rate=6.04631763235679E-4]:2.881537226404E-1)[&rate=6.04631763235679E-4]:2.673780178633E-1,(63[&rate=6.04631763235679E-4]:4.299639761825E-1,61[&rate=6.04631763235679E-4]:4.710598665935E-1)[&rate=6.04631763235679E-4]:3.266439445797E-1)[&rate=6.04631763235679E-4]:8.796424998951E-1,128[&rate=6.04631763235679E-4]:1.537620283671E0)[&rate=6.04631763235679E-4]:5.992429007778E-2)[&rate=6.04631763235679E-4]:1.492475229369E-1,(((43[&rate=6.04631763235679E-4]:4.041891687537E-1,(48[&rate=6.04631763235679E-4]:3.597755068553E-1,(41[&rate=6.04631763235679E-4]:2.569834038004E-1,42[&rate=6.04631763235679E-4]:2.624478846746E-1)[&rate=6.04631763235679E-4]:5.907625606041E-2)[&rate=6.04631763235679E-4]:3.348470014994E-2)[&rate=6.04631763235679E-4]:2.456039043382E-1,46[&rate=6.04631763235679E-4]:6.497930730919E-1)[&rate=6.04631763235679E-4]:4.367726957283E-2,(45[&rate=6.04631763235679E-4]:6.606686720205E-1,((50[&rate=6.04631763235679E-4]:2.558864817072E-1,49[&rate=6.04631763235679E-4]:2.558864817072E-1)[&rate=6.04631763235679E-4]:1.744280980699E-1,(51[&rate=6.04631763235679E-4]:2.367968319693E-1,(44[&rate=6.04631763235679E-4]:1.464582623139E-1,47[&rate=6.04631763235679E-4]:1.519227431881E-1)[&rate=6.04631763235679E-4]:1.121964931527E-1)[&rate=6.04631763235679E-4]:1.98982228682E-1)[&rate=6.04631763235679E-4]:2.057639283091E-1)[&rate=6.04631763235679E-4]:2.46049493328E-2)[&rate=6.04631763235679E-4]:2.881222630411E-1)[&rate=6.04631763235679E-4]:1.567843313292E-1,(((121[&rate=6.04631763235679E-4]:1.631960216834E0,127[&rate=6.04631763235679E-4]:2.073056107245E0)[&rate=6.04631763235679E-4]:4.695956476526E-1,36[&rate=6.04631763235679E-4]:2.210380969237E-2)[&rate=6.04631763235679E-4]:2.715128280802E-2,35[&rate=6.04631763235679E-4]:2.679750034633E-3)[&rate=6.04631763235679E-4]:3.721295546926E-1)[&rate=6.04631763235679E-4]:2.244104315397E-1)[&rate=6.04631763235679E-4]:2.774452596595E-1,34[&rate=6.04631763235679E-4]:1.365129729631E-2)[&rate=6.04631763235679E-4]:5.947869243536E-2,(((((59[&rate=6.04631763235679E-4]:4.860520697078E-1,(((55[&rate=6.04631763235679E-4]:1.486325792803E-1,56[&rate=6.04631763235679E-4]:1.486325792803E-1)[&rate=6.04631763235679E-4]:5.218552687933E-2,((57[&rate=6.04631763235679E-4]:1.259983503639E-1,54[&rate=6.04631763235679E-4]:8.501474380655E-2)[&rate=6.04631763235679E-4]:6.480529920056E-2,58[&rate=6.04631763235679E-4]:2.071970921874E-1)[&rate=6.04631763235679E-4]:2.094341834387E-2)[&rate=6.04631763235679E-4]:7.749075168087E-3,37[&rate=6.04631763235679E-4]:2.550152687595E-1)[&rate=6.04631763235679E-4]:2.692881670685E-1)[&rate=6.04631763235679E-4]:1.471697786598E-1,68[&rate=6.04631763235679E-4]:5.840415204986E-1)[&rate=6.04631763235679E-4]:4.111106194691E-1,(125[&rate=6.04631763235679E-4]:9.548037778727E-1,(53[&rate=6.04631763235679E-4]:5.300804065674E-1,((((134[&rate=6.04631763235679E-4]:4.648189740162E-1,137[&rate=6.04631763235679E-4]:5.360518507284E-1)[&rate=6.04631763235679E-4]:1.848507768606E-1,133[&rate=6.04631763235679E-4]:6.798067371779E-1)[&rate=6.04631763235679E-4]:5.665339508693E-1,(((70[&rate=6.04631763235679E-4]:3.00507582493E-1,(76[&rate=6.04631763235679E-4]:2.545355603839E-1,74[&rate=6.04631763235679E-4]:2.545355603839E-1)[&rate=6.04631763235679E-4]:8.43281864926E-2)[&rate=6.04631763235679E-4]:1.495766378552E-1,75[&rate=6.04631763235679E-4]:4.884403847316E-1)[&rate=6.04631763235679E-4]:3.261752181038E-1,(((77[&rate=6.04631763235679E-4]:5.944290819598E-1,((72[&rate=6.04631763235679E-4]:1.393260225829E-1,78[&rate=6.04631763235679E-4]:1.612438308022E-1)[&rate=6.04631763235679E-4]:2.62289658844E-1,(82[&rate=6.04631763235679E-4]:3.430237945341E-1,(71[&rate=6.04631763235679E-4]:5.427939502063E-3,79[&rate=6.04631763235679E-4]:3.282519977609E-2)[&rate=6.04631763235679E-4]:3.019794166759E-1)[&rate=6.04631763235679E-4]:8.872887319419E-2)[&rate=6.04631763235679E-4]:1.352791539575E-1)[&rate=6.04631763235679E-4]:5.878056975826E-3,(80[&rate=6.04631763235679E-4]:5.712766145681E-2,81[&rate=6.04631763235679E-4]:5.712766145681E-2)[&rate=6.04631763235679E-4]:4.993438610404E-1)[&rate=6.04631763235679E-4]:2.464602502226E-2,73[&rate=6.04631763235679E-4]:6.304326160126E-1)[&rate=6.04631763235679E-4]:1.841829868229E-1)[&rate=6.04631763235679E-4]:3.961086468556E-1)[&rate=6.04631763235679E-4]:3.246760007881E-2,((((12[&rate=6.04631763235679E-4]:1.4053756012E-1,5[&rate=6.04631763235679E-4]:1.021813957365E-1)[&rate=6.04631763235679E-4]:3.133364549267E-1,29[&rate=6.04631763235679E-4]:5.607233301152E-1)[&rate=6.04631763235679E-4]:3.039992286626E-1,103[&rate=6.04631763235679E-4]:6.318458464491E-1)[&rate=6.04631763235679E-4]:1.407465845864E0,52[&rate=6.04631763235679E-4]:3.750179577526E-1)[&rate=6.04631763235679E-4]:1.299075547166E-1)[&rate=6.04631763235679E-4]:3.335161540959E-2)[&rate=6.04631763235679E-4]:6.351058849666E-1)[&rate=6.04631763235679E-4]:2.070150287617E-1)[&rate=6.04631763235679E-4]:2.042860181819E-1,(((66[&rate=6.04631763235679E-4]:2.154724413231E-1,((122[&rate=6.04631763235679E-4]:2.866370309634E-1,(124[&rate=6.04631763235679E-4]:2.789709942871E-2,123[&rate=6.04631763235679E-4]:3.062933986583E-2)[&rate=6.04631763235679E-4]:2.560076910976E-1)[&rate=6.04631763235679E-4]:3.952506993128E-1,67[&rate=6.04631763235679E-4]:1.806151799356E-1)[&rate=6.04631763235679E-4]:3.485726138752E-2)[&rate=6.04631763235679E-4]:1.650120878297E-2,((138[&rate=6.04631763235679E-4]:2.398585543714E-1,136[&rate=6.04631763235679E-4]:1.083517050562E-1)[&rate=6.04631763235679E-4]:5.329350656833E-1,135[&rate=6.04631763235679E-4]:5.727936200547E-1)[&rate=6.04631763235679E-4]:1.344111536901E0)[&rate=6.04631763235679E-4]:3.454254882612E-2,((120[&rate=6.04631763235679E-4]:1.434286938706E0,126[&rate=6.04631763235679E-4]:7.444748270213E-1)[&rate=6.04631763235679E-4]:5.137124766482E-1,119[&rate=6.04631763235679E-4]:2.043889826313E0)[&rate=6.04631763235679E-4]:2.555030849477E-1)[&rate=6.04631763235679E-4]:3.852013214451E-1)[&rate=6.04631763235679E-4]:2.340790409388E-1,32[&rate=6.04631763235679E-4]:8.650544669226E-4)[&rate=6.04631763235679E-4]:5.034712704566E-2)[&rate=6.04631763235679E-4]:1.0323847531E-1);
tree STATE_19890000 [&joint=-20984.832175239015,lnP=-20984.832175239015] = [&R] ((34[&rate=6.387513187598456E-4]:1.066652968913E-1,(((38[&rate=6.387513187598456E-4]:8.796650966547E-1,((((96[&rate=6.387513187598456E-4]:7.585369468284E-1,99[&rate=6.387513187598456E-4]:7.940560725113E-1)[&rate=6.387513187598456E-4]:2.582538523226E-2,(95[&rate=6.387513187598456E-4]:6.740289616053E-1,(94[&rate=6.387513187598456E-4]:1.311354976835E-1,100[&rate=6.387513187598456E-4]:1.311354976835E-1)[&rate=6.387513187598456E-4]:4.581940103697E-1)[&rate=6.387513187598456E-4]:1.349235343898E-1)[&rate=6.387513187598456E-4]:5.091447471957E-2,98[&rate=6.387513187598456E-4]:8.489380089659E-1)[&rate=6.387513187598456E-4]:7.963253455741E-2,(40[&rate=6.387513187598456E-4]:7.408652570021E-1,((97[&rate=6.387513187598456E-4]:4.486448915564E-1,(((((((3[&rate=6.387513187598456E-4]:4.766445180401E-1,18[&rate=6.387513187598456E-4]:5.917130111907E-1)[&rate=6.387513187598456E-4]:3.072839658687E-1,((15[&rate=6.387513187598456E-4]:3.842086080678E-1,10[&rate=6.387513187598456E-4]:3.458524436844E-1)[&rate=6.387513187598456E-4]:1.592815185116E-1,6[&rate=6.387513187598456E-4]:4.886956060316E-1)[&rate=6.387513187598456E-4]:3.472876723976E-1)[&rate=6.387513187598456E-4]:3.003268536718E-2,((87[&rate=6.387513187598456E-4]:1.59123984369E-1,(88[&rate=6.387513187598456E-4]:1.011647683127E-1,89[&rate=6.387513187598456E-4]:1.148633984497E-1)[&rate=6.387513187598456E-4]:5.795921605633E-2)[&rate=6.387513187598456E-4]:7.711376253221E-2,(((90[&rate=6.387513187598456E-4]:1.404835782311E-2,91[&rate=6.387513187598456E-4]:1.404835782311E-2)[&rate=6.387513187598456E-4]:5.323892817635E-2,92[&rate=6.387513187598456E-4]:6.728728599946E-2)[&rate=6.387513187598456E-4]:1.331883868474E-1,(((83[&rate=6.387513187598456E-4]:4.482997673235E-2,85[&rate=6.387513187598456E-4]:4.482997673235E-2)[&rate=6.387513187598456E-4]:1.00419572326E-2,86[&rate=6.387513187598456E-4]:5.487193396495E-2)[&rate=6.387513187598456E-4]:8.716562328006E-2,(84[&rate=6.387513187598456E-4]:4.345424086843E-3,93[&rate=6.387513187598456E-4]:1.804405422386E-2)[&rate=6.387513187598456E-4]:1.376921331582E-1)[&rate=6.387513187598456E-4]:4.473948546481E-2)[&rate=6.387513187598456E-4]:4.946070419137E-2)[&rate=6.387513187598456E-4]:1.117449449772E0)[&rate=6.387513187598456E-4]:5.308833906058E-1,((((((148[&rate=6.387513187598456E-4]:4.342376248019E-1,143[&rate=6.387513187598456E-4]:4.314978987745E-1)[&rate=6.387513187598456E-4]:4.241550832932E-1,(116[&rate=6.387513187598456E-4]:4.228639435376E-1,((104[&rate=6.387513187598456E-4]:3.865787882535E-1,(106[&rate=6.387513187598456E-4]:3.278705931824E-1,139[&rate=6.387513187598456E-4]:5.196514151002E-1)[&rate=6.387513187598456E-4]:5.870819507107E-2)[&rate=6.387513187598456E-4]:7.458388502347E-2,111[&rate=6.387513187598456E-4]:4.776010294413E-1)[&rate=6.387513187598456E-4]:2.197524286341E-2)[&rate=6.387513187598456E-4]:3.971726001737E-1)[&rate=6.387513187598456E-4]:7.53901134714E-2,(115[&rate=6.387513187598456E-4]:8.311695475678E-1,((108[&rate=6.387513187598456E-4]:4.790527862836E-1,((109[&rate=6.387513187598456E-4]:3.223342047829E-1,114[&rate=6.387513187598456E-4]:2.428821499884E-1)[&rate=6.387513187598456E-4]:4.673726918553E-2,107[&rate=6.387513187598456E-4]:3.498933917767E-1)[&rate=6.387513187598456E-4]:1.318991205343E-1)[&rate=6.387513187598456E-4]:3.704695567224E-1,(19[&rate=6.387513187598456E-4]:4.981349184776E-1,13[&rate=6.387513187598456E-4]:4.59778754094E-1)[&rate=6.387513187598456E-4]:4.144011231585E-1)[&rate=6.387513187598456E-4]:3.918145113722E-2)[&rate=6.387513187598456E-4]:6.425710961493E-2)[&rate=6.387513187598456E-4]:1.060620337349E-1,(((14[&rate=6.387513187598456E-4]:3.984284749187E-1,17[&rate=6.387513187598456E-4]:4.367846393024E-1)[&rate=6.387513187598456E-4]:3.752362651892E-1,(110[&rate=6.387513187598456E-4]:4.773700487729E-1,105[&rate=6.387513187598456E-4]:4.554522405538E-1)[&rate=6.387513187598456E-4]:2.908152392803E-1)[&rate=6.387513187598456E-4]:6.544218979437E-2,(113[&rate=6.387513187598456E-4]:8.015312809673E-1,((9[&rate=6.387513187598456E-4]:4.907561057308E-1,(117[&rate=6.387513187598456E-4]:3.784184968499E-1,112[&rate=6.387513187598456E-4]:3.756787708223E-1)[&rate=6.387513187598456E-4]:1.232965129905E-1)[&rate=6.387513187598456E-4]:1.788619423307E-1,(30[&rate=6.387513187598456E-4]:3.575032279999E-1,4[&rate=6.387513187598456E-4]:1.849004882739E-1)[&rate=6.387513187598456E-4]:4.354024912945E-1)[&rate=6.387513187598456E-4]:1.236940548238E-1)[&rate=6.387513187598456E-4]:3.757564893498E-2)[&rate=6.387513187598456E-4]:2.445735418372E-1)[&rate=6.387513187598456E-4]:2.889766018293E-1,(102[&rate=6.387513187598456E-4]:2.544203593729E-2,(((1[&rate=6.387513187598456E-4]:3.674618782389E-2,(28[&rate=6.387513187598456E-4]:7.337860898548E-1,21[&rate=6.387513187598456E-4]:7.091285556084E-1)[&rate=6.387513187598456E-4]:8.926146783201E-2)[&rate=6.387513187598456E-4]:8.249381203228E-2,24[&rate=6.387513187598456E-4]:9.000619176644E-1)[&rate=6.387513187598456E-4]:1.733787874061E-1,(((25[&rate=6.387513187598456E-4]:5.280648084043E-1,20[&rate=6.387513187598456E-4]:5.088867262126E-1)[&rate=6.387513187598456E-4]:3.13826377143E-2,23[&rate=6.387513187598456E-4]:5.48488542009E-1)[&rate=6.387513187598456E-4]:1.399875540434E-1,(140[&rate=6.387513187598456E-4]:5.246087309886E-1,11[&rate=6.387513187598456E-4]:5.437868131804E-1)[&rate=6.387513187598456E-4]:5.975777602276E-2)[&rate=6.387513187598456E-4]:3.740057049084E-1)[&rate=6.387513187598456E-4]:1.136451664832E-1)[&rate=6.387513187598456E-4]:2.732424348919E-1)[&rate=6.387513187598456E-4]:9.472162665292E-3,((144[&rate=6.387513187598456E-4]:5.473383142045E-1,(141[&rate=6.387513187598456E-4]:7.258053269633E-2,145[&rate=6.387513187598456E-4]:7.532025872391E-2)[&rate=6.387513187598456E-4]:4.774975075355E-1)[&rate=6.387513187598456E-4]:7.635903131824E-2,142[&rate=6.387513187598456E-4]:6.291767975777E-1)[&rate=6.387513187598456E-4]:9.255551783826E-1)[&rate=6.387513187598456E-4]:3.942765241464E-2)[&rate=6.387513187598456E-4]:1.010031695469E0,101[&rate=6.387513187598456E-4]:1.352136529323E0)[&rate=6.387513187598456E-4]:1.240650308045E-1,(((2[&rate=6.387513187598456E-4]:8.87373828586E-1,(((22[&rate=6.387513187598456E-4]:5.783269418089E-1,27[&rate=6.387513187598456E-4]:5.947652979733E-1)[&rate=6.387513187598456E-4]:1.826790783315E-1,31[&rate=6.387513187598456E-4]:8.158005406885E-1)[&rate=6.387513187598456E-4]:1.654525392901E-1,((7[&rate=6.387513187598456E-4]:2.983167663148E-1,8[&rate=6.387513187598456E-4]:2.983167663148E-1)[&rate=6.387513187598456E-4]:2.61304699611E-1,26[&rate=6.387513187598456E-4]:6.664707809943E-1)[&rate=6.387513187598456E-4]:2.709466825458E-1)[&rate=6.387513187598456E-4]:1.335180088815E-1)[&rate=6.387513187598456E-4]:1.306998248861E0,39[&rate=6.387513187598456E-4]:2.376462746175E-1)[&rate=6.387513187598456E-4]:1.722211683257E-1,16[&rate=6.387513187598456E-4]:2.49536036906E0)[&rate=6.387513187598456E-4]:9.316995819063E-2)[&rate=6.387513187598456E-4]:1.650008838214E-2,146[&rate=6.387513187598456E-4]:6.397560687509E-1)[&rate=6.387513187598456E-4]:1.456534066082E-4)[&rate=6.387513187598456E-4]:5.526553303639E-2,147[&rate=6.387513187598456E-4]:6.323257251393E-1)[&rate=6.387513187598456E-4]:1.659165810431E-1)[&rate=6.387513187598456E-4]:5.928998597489E-2)[&rate=6.387513187598456E-4]:1.478158646068E-1)[&rate=6.387513187598456E-4]:3.458627479946E-1,((((((((50[&rate=6.387513187598456E-4]:3.25893411019E-1,49[&rate=6.387513187598456E-4]:3.25893411019E-1)[&rate=6.387513187598456E-4]:2.674760280237E-1,((((42[&rate=6.387513187598456E-4]:3.256359412276E-1,41[&rate=6.387513187598456E-4]:3.201714603533E-1)[&rate=6.387513187598456E-4]:8.063807475621E-2,48[&rate=6.387513187598456E-4]:4.44525382104E-1)[&rate=6.387513187598456E-4]:1.440298549703E-2,46[&rate=6.387513187598456E-4]:4.698573293495E-1)[&rate=6.387513187598456E-4]:3.087410175898E-3,43[&rate=6.387513187598456E-4]:4.729447395254E-1)[&rate=6.387513187598456E-4]:1.53211584763E-1)[&rate=6.387513187598456E-4]:9.353155116677E-3,((47[&rate=6.387513187598456E-4]:2.695738547108E-1,44[&rate=6.387513187598456E-4]:2.641093738366E-1)[&rate=6.387513187598456E-4]:1.746146047808E-1,51[&rate=6.387513187598456E-4]:4.168660551202E-1)[&rate=6.387513187598456E-4]:1.913210199135E-1)[&rate=6.387513187598456E-4]:6.208660778003E-2,45[&rate=6.387513187598456E-4]:6.893993658738E-1)[&rate=6.387513187598456E-4]:9.977790118978E-2,(118[&rate=6.387513187598456E-4]:7.315834719813E-1,((132[&rate=6.387513187598456E-4]:2.468186761382E-1,(129[&rate=6.387513187598456E-4]:1.586118079496E-1,(130[&rate=6.387513187598456E-4]:7.234618678155E-2,131[&rate=6.387513187598456E-4]:7.50859128089E-2)[&rate=6.387513187598456E-4]:8.626562116808E-2)[&rate=6.387513187598456E-4]:8.546714216122E-2)[&rate=6.387513187598456E-4]:3.211436956893E-1,69[&rate=6.387513187598456E-4]:7.131678512797E-1)[&rate=6.387513187598456E-4]:2.937452481127E-2)[&rate=6.387513187598456E-4]:9.707160347709E-1)[&rate=6.387513187598456E-4]:1.24034229282E-1,(128[&rate=6.387513187598456E-4]:1.397549474459E0,((((60[&rate=6.387513187598456E-4]:1.216581933074E-2,64[&rate=6.387513187598456E-4]:1.628507508374E-1)[&rate=6.387513187598456E-4]:1.342401002147E-1,65[&rate=6.387513187598456E-4]:1.464059195454E-1)[&rate=6.387513187598456E-4]:8.113788560901E-2,62[&rate=6.387513187598456E-4]:4.193246270722E-1)[&rate=6.387513187598456E-4]:2.566844161417E-1,(63[&rate=6.387513187598456E-4]:2.064216514377E-2,61[&rate=6.387513187598456E-4]:6.173805555481E-2)[&rate=6.387513187598456E-4]:6.14270987659E-1)[&rate=6.387513187598456E-4]:8.612664586428E-1)[&rate=6.387513187598456E-4]:2.890582341775E-1)[&rate=6.387513187598456E-4]:1.712951073548E-1,((121[&rate=6.387513187598456E-4]:1.853063724352E0,127[&rate=6.387513187598456E-4]:2.294159614763E0)[&rate=6.387513187598456E-4]:4.543327477161E-1,36[&rate=6.387513187598456E-4]:2.279444172733E-1)[&rate=6.387513187598456E-4]:1.477666178965E-1)[&rate=6.387513187598456E-4]:1.740355887234E-3,35[&rate=6.387513187598456E-4]:3.308760485912E-1)[&rate=6.387513187598456E-4]:2.922863495426E-1)[&rate=6.387513187598456E-4]:2.442285265655E-1,((((126[&rate=6.387513187598456E-4]:5.265221926357E-1,((135[&rate=6.387513187598456E-4]:1.60806622754E-1,(138[&rate=6.387513187598456E-4]:1.526492871485E-1,136[&rate=6.387513187598456E-4]:2.11424378333E-2)[&rate=6.387513187598456E-4]:2.081573356055E-1)[&rate=6.387513187598456E-4]:4.390857681033E-1,(119[&rate=6.387513187598456E-4]:8.423624949675E-1,120[&rate=6.387513187598456E-4]:7.464720840086E-1)[&rate=6.387513187598456E-4]:1.054751013692E-1)[&rate=6.387513187598456E-4]:3.643871189428E-1)[&rate=6.387513187598456E-4]:9.313827290022E-1,66[&rate=6.387513187598456E-4]:2.10730731953E-1)[&rate=6.387513187598456E-4]:8.438873222172E-2,(((123[&rate=6.387513187598456E-4]:2.886412481477E-1,124[&rate=6.387513187598456E-4]:2.859090077106E-1)[&rate=6.387513187598456E-4]:3.497347835472E-2,122[&rate=6.387513187598456E-4]:3.236147265025E-1)[&rate=6.387513187598456E-4]:3.169439437787E-1,67[&rate=6.387513187598456E-4]:1.392861199405E-1)[&rate=6.387513187598456E-4]:1.558333442342E-1)[&rate=6.387513187598456E-4]:3.173122766217E-1,(((57[&rate=6.387513187598456E-4]:3.976110035903E-1,(59[&rate=6.387513187598456E-4]:3.923190839889E-1,((58[&rate=6.387513187598456E-4]:2.351919216467E-1,(37[&rate=6.387513187598456E-4]:1.541285359448E-1,54[&rate=6.387513187598456E-4]:7.762580370438E-2)[&rate=6.387513187598456E-4]:1.00189068762E-1)[&rate=6.387513187598456E-4]:1.511043984243E-2,(55[&rate=6.387513187598456E-4]:1.961924746836E-1,56[&rate=6.387513187598456E-4]:1.961924746836E-1)[&rate=6.387513187598456E-4]:2.678748243381E-2)[&rate=6.387513187598456E-4]:1.611424055599E-1)[&rate=6.387513187598456E-4]:2.559679164202E-3)[&rate=6.387513187598456E-4]:2.396086226709E-1,68[&rate=6.387513187598456E-4]:5.853070579551E-1)[&rate=6.387513187598456E-4]:3.302204709696E-1,(((((76[&rate=6.387513187598456E-4]:3.573759392111E-1,(70[&rate=6.387513187598456E-4]:3.042923558776E-1,74[&rate=6.387513187598456E-4]:3.426485202611E-1)[&rate=6.387513187598456E-4]:1.472741895006E-2)[&rate=6.387513187598456E-4]:1.328518420757E-1,75[&rate=6.387513187598456E-4]:4.902277812869E-1)[&rate=6.387513187598456E-4]:1.820124746891E-1,((((71[&rate=6.387513187598456E-4]:8.872770562663E-2,73[&rate=6.387513187598456E-4]:1.572208563115E-1)[&rate=6.387513187598456E-4]:2.428947816239E-1,77[&rate=6.387513187598456E-4]:3.946361858807E-1)[&rate=6.387513187598456E-4]:1.814610638196E-2,(80[&rate=6.387513187598456E-4]:4.383672412044E-2,81[&rate=6.387513187598456E-4]:4.383672412044E-2)[&rate=6.387513187598456E-4]:3.251099517038E-1)[&rate=6.387513187598456E-4]:2.9145606307E-2,(((72[&rate=6.387513187598456E-4]:3.592970670895E-3,78[&rate=6.387513187598456E-4]:2.551077889021E-2)[&rate=6.387513187598456E-4]:2.319964243994E-1,79[&rate=6.387513187598456E-4]:2.575072032896E-1)[&rate=6.387513187598456E-4]:6.40903578809E-2,82[&rate=6.387513187598456E-4]:3.298167392525E-1)[&rate=6.387513187598456E-4]:8.471389904309E-2)[&rate=6.387513187598456E-4]:2.248329053516E-1)[&rate=6.387513187598456E-4]:8.565151918341E-1,(((((134[&rate=6.387513187598456E-4]:3.502976547103E-1,137[&rate=6.387513187598456E-4]:4.215305314225E-1)[&rate=6.387513187598456E-4]:1.047583699529E-1,133[&rate=6.387513187598456E-4]:4.851930109643E-1)[&rate=6.387513187598456E-4]:7.526232058938E-1,52[&rate=6.387513187598456E-4]:4.639334412013E-1)[&rate=6.387513187598456E-4]:9.031519328505E-2,(((12[&rate=6.387513187598456E-4]:2.288602071009E-1,5[&rate=6.387513187598456E-4]:1.905040427174E-1)[&rate=6.387513187598456E-4]:4.30695224788E-1,29[&rate=6.387513187598456E-4]:7.664047469574E-1)[&rate=6.387513187598456E-4]:8.923054648451E-2,103[&rate=6.387513187598456E-4]:6.227585811131E-1)[&rate=6.387513187598456E-4]:1.595783787934E0)[&rate=6.387513187598456E-4]:1.043527637305E-1,53[&rate=6.387513187598456E-4]:6.504046769055E-1)[&rate=6.387513187598456E-4]:1.318877122924E-1)[&rate=6.387513187598456E-4]:2.697083694305E-1,125[&rate=6.387513187598456E-4]:8.416182449673E-1)[&rate=6.387513187598456E-4]:2.405759506241E-1)[&rate=6.387513187598456E-4]:2.446248496439E-1)[&rate=6.387513187598456E-4]:2.54959183903E-1)[&rate=6.387513187598456E-4]:1.02288070822E-1)[&rate=6.387513187598456E-4]:3.713001495964E-2,(33[&rate=6.387513187598456E-4]:2.588681583444E-2,32[&rate=6.387513187598456E-4]:2.040736377973E-2)[&rate=6.387513187598456E-4]:1.014701398521E-1);
tree STATE_19980000 [&joint=-20980.385486577947,lnP=-20980.385486577947] = [&R] ((33[&rate=6.188499147611549E-4]:8.81165255601E-3,32[&rate=6.188499147611549E-4]:3.332200501295E-3)[&rate=6.188499147611549E-4]:1.156188764907E-2,(((38[&rate=6.188499147611549E-4]:7.289087881166E-1,((((((((31[&rate=6.188499147611549E-4]:6.025152929771E-1,(22[&rate=6.188499147611549E-4]:1.812173624398E-1,27[&rate=6.188499147611549E-4]:1.976557186042E-1)[&rate=6.188499147611549E-4]:3.665034099892E-1)[&rate=6.188499147611549E-4]:2.39381345297E-2,((7[&rate=6.188499147611549E-4]:1.997329763364E-1,8[&rate=6.188499147611549E-4]:1.997329763364E-1)[&rate=6.188499147611549E-4]:2.361833859023E-1,26[&rate=6.188499147611549E-4]:5.427656773072E-1)[&rate=6.188499147611549E-4]:3.985213376117E-2)[&rate=6.188499147611549E-4]:1.152930693101E-1,2[&rate=6.188499147611549E-4]:5.143492365428E-1)[&rate=6.188499147611549E-4]:1.799528057829E0,(((((((102[&rate=6.188499147611549E-4]:1.002099163444E-1,((((28[&rate=6.188499147611549E-4]:6.766710080482E-1,21[&rate=6.188499147611549E-4]:6.520134738017E-1)[&rate=6.188499147611549E-4]:1.495292359287E-1,1[&rate=6.188499147611549E-4]:3.989887411397E-2)[&rate=6.188499147611549E-4]:6.454002132203E-2,24[&rate=6.188499147611549E-4]:8.852608132442E-1)[&rate=6.188499147611549E-4]:2.275700339269E-1,((23[&rate=6.188499147611549E-4]:5.319629455657E-1,(25[&rate=6.188499147611549E-4]:4.201712050905E-1,20[&rate=6.188499147611549E-4]:4.009931228987E-1)[&rate=6.188499147611549E-4]:1.227506445849E-1)[&rate=6.188499147611549E-4]:3.016478329913E-1,(11[&rate=6.188499147611549E-4]:5.43499380766E-1,140[&rate=6.188499147611549E-4]:5.243212985743E-1)[&rate=6.188499147611549E-4]:2.051798909417E-1)[&rate=6.188499147611549E-4]:2.682611645045E-1)[&rate=6.188499147611549E-4]:1.490229047897E-1)[&rate=6.188499147611549E-4]:2.350603741483E-2,(((145[&rate=6.188499147611549E-4]:1.099843545604E-2,141[&rate=6.188499147611549E-4]:8.258709428454E-3)[&rate=6.188499147611549E-4]:6.445223426125E-1,144[&rate=6.188499147611549E-4]:6.500413260136E-1)[&rate=6.188499147611549E-4]:9.986901265043E-2,142[&rate=6.188499147611549E-4]:7.55389790719E-1)[&rate=6.188499147611549E-4]:6.149015055061E-1)[&rate=6.188499147611549E-4]:1.44519367596E-2,((((115[&rate=6.188499147611549E-4]:5.809602015948E-1,(19[&rate=6.188499147611549E-4]:3.024724393396E-1,13[&rate=6.188499147611549E-4]:2.641162749559E-1)[&rate=6.188499147611549E-4]:3.990357074608E-1)[&rate=6.188499147611549E-4]:7.519275159212E-2,(108[&rate=6.188499147611549E-4]:3.790329919179E-1,((109[&rate=6.188499147611549E-4]:3.249045413565E-1,114[&rate=6.188499147611549E-4]:2.45452486562E-1)[&rate=6.188499147611549E-4]:1.462989268163E-2,107[&rate=6.188499147611549E-4]:3.203563518464E-1)[&rate=6.188499147611549E-4]:6.141636609885E-2)[&rate=6.188499147611549E-4]:3.346542078445E-1)[&rate=6.188499147611549E-4]:2.860944898587E-1,((((111[&rate=6.188499147611549E-4]:2.930892332969E-1,139[&rate=6.188499147611549E-4]:4.684316990503E-1)[&rate=6.188499147611549E-4]:1.609698604716E-1,(106[&rate=6.188499147611549E-4]:2.994093810223E-1,104[&rate=6.188499147611549E-4]:2.994093810223E-1)[&rate=6.188499147611549E-4]:1.382113565818E-1)[&rate=6.188499147611549E-4]:2.392784294016E-1,116[&rate=6.188499147611549E-4]:6.16625194403E-1)[&rate=6.188499147611549E-4]:2.135900653617E-1,(148[&rate=6.188499147611549E-4]:2.717614095857E-1,143[&rate=6.188499147611549E-4]:2.690216835583E-1)[&rate=6.188499147611549E-4]:5.968100145627E-1)[&rate=6.188499147611549E-4]:1.12032183281E-1)[&rate=6.188499147611549E-4]:1.310530456182E-1,(((105[&rate=6.188499147611549E-4]:4.235830928349E-1,113[&rate=6.188499147611549E-4]:4.509803531087E-1)[&rate=6.188499147611549E-4]:6.583894840392E-2,110[&rate=6.188499147611549E-4]:5.113398494579E-1)[&rate=6.188499147611549E-4]:1.36831348147E-1,(((14[&rate=6.188499147611549E-4]:2.315598379854E-1,17[&rate=6.188499147611549E-4]:2.699160023691E-1)[&rate=6.188499147611549E-4]:2.306786556826E-1,(9[&rate=6.188499147611549E-4]:4.49944117709E-1,112[&rate=6.188499147611549E-4]:4.581632957911E-1)[&rate=6.188499147611549E-4]:4.075197876924E-3)[&rate=6.188499147611549E-4]:5.286731077479E-2,(117[&rate=6.188499147611549E-4]:5.044105632136E-1,(30[&rate=6.188499147611549E-4]:1.774713017963E-1,4[&rate=6.188499147611549E-4]:4.868562070306E-3)[&rate=6.188499147611549E-4]:4.392680285405E-1)[&rate=6.188499147611549E-4]:1.343496725676E-2)[&rate=6.188499147611549E-4]:1.385448452169E-1)[&rate=6.188499147611549E-4]:5.018416198261E-1)[&rate=6.188499147611549E-4]:5.664822377267E-2)[&rate=6.188499147611549E-4]:2.059187370381E-1,((((18[&rate=6.188499147611549E-4]:5.44680758779E-1,3[&rate=6.188499147611549E-4]:4.296122656284E-1)[&rate=6.188499147611549E-4]:1.029426827587E-1,6[&rate=6.188499147611549E-4]:5.846097429076E-1)[&rate=6.188499147611549E-4]:1.027053859142E-1,(15[&rate=6.188499147611549E-4]:5.414548822865E-1,10[&rate=6.188499147611549E-4]:5.030987179031E-1)[&rate=6.188499147611549E-4]:2.006547670831E-1)[&rate=6.188499147611549E-4]:2.77786416723E-1,((88[&rate=6.188499147611549E-4]:2.180191514986E-1,89[&rate=6.188499147611549E-4]:2.317177816356E-1)[&rate=6.188499147611549E-4]:6.388765433553E-2,((87[&rate=6.188499147611549E-4]:9.697045105359E-2,(92[&rate=6.188499147611549E-4]:9.366681312741E-2,(91[&rate=6.188499147611549E-4]:5.264625598356E-2,90[&rate=6.188499147611549E-4]:5.264625598356E-2)[&rate=6.188499147611549E-4]:4.102055714386E-2)[&rate=6.188499147611549E-4]:1.700226806319E-2)[&rate=6.188499147611549E-4]:1.456466731619E-1,(((83[&rate=6.188499147611549E-4]:1.246927748732E-1,(84[&rate=6.188499147611549E-4]:1.166084193517E-1,85[&rate=6.188499147611549E-4]:1.166084193517E-1)[&rate=6.188499147611549E-4]:8.084355521517E-3)[&rate=6.188499147611549E-4]:1.868370244383E-2,86[&rate=6.188499147611549E-4]:1.43376477317E-1)[&rate=6.188499147611549E-4]:4.799912792862E-2,93[&rate=6.188499147611549E-4]:2.050742353826E-1)[&rate=6.188499147611549E-4]:5.124151896991E-2)[&rate=6.188499147611549E-4]:3.928968161863E-2)[&rate=6.188499147611549E-4]:1.170865972587E0)[&rate=6.188499147611549E-4]:4.283001505054E-1)[&rate=6.188499147611549E-4]:8.211411355088E-1,101[&rate=6.188499147611549E-4]:1.159748311011E0)[&rate=6.188499147611549E-4]:1.050670528025E-1,39[&rate=6.188499147611549E-4]:2.916512048197E-1)[&rate=6.188499147611549E-4]:4.202507377077E-2,16[&rate=6.188499147611549E-4]:2.419169204708E0)[&rate=6.188499147611549E-4]:2.34752129518E-2)[&rate=6.188499147611549E-4]:4.551443259744E-2,97[&rate=6.188499147611549E-4]:3.316276727735E-1)[&rate=6.188499147611549E-4]:1.022911303947E-2,147[&rate=6.188499147611549E-4]:4.702720863595E-1)[&rate=6.188499147611549E-4]:2.330861248456E-1,(40[&rate=6.188499147611549E-4]:5.227182853042E-1,146[&rate=6.188499147611549E-4]:6.429368645392E-1)[&rate=6.188499147611549E-4]:1.232628767205E-1)[&rate=6.188499147611549E-4]:1.085043604278E-1,((99[&rate=6.188499147611549E-4]:5.700447754264E-1,96[&rate=6.188499147611549E-4]:5.345256497435E-1)[&rate=6.188499147611549E-4]:2.756763838259E-1,((94[&rate=6.188499147611549E-4]:3.415866541997E-1,(100[&rate=6.188499147611549E-4]:3.097656529742E-1,95[&rate=6.188499147611549E-4]:3.944651065263E-1)[&rate=6.188499147611549E-4]:3.182100122543E-2)[&rate=6.188499147611549E-4]:3.698086925058E-1,98[&rate=6.188499147611549E-4]:7.851658385087E-1)[&rate=6.188499147611549E-4]:3.869739724632E-2)[&rate=6.188499147611549E-4]:5.903758724384E-2)[&rate=6.188499147611549E-4]:4.272927659309E-2)[&rate=6.188499147611549E-4]:3.195304803908E-1,(((35[&rate=6.188499147611549E-4]:6.588387480058E-2,(121[&rate=6.188499147611549E-4]:2.094683839773E0,36[&rate=6.188499147611549E-4]:1.52317849783E-2)[&rate=6.188499147611549E-4]:9.722743228804E-2)[&rate=6.188499147611549E-4]:4.283705243855E-2,127[&rate=6.188499147611549E-4]:2.67584421491E0)[&rate=6.188499147611549E-4]:1.724579475377E-1,((45[&rate=6.188499147611549E-4]:8.076788919177E-1,(((50[&rate=6.188499147611549E-4]:4.168533883323E-1,49[&rate=6.188499147611549E-4]:4.168533883323E-1)[&rate=6.188499147611549E-4]:2.37627111683E-1,(((43[&rate=6.188499147611549E-4]:4.554785440619E-1,(48[&rate=6.188499147611549E-4]:3.635115966094E-1,(42[&rate=6.188499147611549E-4]:2.406567589774E-1,41[&rate=6.188499147611549E-4]:2.351922781031E-1)[&rate=6.188499147611549E-4]:8.460347151185E-2)[&rate=6.188499147611549E-4]:8.103798570395E-2)[&rate=6.188499147611549E-4]:5.630998937733E-2,46[&rate=6.188499147611549E-4]:5.117885334392E-1)[&rate=6.188499147611549E-4]:1.527200917727E-1,44[&rate=6.188499147611549E-4]:6.590441443376E-1)[&rate=6.188499147611549E-4]:2.275876004917E-2)[&rate=6.188499147611549E-4]:6.470805755702E-2,(51[&rate=6.188499147611549E-4]:4.150161392308E-1,47[&rate=6.188499147611549E-4]:4.423385436023E-1)[&rate=6.188499147611549E-4]:3.096368992158E-1)[&rate=6.188499147611549E-4]:6.390017041103E-2)[&rate=6.188499147611549E-4]:9.414411737169E-2,((128[&rate=6.188499147611549E-4]:1.403260340892E0,(118[&rate=6.188499147611549E-4]:6.31665326098E-1,((129[&rate=6.188499147611549E-4]:1.931605530438E-1,((130[&rate=6.188499147611549E-4]:7.198471459882E-2,131[&rate=6.188499147611549E-4]:7.472444062618E-2)[&rate=6.188499147611549E-4]:4.488276331085E-2,132[&rate=6.188499147611549E-4]:1.19607203937E-1)[&rate=6.188499147611549E-4]:7.62930751341E-2)[&rate=6.188499147611549E-4]:2.937456098457E-1,69[&rate=6.188499147611549E-4]:6.348513683691E-1)[&rate=6.188499147611549E-4]:7.772861838633E-3)[&rate=6.188499147611549E-4]:9.11321042191E-1)[&rate=6.188499147611549E-4]:2.300116123908E-2,((64[&rate=6.188499147611549E-4]:3.347239146173E-1,(65[&rate=6.188499147611549E-4]:1.771686997271E-1,(62[&rate=6.188499147611549E-4]:3.381748179409E-1,60[&rate=6.188499147611549E-4]:1.463939960231E-1)[&rate=6.188499147611549E-4]:3.077470370393E-2)[&rate=6.188499147611549E-4]:6.870283383573E-3)[&rate=6.188499147611549E-4]:4.439192047061E-1,(63[&rate=6.188499147611549E-4]:1.784326732726E-1,61[&rate=6.188499147611549E-4]:2.195285636836E-1)[&rate=6.188499147611549E-4]:6.002104460509E-1)[&rate=6.188499147611549E-4]:7.462485197937E-1)[&rate=6.188499147611549E-4]:2.489577194499E-1)[&rate=6.188499147611549E-4]:1.347267764837E-1)[&rate=6.188499147611549E-4]:1.648949472152E-1)[&rate=6.188499147611549E-4]:4.266992793203E-1,(34[&rate=6.188499147611549E-4]:3.50787856466E-3,(((66[&rate=6.188499147611549E-4]:2.805998451812E-1,((((135[&rate=6.188499147611549E-4]:5.265897579079E-1,(138[&rate=6.188499147611549E-4]:1.783169351736E-1,136[&rate=6.188499147611549E-4]:4.681008585837E-2)[&rate=6.188499147611549E-4]:5.482728227344E-1)[&rate=6.188499147611549E-4]:7.622259501991E-1,120[&rate=6.188499147611549E-4]:1.540870502628E0)[&rate=6.188499147611549E-4]:7.09378437158E-2,119[&rate=6.188499147611549E-4]:1.707698757302E0)[&rate=6.188499147611549E-4]:3.216218023685E-1,126[&rate=6.188499147611549E-4]:1.243618037027E0)[&rate=6.188499147611549E-4]:2.841559978393E-1)[&rate=6.188499147611549E-4]:9.645021793724E-2,((122[&rate=6.188499147611549E-4]:1.924186381846E-1,(124[&rate=6.188499147611549E-4]:1.289487977231E-1,123[&rate=6.188499147611549E-4]:1.316810381602E-1)[&rate=6.188499147611549E-4]:6.073760002443E-2)[&rate=6.188499147611549E-4]:5.356142587776E-1,67[&rate=6.188499147611549E-4]:2.267603466215E-1)[&rate=6.188499147611549E-4]:1.502897164969E-1)[&rate=6.188499147611549E-4]:4.825887751273E-1,((((((133[&rate=6.188499147611549E-4]:5.325184181255E-1,(134[&rate=6.188499147611549E-4]:4.105496999323E-1,137[&rate=6.188499147611549E-4]:4.817825766445E-1)[&rate=6.188499147611549E-4]:9.183173189202E-2)[&rate=6.188499147611549E-4]:7.508105878051E-1,(((12[&rate=6.188499147611549E-4]:3.079564485178E-1,5[&rate=6.188499147611549E-4]:2.696002841344E-1)[&rate=6.188499147611549E-4]:6.098045349128E-2,29[&rate=6.188499147611549E-4]:4.757862170776E-1)[&rate=6.188499147611549E-4]:2.327741750542E-1,103[&rate=6.188499147611549E-4]:4.756836798031E-1)[&rate=6.188499147611549E-4]:1.698056285032E0)[&rate=6.188499147611549E-4]:9.124412260803E-2,(52[&rate=6.188499147611549E-4]:5.404713947795E-1,53[&rate=6.188499147611549E-4]:5.322746734681E-1)[&rate=6.188499147611549E-4]:6.021895810235E-2)[&rate=6.188499147611549E-4]:5.529352595577E-2,((75[&rate=6.188499147611549E-4]:6.136830046492E-1,((74[&rate=6.188499147611549E-4]:3.805883014395E-1,76[&rate=6.188499147611549E-4]:3.805883014395E-1)[&rate=6.188499147611549E-4]:1.425445828577E-1,70[&rate=6.188499147611549E-4]:4.847767199137E-1)[&rate=6.188499147611549E-4]:9.055012035203E-2)[&rate=6.188499147611549E-4]:2.38907325683E-1,(((73[&rate=6.188499147611549E-4]:3.959249896743E-1,(71[&rate=6.188499147611549E-4]:2.76969391208E-1,(80[&rate=6.188499147611549E-4]:1.042438256712E-1,81[&rate=6.188499147611549E-4]:1.042438256712E-1)[&rate=6.188499147611549E-4]:1.919036477286E-1)[&rate=6.188499147611549E-4]:5.046244778145E-2)[&rate=6.188499147611549E-4]:4.928700820276E-2,77[&rate=6.188499147611549E-4]:4.397325458224E-1)[&rate=6.188499147611549E-4]:1.467232125296E-1,(82[&rate=6.188499147611549E-4]:3.698170677227E-1,((72[&rate=6.188499147611549E-4]:4.431561714791E-2,78[&rate=6.188499147611549E-4]:6.623342536722E-2)[&rate=6.188499147611549E-4]:2.52750356086E-1,79[&rate=6.188499147611549E-4]:3.189837814532E-1)[&rate=6.188499147611549E-4]:4.261410818749E-2)[&rate=6.188499147611549E-4]:1.892414303552E-1)[&rate=6.188499147611549E-4]:2.606551199255E-1)[&rate=6.188499147611549E-4]:5.416598858061E-1)[&rate=6.188499147611549E-4]:3.736991266249E-1,125[&rate=6.188499147611549E-4]:8.111037704899E-1)[&rate=6.188499147611549E-4]:2.912933089044E-1,(((((57[&rate=6.188499147611549E-4]:2.503444616458E-1,(56[&rate=6.188499147611549E-4]:1.700399453775E-1,55[&rate=6.188499147611549E-4]:1.700399453775E-1)[&rate=6.188499147611549E-4]:6.93755545195E-2)[&rate=6.188499147611549E-4]:2.343639577536E-2,54[&rate=6.188499147611549E-4]:2.327972508638E-1)[&rate=6.188499147611549E-4]:4.474698664165E-2,37[&rate=6.188499147611549E-4]:3.540469697459E-1)[&rate=6.188499147611549E-4]:9.794218898794E-3,(58[&rate=6.188499147611549E-4]:2.770407022171E-1,59[&rate=6.188499147611549E-4]:2.57915019157E-1)[&rate=6.188499147611549E-4]:6.767480336742E-2)[&rate=6.188499147611549E-4]:1.333696632686E-1,68[&rate=6.188499147611549E-4]:4.097791579241E-1)[&rate=6.188499147611549E-4]:5.259512548035E-1)[&rate=6.188499147611549E-4]:4.716290632904E-1)[&rate=6.188499147611549E-4]:6.882738948984E-3)[&rate=6.188499147611549E-4]:6.251524117496E-3)[&rate=6.188499147611549E-4]:2.705249368729E-2);
tree STATE_20070000 [&joint=-20964.41434233936,lnP=-20964.41434233936] = [&R] (((((((((75[&rate=5.658184758434939E-4]:6.476311354512E-1,(74[&rate=5.658184758434939E-4]:6.340396982013E-1,(70[&rate=5.658184758434939E-4]:5.800797613424E-1,76[&rate=5.658184758434939E-4]:6.184359257258E-1)[&rate=5.658184758434939E-4]:1.560377247546E-2)[&rate=5.658184758434939E-4]:1.359143724998E-2)[&rate=5.658184758434939E-4]:2.284897069212E-1,((73[&rate=5.658184758434939E-4]:3.332770050227E-1,77[&rate=5.658184758434939E-4]:3.27797552968E-1)[&rate=5.658184758434939E-4]:2.756569312865E-1,(((82[&rate=5.658184758434939E-4]:2.017152250001E-1,79[&rate=5.658184758434939E-4]:1.93496046918E-1)[&rate=5.658184758434939E-4]:1.4620199386E-1,(72[&rate=5.658184758434939E-4]:1.4162561167E-1,78[&rate=5.658184758434939E-4]:1.635434198893E-1)[&rate=5.658184758434939E-4]:1.761546208886E-1)[&rate=5.658184758434939E-4]:2.261653430019E-1,((80[&rate=5.658184758434939E-4]:2.466835919339E-2,71[&rate=5.658184758434939E-4]:5.490277001664E-3)[&rate=5.658184758434939E-4]:6.268386257783E-2,81[&rate=5.658184758434939E-4]:8.735222177122E-2)[&rate=5.658184758434939E-4]:4.702919839264E-1)[&rate=5.658184758434939E-4]:1.974662118497E-3)[&rate=5.658184758434939E-4]:2.671869060632E-1)[&rate=5.658184758434939E-4]:6.468009435746E-1,53[&rate=5.658184758434939E-4]:7.76458727335E-1)[&rate=5.658184758434939E-4]:4.653136235932E-2,((137[&rate=5.658184758434939E-4]:6.815290109837E-1,(133[&rate=5.658184758434939E-4]:6.026454978177E-1,134[&rate=5.658184758434939E-4]:5.725085115166E-1)[&rate=5.658184758434939E-4]:3.778762275492E-2)[&rate=5.658184758434939E-4]:9.182055957249E-1,((((12[&rate=5.658184758434939E-4]:2.202635668842E-1,5[&rate=5.658184758434939E-4]:1.819074025008E-1)[&rate=5.658184758434939E-4]:2.885340947846E-1,29[&rate=5.658184758434939E-4]:6.156469767374E-1)[&rate=5.658184758434939E-4]:5.980043769205E-2,103[&rate=5.658184758434939E-4]:4.425707021006E-1)[&rate=5.658184758434939E-4]:1.859818909549E0,52[&rate=5.658184758434939E-4]:6.380958770883E-1)[&rate=5.658184758434939E-4]:1.466600635524E-1)[&rate=5.658184758434939E-4]:4.643087036495E-2)[&rate=5.658184758434939E-4]:4.531963084461E-1,125[&rate=5.658184758434939E-4]:1.065803884479E0)[&rate=5.658184758434939E-4]:1.245493403578E-1,(((((37[&rate=5.658184758434939E-4]:4.035358881078E-1,58[&rate=5.658184758434939E-4]:3.844102050477E-1)[&rate=5.658184758434939E-4]:2.925537142235E-2,(57[&rate=5.658184758434939E-4]:2.744788105513E-1,54[&rate=5.658184758434939E-4]:2.33495203994E-1)[&rate=5.658184758434939E-4]:1.227933232958E-1)[&rate=5.658184758434939E-4]:6.756262141267E-2,(55[&rate=5.658184758434939E-4]:2.694542084286E-1,56[&rate=5.658184758434939E-4]:2.694542084286E-1)[&rate=5.658184758434939E-4]:1.844515850825E-1)[&rate=5.658184758434939E-4]:3.670277203154E-2,59[&rate=5.658184758434939E-4]:4.988052868542E-1)[&rate=5.658184758434939E-4]:1.902968526754E-1,68[&rate=5.658184758434939E-4]:6.399218116606E-1)[&rate=5.658184758434939E-4]:3.837647465096E-1)[&rate=5.658184758434939E-4]:2.948274247655E-1,((66[&rate=5.658184758434939E-4]:5.466983648676E-1,(((120[&rate=5.658184758434939E-4]:1.611666591644E0,119[&rate=5.658184758434939E-4]:1.707557002603E0)[&rate=5.658184758434939E-4]:2.279430224197E-1,(126[&rate=5.658184758434939E-4]:1.127373632052E0,((138[&rate=5.658184758434939E-4]:2.202336592231E-1,136[&rate=5.658184758434939E-4]:8.872680990793E-2)[&rate=5.658184758434939E-4]:5.736567288923E-1,135[&rate=5.658184758434939E-4]:5.938903881154E-1)[&rate=5.658184758434939E-4]:9.712405611011E-1)[&rate=5.658184758434939E-4]:2.242387032668E-2)[&rate=5.658184758434939E-4]:5.161434348029E-1,((122[&rate=5.658184758434939E-4]:3.914703876107E-1,(123[&rate=5.658184758434939E-4]:1.878280073903E-1,124[&rate=5.658184758434939E-4]:1.850957669532E-1)[&rate=5.658184758434939E-4]:2.036423802204E-1)[&rate=5.658184758434939E-4]:3.784432218685E-1,67[&rate=5.658184758434939E-4]:2.686410591386E-1)[&rate=5.658184758434939E-4]:1.501256883583E-1)[&rate=5.658184758434939E-4]:1.279316173708E-1)[&rate=5.658184758434939E-4]:2.022026404977E-1,((38[&rate=5.658184758434939E-4]:8.802443105626E-1,(97[&rate=5.658184758434939E-4]:7.526676384129E-1,((16[&rate=5.658184758434939E-4]:2.767633808131E0,(((99[&rate=5.658184758434939E-4]:5.545897351993E-1,96[&rate=5.658184758434939E-4]:5.190706095164E-1)[&rate=5.658184758434939E-4]:1.594769588684E-1,(95[&rate=5.658184758434939E-4]:5.41117944284E-1,(100[&rate=5.658184758434939E-4]:1.59140087051E-1,94[&rate=5.658184758434939E-4]:1.59140087051E-1)[&rate=5.658184758434939E-4]:2.972784036809E-1)[&rate=5.658184758434939E-4]:1.620197880352E-1)[&rate=5.658184758434939E-4]:1.567672835379E-2,98[&rate=5.658184758434939E-4]:7.078854989242E-1)[&rate=5.658184758434939E-4]:1.026706836363E-1)[&rate=5.658184758434939E-4]:1.803479710497E-2,(((((((((116[&rate=5.658184758434939E-4]:6.949063873643E-1,(((148[&rate=5.658184758434939E-4]:2.131603172835E-1,143[&rate=5.658184758434939E-4]:2.104205912561E-1)[&rate=5.658184758434939E-4]:4.57181779886E-1,((139[&rate=5.658184758434939E-4]:7.085372967841E-1,104[&rate=5.658184758434939E-4]:5.167564748664E-1)[&rate=5.658184758434939E-4]:9.051194995964E-2,(111[&rate=5.658184758434939E-4]:4.367466867471E-2,106[&rate=5.658184758434939E-4]:2.723631251034E-2)[&rate=5.658184758434939E-4]:5.800321123157E-1)[&rate=5.658184758434939E-4]:8.49914805626E-2)[&rate=5.658184758434939E-4]:5.437414726288E-2,((107[&rate=5.658184758434939E-4]:5.828790542605E-1,(108[&rate=5.658184758434939E-4]:4.686922856957E-1,(114[&rate=5.658184758434939E-4]:3.107798906271E-1,109[&rate=5.658184758434939E-4]:3.902319454216E-1)[&rate=5.658184758434939E-4]:1.003781484932E-1)[&rate=5.658184758434939E-4]:1.114470425375E-1)[&rate=5.658184758434939E-4]:1.302615644919E-1,(115[&rate=5.658184758434939E-4]:5.742057159251E-1,(19[&rate=5.658184758434939E-4]:6.145473424318E-1,13[&rate=5.658184758434939E-4]:5.761911780481E-1)[&rate=5.658184758434939E-4]:8.020631869883E-2)[&rate=5.658184758434939E-4]:7.866093022459E-2)[&rate=5.658184758434939E-4]:3.349343389907E-2)[&rate=5.658184758434939E-4]:8.546307315603E-3)[&rate=5.658184758434939E-4]:2.757744659704E-1,((105[&rate=5.658184758434939E-4]:5.789879633276E-1,(110[&rate=5.658184758434939E-4]:2.696124999563E-1,117[&rate=5.658184758434939E-4]:2.778316780386E-1)[&rate=5.658184758434939E-4]:3.312932715903E-1)[&rate=5.658184758434939E-4]:2.053479750149E-1,((14[&rate=5.658184758434939E-4]:5.298696859173E-1,17[&rate=5.658184758434939E-4]:5.68225850301E-1)[&rate=5.658184758434939E-4]:2.61888826351E-1,((113[&rate=5.658184758434939E-4]:6.09644444905E-1,(112[&rate=5.658184758434939E-4]:5.460079468577E-1,9[&rate=5.658184758434939E-4]:5.377887687756E-1)[&rate=5.658184758434939E-4]:6.363649804731E-2)[&rate=5.658184758434939E-4]:1.132055189894E-3,(30[&rate=5.658184758434939E-4]:3.540959723448E-1,4[&rate=5.658184758434939E-4]:1.814932326188E-1)[&rate=5.658184758434939E-4]:3.717490209009E-1)[&rate=5.658184758434939E-4]:1.809820121735E-1)[&rate=5.658184758434939E-4]:1.99746863479E-2)[&rate=5.658184758434939E-4]:2.411394355403E-1)[&rate=5.658184758434939E-4]:3.464150525816E-2,((144[&rate=5.658184758434939E-4]:4.222574251099E-1,(145[&rate=5.658184758434939E-4]:3.878469351045E-1,141[&rate=5.658184758434939E-4]:3.851072090769E-1)[&rate=5.658184758434939E-4]:3.988994206044E-2)[&rate=5.658184758434939E-4]:8.792898983717E-2,142[&rate=5.658184758434939E-4]:5.156658670021E-1)[&rate=5.658184758434939E-4]:7.444510121389E-1)[&rate=5.658184758434939E-4]:5.865181658192E-2,((((1[&rate=5.658184758434939E-4]:3.953585407164E-2,24[&rate=5.658184758434939E-4]:8.203577718799E-1)[&rate=5.658184758434939E-4]:5.763801404198E-2,(28[&rate=5.658184758434939E-4]:8.789488444996E-1,21[&rate=5.658184758434939E-4]:8.542913102532E-1)[&rate=5.658184758434939E-4]:4.526393476955E-3)[&rate=5.658184758434939E-4]:1.434289132615E-1,((23[&rate=5.658184758434939E-4]:6.240784367565E-1,(25[&rate=5.658184758434939E-4]:3.31644998856E-1,20[&rate=5.658184758434939E-4]:3.124669166642E-1)[&rate=5.658184758434939E-4]:3.033923420102E-1)[&rate=5.658184758434939E-4]:1.782326473393E-1,(11[&rate=5.658184758434939E-4]:5.047004041494E-1,140[&rate=5.658184758434939E-4]:4.855223219577E-1)[&rate=5.658184758434939E-4]:2.126791730971E-1)[&rate=5.658184758434939E-4]:2.08154710978E-1)[&rate=5.658184758434939E-4]:1.759948271483E-1,102[&rate=5.658184758434939E-4]:3.57756907153E-2)[&rate=5.658184758434939E-4]:3.641766254178E-2)[&rate=5.658184758434939E-4]:8.350856249799E-2,(3[&rate=5.658184758434939E-4]:7.194568332569E-1,((6[&rate=5.658184758434939E-4]:6.556360301164E-1,(18[&rate=5.658184758434939E-4]:5.215941808817E-1,(15[&rate=5.658184758434939E-4]:2.698992667058E-1,10[&rate=5.658184758434939E-4]:2.315431023223E-1)[&rate=5.658184758434939E-4]:2.434757360936E-1)[&rate=5.658184758434939E-4]:1.970555478648E-1)[&rate=5.658184758434939E-4]:4.360382499275E-2,((((92[&rate=5.658184758434939E-4]:9.822128434552E-2,(91[&rate=5.658184758434939E-4]:4.583074427843E-2,90[&rate=5.658184758434939E-4]:4.583074427843E-2)[&rate=5.658184758434939E-4]:5.239054006709E-2)[&rate=5.658184758434939E-4]:6.421927502722E-2,87[&rate=5.658184758434939E-4]:1.487419292357E-1)[&rate=5.658184758434939E-4]:8.44860017684E-2,((((84[&rate=5.658184758434939E-4]:2.801738491519E-2,85[&rate=5.658184758434939E-4]:2.801738491519E-2)[&rate=5.658184758434939E-4]:2.870902779072E-2,83[&rate=5.658184758434939E-4]:5.672641270591E-2)[&rate=5.658184758434939E-4]:1.531905224479E-2,86[&rate=5.658184758434939E-4]:7.204546495071E-2)[&rate=5.658184758434939E-4]:6.096351562647E-2,93[&rate=5.658184758434939E-4]:1.467076107142E-1)[&rate=5.658184758434939E-4]:1.00218950427E-1)[&rate=5.658184758434939E-4]:6.463082964873E-2,(88[&rate=5.658184758434939E-4]:8.111009942208E-2,89[&rate=5.658184758434939E-4]:9.480872955909E-2)[&rate=5.658184758434939E-4]:2.167486612308E-1)[&rate=5.658184758434939E-4]:8.890523273329E-1)[&rate=5.658184758434939E-4]:7.227177266823E-2)[&rate=5.658184758434939E-4]:4.335053564708E-1)[&rate=5.658184758434939E-4]:5.98923059303E-1,101[&rate=5.658184758434939E-4]:7.491455230031E-1)[&rate=5.658184758434939E-4]:6.905464966938E-1,((147[&rate=5.658184758434939E-4]:4.086660339499E-1,39[&rate=5.658184758434939E-4]:3.512889847696E-1)[&rate=5.658184758434939E-4]:1.032681464162E-1,((((22[&rate=5.658184758434939E-4]:3.449873329112E-1,27[&rate=5.658184758434939E-4]:3.614256890755E-1)[&rate=5.658184758434939E-4]:2.73487036733E-1,31[&rate=5.658184758434939E-4]:6.732688901922E-1)[&rate=5.658184758434939E-4]:1.160465264014E-1,(26[&rate=5.658184758434939E-4]:4.330190879708E-1,(7[&rate=5.658184758434939E-4]:7.294020668261E-2,8[&rate=5.658184758434939E-4]:7.294020668261E-2)[&rate=5.658184758434939E-4]:2.532295662197E-1)[&rate=5.658184758434939E-4]:3.124607121843E-1)[&rate=5.658184758434939E-4]:3.995619528042E-1,2[&rate=5.658184758434939E-4]:9.614801091237E-1)[&rate=5.658184758434939E-4]:1.449802824891E0)[&rate=5.658184758434939E-4]:1.197072951743E-2)[&rate=5.658184758434939E-4]:2.404519459279E-2,146[&rate=5.658184758434939E-4]:6.107916345309E-1)[&rate=5.658184758434939E-4]:5.268772357243E-2,40[&rate=5.658184758434939E-4]:5.432607788684E-1)[&rate=5.658184758434939E-4]:1.569149002508E-1)[&rate=5.658184758434939E-4]:1.235302106599E-1)[&rate=5.658184758434939E-4]:1.248444317126E-1)[&rate=5.658184758434939E-4]:4.407519574478E-1,((((127[&rate=5.658184758434939E-4]:2.428880005771E0,121[&rate=5.658184758434939E-4]:1.98778411536E0)[&rate=5.658184758434939E-4]:1.47448101385E-1,36[&rate=5.658184758434939E-4]:5.578016195103E-2)[&rate=5.658184758434939E-4]:8.693870347307E-2,35[&rate=5.658184758434939E-4]:9.614352295835E-2)[&rate=5.658184758434939E-4]:4.633894304474E-2,(((((51[&rate=5.658184758434939E-4]:5.687987124984E-1,(43[&rate=5.658184758434939E-4]:5.225715769111E-1,(((48[&rate=5.658184758434939E-4]:4.549544004346E-1,41[&rate=5.658184758434939E-4]:4.112385534402E-1)[&rate=5.658184758434939E-4]:1.505407637528E-3,42[&rate=5.658184758434939E-4]:4.182084419519E-1)[&rate=5.658184758434939E-4]:4.419257345018E-2,46[&rate=5.658184758434939E-4]:5.115813432708E-1)[&rate=5.658184758434939E-4]:1.099023364022E-2)[&rate=5.658184758434939E-4]:7.354953995879E-2)[&rate=5.658184758434939E-4]:2.08275370975E-2,(49[&rate=5.658184758434939E-4]:4.331777539367E-1,50[&rate=5.658184758434939E-4]:4.331777539367E-1)[&rate=5.658184758434939E-4]:1.509840147849E-1)[&rate=5.658184758434939E-4]:1.807761900127E-2,(47[&rate=5.658184758434939E-4]:9.601471253494E-3,44[&rate=5.658184758434939E-4]:4.136990379241E-3)[&rate=5.658184758434939E-4]:6.254248017151E-1)[&rate=5.658184758434939E-4]:3.153175319686E-2,45[&rate=5.658184758434939E-4]:6.583613048541E-1)[&rate=5.658184758434939E-4]:1.124322901778E-1,((118[&rate=5.658184758434939E-4]:6.520648857144E-1,(69[&rate=5.658184758434939E-4]:6.512793749018E-1,(131[&rate=5.658184758434939E-4]:1.355837957669E-1,(130[&rate=5.658184758434939E-4]:1.217529017524E-1,(129[&rate=5.658184758434939E-4]:6.626051902654E-2,132[&rate=5.658184758434939E-4]:6.90002450539E-2)[&rate=5.658184758434939E-4]:5.549238272587E-2)[&rate=5.658184758434939E-4]:1.109116798715E-2)[&rate=5.658184758434939E-4]:3.704900996826E-1)[&rate=5.658184758434939E-4]:1.17444149223E-2)[&rate=5.658184758434939E-4]:9.016650959868E-1,(128[&rate=5.658184758434939E-4]:1.357843699787E0,(((60[&rate=5.658184758434939E-4]:1.993005716282E-2,64[&rate=5.658184758434939E-4]:1.706149886695E-1)[&rate=5.658184758434939E-4]:1.953099362891E-1,(65[&rate=5.658184758434939E-4]:1.506735868379E-1,62[&rate=5.658184758434939E-4]:3.424544087557E-1)[&rate=5.658184758434939E-4]:6.456640661404E-2)[&rate=5.658184758434939E-4]:2.707534940371E-1,(63[&rate=5.658184758434939E-4]:1.721420110077E-1,61[&rate=5.658184758434939E-4]:2.132379014188E-1)[&rate=5.658184758434939E-4]:4.64536407988E-1)[&rate=5.658184758434939E-4]:8.197954177778E-1)[&rate=5.658184758434939E-4]:5.616025451672E-2)[&rate=5.658184758434939E-4]:1.301858530193E-1)[&rate=5.658184758434939E-4]:1.270597819676E-1)[&rate=5.658184758434939E-4]:5.761483554919E-1)[&rate=5.658184758434939E-4]:3.027018387032E-2)[&rate=5.658184758434939E-4]:2.189233979815E-2)[&rate=5.658184758434939E-4]:1.650767040485E-1,34[&rate=5.658184758434939E-4]:7.285635058186E-2)[&rate=5.658184758434939E-4]:6.546373925609E-2,(33[&rate=5.658184758434939E-4]:6.398627495643E-2,32[&rate=5.658184758434939E-4]:5.850682290172E-2)[&rate=5.658184758434939E-4]:5.789545871715E-2);
tree STATE_20160000 [&joint=-20985.722132036663,lnP=-20985.722132036663] = [&R] (((33[&rate=5.777448205961437E-4]:1.106377665095E-2,((((((52[&rate=5.777448205961437E-4]:5.381728922681E-1,(((12[&rate=5.777448205961437E-4]:8.248422332892E-2,5[&rate=5.777448205961437E-4]:4.412805894546E-2)[&rate=5.777448205961437E-4]:2.403768381428E-1,29[&rate=5.777448205961437E-4]:4.297103765402E-1)[&rate=5.777448205961437E-4]:2.961977286249E-1,103[&rate=5.777448205961437E-4]:4.930313928363E-1)[&rate=5.777448205961437E-4]:1.709435233993E0)[&rate=5.777448205961437E-4]:1.554730495115E-1,((75[&rate=5.777448205961437E-4]:5.191716799814E-1,((74[&rate=5.777448205961437E-4]:4.248003546142E-1,76[&rate=5.777448205961437E-4]:4.248003546142E-1)[&rate=5.777448205961437E-4]:1.088955516851E-2,70[&rate=5.777448205961437E-4]:3.973337453993E-1)[&rate=5.777448205961437E-4]:8.34817701987E-2)[&rate=5.777448205961437E-4]:4.672478911726E-1,((82[&rate=5.777448205961437E-4]:4.139347426582E-1,((79[&rate=5.777448205961437E-4]:1.432944688118E-1,(78[&rate=5.777448205961437E-4]:2.218617447877E-2,72[&rate=5.777448205961437E-4]:2.683662594511E-4)[&rate=5.777448205961437E-4]:1.211082943331E-1)[&rate=5.777448205961437E-4]:4.940487546824E-2,71[&rate=5.777448205961437E-4]:1.65302084006E-1)[&rate=5.777448205961437E-4]:2.130162202961E-1)[&rate=5.777448205961437E-4]:2.358073413696E-1,(((80[&rate=5.777448205961437E-4]:1.455484196031E-1,81[&rate=5.777448205961437E-4]:1.455484196031E-1)[&rate=5.777448205961437E-4]:3.233424243615E-1,73[&rate=5.777448205961437E-4]:5.182059124577E-1)[&rate=5.777448205961437E-4]:3.573273195579E-2,77[&rate=5.777448205961437E-4]:5.484591923588E-1)[&rate=5.777448205961437E-4]:1.286801519431E-1)[&rate=5.777448205961437E-4]:3.038007747974E-1)[&rate=5.777448205961437E-4]:4.454927079263E-1)[&rate=5.777448205961437E-4]:1.49169207526E-1,(53[&rate=5.777448205961437E-4]:8.131016119391E-1,((134[&rate=5.777448205961437E-4]:1.059210123456E-1,137[&rate=5.777448205961437E-4]:1.771538890578E-1)[&rate=5.777448205961437E-4]:5.693203416121E-1,133[&rate=5.777448205961437E-4]:7.053783402589E-1)[&rate=5.777448205961437E-4]:8.898027686484E-1)[&rate=5.777448205961437E-4]:2.151681605513E-2)[&rate=5.777448205961437E-4]:1.36393701756E-1,125[&rate=5.777448205961437E-4]:7.60629616089E-1)[&rate=5.777448205961437E-4]:6.892012771222E-1,((((59[&rate=5.777448205961437E-4]:2.80718546786E-1,54[&rate=5.777448205961437E-4]:2.424671806658E-1)[&rate=5.777448205961437E-4]:3.170337926135E-2,((56[&rate=5.777448205961437E-4]:1.475757517803E-1,55[&rate=5.777448205961437E-4]:1.475757517803E-1)[&rate=5.777448205961437E-4]:1.289886782119E-1,(37[&rate=5.777448205961437E-4]:1.726682117307E-1,58[&rate=5.777448205961437E-4]:1.535425286706E-1)[&rate=5.777448205961437E-4]:1.503443056933E-1)[&rate=5.777448205961437E-4]:2.766077474358E-2)[&rate=5.777448205961437E-4]:2.806080371125E-2,57[&rate=5.777448205961437E-4]:3.432149701958E-1)[&rate=5.777448205961437E-4]:3.561048815765E-1,68[&rate=5.777448205961437E-4]:6.474072834662E-1)[&rate=5.777448205961437E-4]:6.357569430783E-1)[&rate=5.777448205961437E-4]:1.537825944134E-1,((66[&rate=5.777448205961437E-4]:4.913927376712E-1,((67[&rate=5.777448205961437E-4]:3.343529521263E-1,(122[&rate=5.777448205961437E-4]:2.915999182489E-1,(123[&rate=5.777448205961437E-4]:7.45211678281E-2,124[&rate=5.777448205961437E-4]:7.178892739097E-2)[&rate=5.777448205961437E-4]:2.170787504208E-1)[&rate=5.777448205961437E-4]:5.440255842181E-1)[&rate=5.777448205961437E-4]:7.250331408447E-2,((((138[&rate=5.777448205961437E-4]:1.920851665094E-1,136[&rate=5.777448205961437E-4]:6.05783171942E-2)[&rate=5.777448205961437E-4]:5.543381086517E-1,135[&rate=5.777448205961437E-4]:5.46423275161E-1)[&rate=5.777448205961437E-4]:7.297946764883E-1,119[&rate=5.777448205961437E-4]:1.624163157129E0)[&rate=5.777448205961437E-4]:1.495323400743E-1,(126[&rate=5.777448205961437E-4]:9.062270301909E-1,120[&rate=5.777448205961437E-4]:1.596039141876E0)[&rate=5.777448205961437E-4]:8.176594436836E-2)[&rate=5.777448205961437E-4]:6.660374813365E-1)[&rate=5.777448205961437E-4]:8.453647146041E-2)[&rate=5.777448205961437E-4]:3.721283269568E-1,34[&rate=5.777448205961437E-4]:5.073659978869E-4)[&rate=5.777448205961437E-4]:2.570511855759E-2)[&rate=5.777448205961437E-4]:1.289648259846E-3)[&rate=5.777448205961437E-4]:6.435906836182E-3,32[&rate=5.777448205961437E-4]:1.202023143242E-2)[&rate=5.777448205961437E-4]:4.348854376807E-2,((38[&rate=5.777448205961437E-4]:8.024409059464E-1,(((146[&rate=5.777448205961437E-4]:6.950277687904E-1,(147[&rate=5.777448205961437E-4]:5.769912720593E-1,(39[&rate=5.777448205961437E-4]:4.808295987725E-1,97[&rate=5.777448205961437E-4]:4.097913474063E-1)[&rate=5.777448205961437E-4]:3.878462410646E-2)[&rate=5.777448205961437E-4]:5.51949666765E-2)[&rate=5.777448205961437E-4]:5.574409842801E-2,(((94[&rate=5.777448205961437E-4]:2.678819176063E-1,100[&rate=5.777448205961437E-4]:2.678819176063E-1)[&rate=5.777448205961437E-4]:1.352226322122E-1,95[&rate=5.777448205961437E-4]:4.878040033705E-1)[&rate=5.777448205961437E-4]:2.223427861815E-1,((98[&rate=5.777448205961437E-4]:4.189244660199E-1,(((((((24[&rate=5.777448205961437E-4]:9.804995673948E-1,(1[&rate=5.777448205961437E-4]:1.918490085292E-1,(28[&rate=5.777448205961437E-4]:7.330073312971E-1,21[&rate=5.777448205961437E-4]:7.083497970507E-1)[&rate=5.777448205961437E-4]:2.45143047095E-1)[&rate=5.777448205961437E-4]:7.828641057385E-3)[&rate=5.777448205961437E-4]:1.472094515302E-1,(((25[&rate=5.777448205961437E-4]:2.42151011362E-1,20[&rate=5.777448205961437E-4]:2.229729291702E-1)[&rate=5.777448205961437E-4]:2.361491538899E-1,23[&rate=5.777448205961437E-4]:4.673412611423E-1)[&rate=5.777448205961437E-4]:2.61038952776E-1,(11[&rate=5.777448205961437E-4]:5.299084210297E-1,140[&rate=5.777448205961437E-4]:5.107303388379E-1)[&rate=5.777448205961437E-4]:1.135402860394E-1)[&rate=5.777448205961437E-4]:3.883699008971E-1)[&rate=5.777448205961437E-4]:1.230836643841E-1,102[&rate=5.777448205961437E-4]:8.91488476928E-2)[&rate=5.777448205961437E-4]:1.006833904964E-1,((((148[&rate=5.777448205961437E-4]:1.585717685922E-1,143[&rate=5.777448205961437E-4]:1.558320425649E-1)[&rate=5.777448205961437E-4]:6.34264567326E-1,(116[&rate=5.777448205961437E-4]:5.5313910354E-1,((106[&rate=5.777448205961437E-4]:3.750881669603E-1,(139[&rate=5.777448205961437E-4]:4.243250772539E-1,111[&rate=5.777448205961437E-4]:2.489826115005E-1)[&rate=5.777448205961437E-4]:1.425439116242E-1)[&rate=5.777448205961437E-4]:4.149759339069E-2,104[&rate=5.777448205961437E-4]:4.165857603509E-1)[&rate=5.777448205961437E-4]:1.968273157918E-1)[&rate=5.777448205961437E-4]:2.013410679945E-1)[&rate=5.777448205961437E-4]:1.939327286303E-1,((19[&rate=5.777448205961437E-4]:5.436952974966E-1,13[&rate=5.777448205961437E-4]:5.05339133113E-1)[&rate=5.777448205961437E-4]:4.094839258041E-1,((((114[&rate=5.777448205961437E-4]:3.295242145657E-1,109[&rate=5.777448205961437E-4]:4.089762693602E-1)[&rate=5.777448205961437E-4]:2.741171714186E-1,108[&rate=5.777448205961437E-4]:6.611756325597E-1)[&rate=5.777448205961437E-4]:2.089664170182E-3,107[&rate=5.777448205961437E-4]:6.660050227572E-1)[&rate=5.777448205961437E-4]:7.026207042164E-2,115[&rate=5.777448205961437E-4]:6.759931205761E-1)[&rate=5.777448205961437E-4]:1.566381575191E-1)[&rate=5.777448205961437E-4]:1.157816220696E-1)[&rate=5.777448205961437E-4]:5.446736499514E-2,(((((112[&rate=5.777448205961437E-4]:4.476106881997E-1,117[&rate=5.777448205961437E-4]:4.503504142272E-1)[&rate=5.777448205961437E-4]:1.652102288875E-1,((30[&rate=5.777448205961437E-4]:3.424846068132E-1,4[&rate=5.777448205961437E-4]:1.698818670872E-1)[&rate=5.777448205961437E-4]:3.247292898245E-1,9[&rate=5.777448205961437E-4]:5.439262254048E-1)[&rate=5.777448205961437E-4]:6.067551360025E-2)[&rate=5.777448205961437E-4]:6.997260927504E-2,113[&rate=5.777448205961437E-4]:6.827935263622E-1)[&rate=5.777448205961437E-4]:1.802445873637E-1,(110[&rate=5.777448205961437E-4]:4.88960908214E-1,105[&rate=5.777448205961437E-4]:4.67043099995E-1)[&rate=5.777448205961437E-4]:3.685977534571E-1)[&rate=5.777448205961437E-4]:3.197340423033E-2,(14[&rate=5.777448205961437E-4]:5.168282507702E-1,17[&rate=5.777448205961437E-4]:5.551844151539E-1)[&rate=5.777448205961437E-4]:3.78183267186E-1)[&rate=5.777448205961437E-4]:1.900605280256E-1)[&rate=5.777448205961437E-4]:1.78732794947E-1)[&rate=5.777448205961437E-4]:3.46806984821E-2,(((141[&rate=5.777448205961437E-4]:2.388742415993E-1,145[&rate=5.777448205961437E-4]:2.416139676269E-1)[&rate=5.777448205961437E-4]:7.718316841267E-2,144[&rate=5.777448205961437E-4]:3.133176839846E-1)[&rate=5.777448205961437E-4]:2.638071018618E-1,142[&rate=5.777448205961437E-4]:5.826042379014E-1)[&rate=5.777448205961437E-4]:8.884840412358E-1)[&rate=5.777448205961437E-4]:1.951418489189E-1,((((18[&rate=5.777448205961437E-4]:6.295329944854E-1,(15[&rate=5.777448205961437E-4]:4.30552582177E-1,10[&rate=5.777448205961437E-4]:3.921964177935E-1)[&rate=5.777448205961437E-4]:1.907612342261E-1)[&rate=5.777448205961437E-4]:5.354953597887E-2,6[&rate=5.777448205961437E-4]:6.200688318341E-1)[&rate=5.777448205961437E-4]:2.707927631076E-1,3[&rate=5.777448205961437E-4]:8.388068004213E-1)[&rate=5.777448205961437E-4]:2.060393784683E-1,((83[&rate=5.777448205961437E-4]:7.323603020101E-2,(88[&rate=5.777448205961437E-4]:2.319443568765E-2,89[&rate=5.777448205961437E-4]:3.689306582467E-2)[&rate=5.777448205961437E-4]:5.004159451336E-2)[&rate=5.777448205961437E-4]:2.133325128023E-1,(87[&rate=5.777448205961437E-4]:1.43129766841E-1,((((86[&rate=5.777448205961437E-4]:4.493854596119E-2,85[&rate=5.777448205961437E-4]:4.493854596119E-2)[&rate=5.777448205961437E-4]:2.884760243479E-2,84[&rate=5.777448205961437E-4]:7.378614839598E-2)[&rate=5.777448205961437E-4]:1.386801231216E-3,93[&rate=5.777448205961437E-4]:8.887157976421E-2)[&rate=5.777448205961437E-4]:5.500070905278E-3,((91[&rate=5.777448205961437E-4]:4.547674460283E-2,90[&rate=5.777448205961437E-4]:4.547674460283E-2)[&rate=5.777448205961437E-4]:7.872030293114E-3,92[&rate=5.777448205961437E-4]:5.334877489594E-2)[&rate=5.777448205961437E-4]:4.102287577355E-2)[&rate=5.777448205961437E-4]:6.245674630851E-2)[&rate=5.777448205961437E-4]:1.434387761623E-1)[&rate=5.777448205961437E-4]:1.298003663283E0)[&rate=5.777448205961437E-4]:3.720688806733E-1)[&rate=5.777448205961437E-4]:5.917235275125E-1,101[&rate=5.777448205961437E-4]:1.005898861048E0)[&rate=5.777448205961437E-4]:2.577744634196E-1)[&rate=5.777448205961437E-4]:2.313403773345E-1,(99[&rate=5.777448205961437E-4]:6.009163452922E-1,(96[&rate=5.777448205961437E-4]:5.508068615138E-1,40[&rate=5.777448205961437E-4]:4.360527631531E-1)[&rate=5.777448205961437E-4]:1.45903580955E-2)[&rate=5.777448205961437E-4]:7.120642155941E-2)[&rate=5.777448205961437E-4]:4.895298444894E-2)[&rate=5.777448205961437E-4]:5.975076072649E-2)[&rate=5.777448205961437E-4]:2.757826931246E-3,(((31[&rate=5.777448205961437E-4]:6.669117871701E-1,2[&rate=5.777448205961437E-4]:4.395145268961E-1)[&rate=5.777448205961437E-4]:1.507402933965E-1,((22[&rate=5.777448205961437E-4]:5.060700247016E-1,27[&rate=5.777448205961437E-4]:5.225083808659E-1)[&rate=5.777448205961437E-4]:2.545368740376E-1,(26[&rate=5.777448205961437E-4]:6.704134624198E-1,(7[&rate=5.777448205961437E-4]:1.192562617328E-1,8[&rate=5.777448205961437E-4]:1.192562617328E-1)[&rate=5.777448205961437E-4]:4.443078856185E-1)[&rate=5.777448205961437E-4]:1.011523404289E-1)[&rate=5.777448205961437E-4]:2.250661279484E-3)[&rate=5.777448205961437E-4]:1.736649226801E0,16[&rate=5.777448205961437E-4]:2.455671170381E0)[&rate=5.777448205961437E-4]:2.631328706507E-1)[&rate=5.777448205961437E-4]:2.374358019607E-1)[&rate=5.777448205961437E-4]:3.777305227076E-1,(35[&rate=5.777448205961437E-4]:2.419602675559E-1,(((((69[&rate=5.777448205961437E-4]:6.135872601699E-1,118[&rate=5.777448205961437E-4]:6.026283560602E-1)[&rate=5.777448205961437E-4]:1.116555798716E-1,((129[&rate=5.777448205961437E-4]:5.810167073917E-2,132[&rate=5.777448205961437E-4]:6.084139676653E-2)[&rate=5.777448205961437E-4]:8.432247761641E-2,(131[&rate=5.777448205961437E-4]:7.261333304026E-2,130[&rate=5.777448205961437E-4]:6.98736070129E-2)[&rate=5.777448205961437E-4]:7.255054134268E-2)[&rate=5.777448205961437E-4]:4.348734862063E-1)[&rate=5.777448205961437E-4]:8.117099262897E-1,(128[&rate=5.777448205961437E-4]:1.300455755438E0,((65[&rate=5.777448205961437E-4]:2.640468262587E-1,(62[&rate=5.777448205961437E-4]:2.72058946425E-1,(60[&rate=5.777448205961437E-4]:7.270635434517E-2,64[&rate=5.777448205961437E-4]:2.233912858519E-1)[&rate=5.777448205961437E-4]:7.571770162052E-3)[&rate=5.777448205961437E-4]:1.837687017515E-1)[&rate=5.777448205961437E-4]:2.137561183195E-1,(63[&rate=5.777448205961437E-4]:2.622327944859E-1,61[&rate=5.777448205961437E-4]:3.03328684897E-1)[&rate=5.777448205961437E-4]:3.66255081599E-1)[&rate=5.777448205961437E-4]:7.705980163393E-1)[&rate=5.777448205961437E-4]:8.581207938626E-2)[&rate=5.777448205961437E-4]:2.110962680574E-1,(45[&rate=5.777448205961437E-4]:6.571102084069E-1,(((44[&rate=5.777448205961437E-4]:1.806572283406E-1,51[&rate=5.777448205961437E-4]:1.587993048433E-1)[&rate=5.777448205961437E-4]:3.523896881165E-1,((49[&rate=5.777448205961437E-4]:3.587917465417E-1,47[&rate=5.777448205961437E-4]:3.915786317875E-1)[&rate=5.777448205961437E-4]:7.897168033916E-2,50[&rate=5.777448205961437E-4]:4.377634268809E-1)[&rate=5.777448205961437E-4]:6.796108520467E-2)[&rate=5.777448205961437E-4]:1.157832334635E-1,((46[&rate=5.777448205961437E-4]:5.181134293142E-1,43[&rate=5.777448205961437E-4]:5.181134293142E-1)[&rate=5.777448205961437E-4]:1.599841287313E-2,(41[&rate=5.777448205961437E-4]:4.430536540511E-1,(42[&rate=5.777448205961437E-4]:3.409763774685E-1,48[&rate=5.777448205961437E-4]:3.792277435887E-1)[&rate=5.777448205961437E-4]:1.075417574569E-1)[&rate=5.777448205961437E-4]:3.64133793932E-2)[&rate=5.777448205961437E-4]:1.201827886075E-1)[&rate=5.777448205961437E-4]:1.101229892345E-2)[&rate=5.777448205961437E-4]:1.668576821834E-1)[&rate=5.777448205961437E-4]:1.171439236042E-1,(36[&rate=5.777448205961437E-4]:1.045382798016E-2,(121[&rate=5.777448205961437E-4]:8.746193120951E-1,127[&rate=5.777448205961437E-4]:1.315715202506E0)[&rate=5.777448205961437E-4]:1.21528657068E0)[&rate=5.777448205961437E-4]:2.218624176837E-1)[&rate=5.777448205961437E-4]:5.621936435777E-2)[&rate=5.777448205961437E-4]:3.358457145826E-1)[&rate=5.777448205961437E-4]:3.626342999112E-1);
tree STATE_20250000 [&joint=-20989.13300792378,lnP=-20989.13300792378] = [&R] ((34[&rate=5.460956491526006E-4]:8.099731375269E-2,((((53[&rate=5.460956491526006E-4]:6.620832340206E-1,((((12[&rate=5.460956491526006E-4]:2.960867866529E-1,5[&rate=5.460956491526006E-4]:2.577306222695E-1)[&rate=5.460956491526006E-4]:2.43739886561E-1,29[&rate=5.460956491526006E-4]:6.466759882825E-1)[&rate=5.460956491526006E-4]:5.072223964942E-1,103[&rate=5.460956491526006E-4]:9.210216724479E-1)[&rate=5.460956491526006E-4]:1.26509111293E0,52[&rate=5.460956491526006E-4]:5.218190508167E-1)[&rate=5.460956491526006E-4]:1.484609045153E-1)[&rate=5.460956491526006E-4]:3.908567760245E-2,((134[&rate=5.460956491526006E-4]:4.105825157675E-1,(133[&rate=5.460956491526006E-4]:2.268558690484E-1,137[&rate=5.460956491526006E-4]:2.679517594594E-1)[&rate=5.460956491526006E-4]:2.138636330202E-1)[&rate=5.460956491526006E-4]:9.549556798017E-1,((75[&rate=5.460956491526006E-4]:3.856167350124E-1,(76[&rate=5.460956491526006E-4]:3.696992073048E-1,(70[&rate=5.460956491526006E-4]:3.268346706698E-1,74[&rate=5.460956491526006E-4]:3.651908350533E-1)[&rate=5.460956491526006E-4]:4.508372251549E-3)[&rate=5.460956491526006E-4]:1.591752770753E-2)[&rate=5.460956491526006E-4]:2.555369686542E-1,(77[&rate=5.460956491526006E-4]:3.716415650559E-1,(((71[&rate=5.460956491526006E-4]:5.171750749928E-2,73[&rate=5.460956491526006E-4]:1.202106581841E-1)[&rate=5.460956491526006E-4]:2.149798211225E-1,(((72[&rate=5.460956491526006E-4]:1.772514104471E-2,78[&rate=5.460956491526006E-4]:3.964294926402E-2)[&rate=5.460956491526006E-4]:9.607848991739E-2,79[&rate=5.460956491526006E-4]:1.357214391814E-1)[&rate=5.460956491526006E-4]:6.415537072468E-2,82[&rate=5.460956491526006E-4]:2.080959879882E-1)[&rate=5.460956491526006E-4]:9.421777898975E-2)[&rate=5.460956491526006E-4]:3.611607634624E-2,(80[&rate=5.460956491526006E-4]:9.510738499043E-2,81[&rate=5.460956491526006E-4]:9.510738499043E-2)[&rate=5.460956491526006E-4]:2.268841021694E-1)[&rate=5.460956491526006E-4]:5.814461457762E-3)[&rate=5.460956491526006E-4]:2.640326865559E-1)[&rate=5.460956491526006E-4]:7.189050398476E-1)[&rate=5.460956491526006E-4]:8.757322672097E-2)[&rate=5.460956491526006E-4]:3.682660842408E-1,125[&rate=5.460956491526006E-4]:8.590524822026E-1)[&rate=5.460956491526006E-4]:4.752572439957E-1,((((56[&rate=5.460956491526006E-4]:3.58710814321E-1,55[&rate=5.460956491526006E-4]:3.58710814321E-1)[&rate=5.460956491526006E-4]:1.329198651549E-1,((37[&rate=5.460956491526006E-4]:2.424480319606E-1,58[&rate=5.460956491526006E-4]:2.233223489005E-1)[&rate=5.460956491526006E-4]:2.357837256531E-1,(57[&rate=5.460956491526006E-4]:2.307958498684E-1,54[&rate=5.460956491526006E-4]:1.89812243311E-1)[&rate=5.460956491526006E-4]:2.119167820622E-1)[&rate=5.460956491526006E-4]:5.984700929399E-2)[&rate=5.460956491526006E-4]:6.640414995073E-2,59[&rate=5.460956491526006E-4]:5.662315507382E-1)[&rate=5.460956491526006E-4]:2.286323697519E-1,68[&rate=5.460956491526006E-4]:7.456835926212E-1)[&rate=5.460956491526006E-4]:4.219594669103E-1)[&rate=5.460956491526006E-4]:3.240885906235E-1)[&rate=5.460956491526006E-4]:3.228124716766E-2,((33[&rate=5.460956491526006E-4]:4.716443129534E-2,32[&rate=5.460956491526006E-4]:4.168497924063E-2)[&rate=5.460956491526006E-4]:1.776955970318E-2,(((67[&rate=5.460956491526006E-4]:3.99039202903E-1,(122[&rate=5.460956491526006E-4]:1.55817222437E-1,(124[&rate=5.460956491526006E-4]:6.221579080713E-2,123[&rate=5.460956491526006E-4]:6.494803124425E-2)[&rate=5.460956491526006E-4]:9.086919119276E-2)[&rate=5.460956491526006E-4]:7.444945308067E-1)[&rate=5.460956491526006E-4]:2.212363121375E-1,((((119[&rate=5.460956491526006E-4]:1.202568607159E0,120[&rate=5.460956491526006E-4]:1.1066781962E0)[&rate=5.460956491526006E-4]:4.501540351476E-1,126[&rate=5.460956491526006E-4]:8.670201196627E-1)[&rate=5.460956491526006E-4]:9.922774432737E-2,((138[&rate=5.460956491526006E-4]:1.636629922339E-1,136[&rate=5.460956491526006E-4]:3.215614291874E-2)[&rate=5.460956491526006E-4]:6.781942347134E-1,135[&rate=5.460956491526006E-4]:6.418572269473E-1)[&rate=5.460956491526006E-4]:7.621479542071E-1)[&rate=5.460956491526006E-4]:5.276532959922E-1,66[&rate=5.460956491526006E-4]:2.467269702972E-1)[&rate=5.460956491526006E-4]:3.735485447433E-1)[&rate=5.460956491526006E-4]:3.140078307465E-1,((38[&rate=5.460956491526006E-4]:1.255804864235E0,(((39[&rate=5.460956491526006E-4]:8.13790862182E-1,(((94[&rate=5.460956491526006E-4]:1.810388442485E-1,100[&rate=5.460956491526006E-4]:1.810388442485E-1)[&rate=5.460956491526006E-4]:1.663230842992E-1,95[&rate=5.460956491526006E-4]:4.320613820998E-1)[&rate=5.460956491526006E-4]:2.603809849034E-1,(98[&rate=5.460956491526006E-4]:5.856455638004E-1,((99[&rate=5.460956491526006E-4]:4.169197451874E-1,96[&rate=5.460956491526006E-4]:3.814006195045E-1)[&rate=5.460956491526006E-4]:1.061955223017E-3,40[&rate=5.460956491526006E-4]:2.677084763668E-1)[&rate=5.460956491526006E-4]:1.895217868873E-1)[&rate=5.460956491526006E-4]:9.586784145404E-2)[&rate=5.460956491526006E-4]:2.606927574739E-1)[&rate=5.460956491526006E-4]:5.255518930922E-2,(147[&rate=5.460956491526006E-4]:5.27189522495E-1,((((((7[&rate=5.460956491526006E-4]:2.960377765387E-2,8[&rate=5.460956491526006E-4]:2.960377765387E-2)[&rate=5.460956491526006E-4]:4.639057616021E-1,26[&rate=5.460956491526006E-4]:6.003588543245E-1)[&rate=5.460956491526006E-4]:1.277221535115E-1,((22[&rate=5.460956491526006E-4]:4.994736075172E-1,27[&rate=5.460956491526006E-4]:5.159119636816E-1)[&rate=5.460956491526006E-4]:1.893497768691E-1,31[&rate=5.460956491526006E-4]:7.436179049344E-1)[&rate=5.460956491526006E-4]:2.829871934006E-2)[&rate=5.460956491526006E-4]:4.857863009029E-1,2[&rate=5.460956491526006E-4]:1.030305664903E0)[&rate=5.460956491526006E-4]:1.11148803044E0,16[&rate=5.460956491526006E-4]:2.270560818631E0)[&rate=5.460956491526006E-4]:7.744735488248E-2,(97[&rate=5.460956491526006E-4]:1.095701201474E-1,(((((((111[&rate=5.460956491526006E-4]:6.051199487356E-1,(139[&rate=5.460956491526006E-4]:6.158840847055E-1,(106[&rate=5.460956491526006E-4]:2.411283107774E-1,104[&rate=5.460956491526006E-4]:2.411283107774E-1)[&rate=5.460956491526006E-4]:1.829749520103E-1)[&rate=5.460956491526006E-4]:1.645783297835E-1)[&rate=5.460956491526006E-4]:3.06802257243E-1,((148[&rate=5.460956491526006E-4]:4.649883532169E-1,143[&rate=5.460956491526006E-4]:4.622486271896E-1)[&rate=5.460956491526006E-4]:3.732588012679E-1,116[&rate=5.460956491526006E-4]:7.998909901012E-1)[&rate=5.460956491526006E-4]:3.531888711027E-2)[&rate=5.460956491526006E-4]:1.184498332958E-1,((115[&rate=5.460956491526006E-4]:5.427781238625E-1,(19[&rate=5.460956491526006E-4]:2.884379508186E-1,13[&rate=5.460956491526006E-4]:2.500817864349E-1)[&rate=5.460956491526006E-4]:3.748881182495E-1)[&rate=5.460956491526006E-4]:1.809329715828E-1,(((107[&rate=5.460956491526006E-4]:1.842577294551E-1,114[&rate=5.460956491526006E-4]:1.239837568523E-1)[&rate=5.460956491526006E-4]:1.557015845724E-1,109[&rate=5.460956491526006E-4]:3.591373962192E-1)[&rate=5.460956491526006E-4]:7.900677506851E-2,108[&rate=5.460956491526006E-4]:4.162263630687E-1)[&rate=5.460956491526006E-4]:3.650189789521E-1)[&rate=5.460956491526006E-4]:2.299486150619E-1)[&rate=5.460956491526006E-4]:9.831231727811E-2,((((30[&rate=5.460956491526006E-4]:3.903670382033E-1,4[&rate=5.460956491526006E-4]:2.177642984772E-1)[&rate=5.460956491526006E-4]:2.922647360624E-1,(113[&rate=5.460956491526006E-4]:3.746217168923E-1,112[&rate=5.460956491526006E-4]:3.746217168923E-1)[&rate=5.460956491526006E-4]:1.929415642225E-1)[&rate=5.460956491526006E-4]:5.44390993647E-2,9[&rate=5.460956491526006E-4]:6.137832023975E-1)[&rate=5.460956491526006E-4]:9.117055836432E-2,(((105[&rate=5.460956491526006E-4]:3.874146369936E-1,117[&rate=5.460956491526006E-4]:4.175516232949E-1)[&rate=5.460956491526006E-4]:3.304662737055E-2,110[&rate=5.460956491526006E-4]:4.423790725832E-1)[&rate=5.460956491526006E-4]:2.505556598278E-1,(14[&rate=5.460956491526006E-4]:5.117463038108E-1,17[&rate=5.460956491526006E-4]:5.501024681945E-1)[&rate=5.460956491526006E-4]:1.866678806549E-1)[&rate=5.460956491526006E-4]:1.475875437813E-2)[&rate=5.460956491526006E-4]:4.209908697634E-1)[&rate=5.460956491526006E-4]:1.415741833326E-1,(((144[&rate=5.460956491526006E-4]:1.105106592654E-1,(141[&rate=5.460956491526006E-4]:7.139003923576E-2,145[&rate=5.460956491526006E-4]:7.412976526335E-2)[&rate=5.460956491526006E-4]:4.186034605702E-2)[&rate=5.460956491526006E-4]:5.085509620678E-1,142[&rate=5.460956491526006E-4]:6.245410733881E-1)[&rate=5.460956491526006E-4]:8.125790849812E-1,((((25[&rate=5.460956491526006E-4]:3.06362991436E-1,20[&rate=5.460956491526006E-4]:2.871849092442E-1)[&rate=5.460956491526006E-4]:1.714585129387E-1,23[&rate=5.460956491526006E-4]:4.66862600265E-1)[&rate=5.460956491526006E-4]:3.54768660323E-1,(140[&rate=5.460956491526006E-4]:5.593910245733E-1,11[&rate=5.460956491526006E-4]:5.78569106765E-1)[&rate=5.460956491526006E-4]:1.581306469738E-1)[&rate=5.460956491526006E-4]:5.060345517594E-1,(102[&rate=5.460956491526006E-4]:1.539314369025E-1,(((21[&rate=5.460956491526006E-4]:5.974174136166E-1,28[&rate=5.460956491526006E-4]:6.22074947863E-1)[&rate=5.460956491526006E-4]:2.131837542988E-1,1[&rate=5.460956491526006E-4]:4.89573322989E-2)[&rate=5.460956491526006E-4]:1.734881139042E-1,24[&rate=5.460956491526006E-4]:1.003267364011E0)[&rate=5.460956491526006E-4]:3.123079085075E-1)[&rate=5.460956491526006E-4]:2.304944393819E-2)[&rate=5.460956491526006E-4]:1.356393506284E-2)[&rate=5.460956491526006E-4]:1.122057329676E-2)[&rate=5.460956491526006E-4]:1.312303479887E-1,(((18[&rate=5.460956491526006E-4]:4.366542546311E-1,6[&rate=5.460956491526006E-4]:3.73640556001E-1)[&rate=5.460956491526006E-4]:1.934253494054E-1,(15[&rate=5.460956491526006E-4]:4.635589421316E-1,10[&rate=5.460956491526006E-4]:4.252027777482E-1)[&rate=5.460956491526006E-4]:1.583014838226E-1)[&rate=5.460956491526006E-4]:1.488908334195E-1,(((87[&rate=5.460956491526006E-4]:1.284624120575E-1,(88[&rate=5.460956491526006E-4]:9.124024170714E-2,89[&rate=5.460956491526006E-4]:1.049388718442E-1)[&rate=5.460956491526006E-4]:3.722217035036E-2)[&rate=5.460956491526006E-4]:2.101949926829E-1,((84[&rate=5.460956491526006E-4]:1.139281822408E-1,(((83[&rate=5.460956491526006E-4]:1.375701566651E-2,85[&rate=5.460956491526006E-4]:1.375701566651E-2)[&rate=5.460956491526006E-4]:5.884226835689E-2,93[&rate=5.460956491526006E-4]:8.629791416041E-2)[&rate=5.460956491526006E-4]:3.94070057048E-2,86[&rate=5.460956491526006E-4]:1.120062897282E-1)[&rate=5.460956491526006E-4]:1.921892512576E-3)[&rate=5.460956491526006E-4]:1.143663225295E-1,((90[&rate=5.460956491526006E-4]:1.176924965905E-1,91[&rate=5.460956491526006E-4]:1.176924965905E-1)[&rate=5.460956491526006E-4]:1.467589667592E-2,92[&rate=5.460956491526006E-4]:1.323683932664E-1)[&rate=5.460956491526006E-4]:1.096247416408E-1)[&rate=5.460956491526006E-4]:1.103628999701E-1)[&rate=5.460956491526006E-4]:8.591916759622E-1,3[&rate=5.460956491526006E-4]:6.581230533054E-1)[&rate=5.460956491526006E-4]:5.778890999914E-3)[&rate=5.460956491526006E-4]:6.663540668563E-1)[&rate=5.460956491526006E-4]:3.760706160753E-1,101[&rate=5.460956491526006E-4]:7.035869012093E-1)[&rate=5.460956491526006E-4]:4.50185629298E-1)[&rate=5.460956491526006E-4]:8.190687588316E-2)[&rate=5.460956491526006E-4]:2.07297225918E-1)[&rate=5.460956491526006E-4]:3.965335781766E-1)[&rate=5.460956491526006E-4]:5.955595921483E-2,146[&rate=5.460956491526006E-4]:1.046120589941E0)[&rate=5.460956491526006E-4]:3.982088644581E-1)[&rate=5.460956491526006E-4]:1.577362514171E-1,((((128[&rate=5.460956491526006E-4]:1.378542947063E0,(((65[&rate=5.460956491526006E-4]:1.965284908186E-1,(62[&rate=5.460956491526006E-4]:1.435142272398E-1,64[&rate=5.460956491526006E-4]:1.024183368287E-1)[&rate=5.460956491526006E-4]:2.447950854966E-1)[&rate=5.460956491526006E-4]:2.274664135281E-2,60[&rate=5.460956491526006E-4]:2.192751321714E-1)[&rate=5.460956491526006E-4]:1.789780753841E-1,(63[&rate=5.460956491526006E-4]:1.635076015707E-1,61[&rate=5.460956491526006E-4]:2.046034919817E-1)[&rate=5.460956491526006E-4]:3.854305374915E-1)[&rate=5.460956491526006E-4]:9.282349449872E-1)[&rate=5.460956491526006E-4]:2.969508745351E-1,(((51[&rate=5.460956491526006E-4]:5.050947920797E-1,(50[&rate=5.460956491526006E-4]:2.704557931346E-1,49[&rate=5.460956491526006E-4]:2.704557931346E-1)[&rate=5.460956491526006E-4]:2.291745180708E-1)[&rate=5.460956491526006E-4]:9.971383510435E-2,((43[&rate=5.460956491526006E-4]:5.305774685045E-1,46[&rate=5.460956491526006E-4]:5.305774685045E-1)[&rate=5.460956491526006E-4]:5.413351552053E-3,(41[&rate=5.460956491526006E-4]:3.702756120421E-1,(48[&rate=5.460956491526006E-4]:3.515573217734E-1,42[&rate=5.460956491526006E-4]:3.133059556532E-1)[&rate=5.460956491526006E-4]:6.243413726309E-2)[&rate=5.460956491526006E-4]:1.110703992716E-1)[&rate=5.460956491526006E-4]:9.614021149894E-2)[&rate=5.460956491526006E-4]:2.96939833544E-2,((45[&rate=5.460956491526006E-4]:4.089979229187E-1,44[&rate=5.460956491526006E-4]:4.117301633558E-1)[&rate=5.460956491526006E-4]:4.353438957133E-2,47[&rate=5.460956491526006E-4]:4.607290338014E-1)[&rate=5.460956491526006E-4]:2.010959811086E-1)[&rate=5.460956491526006E-4]:2.484693157083E-1)[&rate=5.460956491526006E-4]:1.042657061345E-2,((69[&rate=5.460956491526006E-4]:7.739663953449E-1,(((131[&rate=5.460956491526006E-4]:1.022609081762E-1,130[&rate=5.460956491526006E-4]:9.95211821488E-2)[&rate=5.460956491526006E-4]:3.501696666888E-2,132[&rate=5.460956491526006E-4]:1.37277874845E-1)[&rate=5.460956491526006E-4]:9.207648540365E-2,129[&rate=5.460956491526006E-4]:2.266146342213E-1)[&rate=5.460956491526006E-4]:3.99406555644E-1)[&rate=5.460956491526006E-4]:6.644968250371E-4,118[&rate=5.460956491526006E-4]:7.636719880603E-1)[&rate=5.460956491526006E-4]:1.061974431549E0)[&rate=5.460956491526006E-4]:1.868035935665E-1,(35[&rate=5.460956491526006E-4]:2.1907252473E-1,((121[&rate=5.460956491526006E-4]:1.772432453827E0,127[&rate=5.460956491526006E-4]:2.213528344238E0)[&rate=5.460956491526006E-4]:4.614500177879E-1,36[&rate=5.460956491526006E-4]:1.544304168209E-1)[&rate=5.460956491526006E-4]:1.112174503749E-1)[&rate=5.460956491526006E-4]:1.248843377606E-1)[&rate=5.460956491526006E-4]:4.672188066463E-1)[&rate=5.460956491526006E-4]:1.231076766503E-1)[&rate=5.460956491526006E-4]:1.010270000594E-2)[&rate=5.460956491526006E-4]:3.190621375746E-2);
tree STATE_20340000 [&joint=-20985.060501903416,lnP=-20985.060501903416] = [&R] ((32[&rate=5.135149504332825E-4]:1.518421021269E-2,33[&rate=5.135149504332825E-4]:2.06636622674E-2)[&rate=5.135149504332825E-4]:7.257163175329E-2,((((66[&rate=5.135149504332825E-4]:2.489726301677E-1,(126[&rate=5.135149504332825E-4]:1.183467439206E0,(119[&rate=5.135149504332825E-4]:8.488504097634E-1,120[&rate=5.135149504332825E-4]:7.529599988045E-1)[&rate=5.135149504332825E-4]:1.120319552086E0)[&rate=5.135149504332825E-4]:3.126793806467E-1)[&rate=5.135149504332825E-4]:2.419124370445E-1,(((122[&rate=5.135149504332825E-4]:3.048189911767E-1,(124[&rate=5.135149504332825E-4]:9.187283535008E-2,123[&rate=5.135149504332825E-4]:9.460507578721E-2)[&rate=5.135149504332825E-4]:2.102139153895E-1)[&rate=5.135149504332825E-4]:8.330167182705E-2,((138[&rate=5.135149504332825E-4]:4.729967615317E-1,136[&rate=5.135149504332825E-4]:3.414899122165E-1)[&rate=5.135149504332825E-4]:2.776359288986E-1,135[&rate=5.135149504332825E-4]:5.506326904302E-1)[&rate=5.135149504332825E-4]:1.021146929082E0)[&rate=5.135149504332825E-4]:4.044765228484E-1,67[&rate=5.135149504332825E-4]:2.913246355114E-1)[&rate=5.135149504332825E-4]:1.995604317008E-1)[&rate=5.135149504332825E-4]:2.885870152524E-1,(((((53[&rate=5.135149504332825E-4]:7.499730993428E-1,(52[&rate=5.135149504332825E-4]:4.653246590474E-1,(((12[&rate=5.135149504332825E-4]:2.570710030243E-1,5[&rate=5.135149504332825E-4]:2.187148386408E-1)[&rate=5.135149504332825E-4]:2.757108784964E-1,29[&rate=5.135149504332825E-4]:6.396311965892E-1)[&rate=5.135149504332825E-4]:2.380494218475E-1,103[&rate=5.135149504332825E-4]:6.448039061079E-1)[&rate=5.135149504332825E-4]:1.4848144875E0)[&rate=5.135149504332825E-4]:2.928451616068E-1)[&rate=5.135149504332825E-4]:2.318235882024E-2,(((75[&rate=5.135149504332825E-4]:5.48623716546E-1,((76[&rate=5.135149504332825E-4]:4.265594397423E-1,74[&rate=5.135149504332825E-4]:4.265594397423E-1)[&rate=5.135149504332825E-4]:8.675234209232E-2,70[&rate=5.135149504332825E-4]:4.749556174512E-1)[&rate=5.135149504332825E-4]:3.531193471137E-2)[&rate=5.135149504332825E-4]:2.597491301284E-1,((77[&rate=5.135149504332825E-4]:4.191839445257E-1,(73[&rate=5.135149504332825E-4]:4.165180380345E-1,((82[&rate=5.135149504332825E-4]:3.392685282122E-1,((78[&rate=5.135149504332825E-4]:7.109364942208E-2,72[&rate=5.135149504332825E-4]:4.917584120276E-2)[&rate=5.135149504332825E-4]:1.68644801203E-1,71[&rate=5.135149504332825E-4]:2.12341190351E-1)[&rate=5.135149504332825E-4]:9.131089950509E-2)[&rate=5.135149504332825E-4]:3.51504933606E-2,79[&rate=5.135149504332825E-4]:3.661998434908E-1)[&rate=5.135149504332825E-4]:9.222304132864E-3)[&rate=5.135149504332825E-4]:8.145358545988E-3)[&rate=5.135149504332825E-4]:5.828282137371E-3,(80[&rate=5.135149504332825E-4]:2.342858307847E-1,81[&rate=5.135149504332825E-4]:2.342858307847E-1)[&rate=5.135149504332825E-4]:1.4689077944E-1)[&rate=5.135149504332825E-4]:3.778811679566E-1)[&rate=5.135149504332825E-4]:6.880311235025E-1,((134[&rate=5.135149504332825E-4]:3.681496698109E-1,137[&rate=5.135149504332825E-4]:4.393825465231E-1)[&rate=5.135149504332825E-4]:1.97616503731E-1,133[&rate=5.135149504332825E-4]:5.95903159843E-1)[&rate=5.135149504332825E-4]:9.3611724869E-1)[&rate=5.135149504332825E-4]:2.32145465982E-2)[&rate=5.135149504332825E-4]:2.908236139041E-1,125[&rate=5.135149504332825E-4]:8.535965584059E-1)[&rate=5.135149504332825E-4]:2.433381942506E-1,((57[&rate=5.135149504332825E-4]:5.10560402993E-1,(((37[&rate=5.135149504332825E-4]:2.613334364097E-1,(54[&rate=5.135149504332825E-4]:1.770509570507E-1,59[&rate=5.135149504332825E-4]:2.153023231709E-1)[&rate=5.135149504332825E-4]:7.779747118568E-3)[&rate=5.135149504332825E-4]:2.441249838791E-2,58[&rate=5.135149504332825E-4]:2.666202517375E-1)[&rate=5.135149504332825E-4]:2.100309071444E-1,(55[&rate=5.135149504332825E-4]:3.779611401311E-1,56[&rate=5.135149504332825E-4]:3.779611401311E-1)[&rate=5.135149504332825E-4]:7.136761437914E-2)[&rate=5.135149504332825E-4]:5.030268673407E-2)[&rate=5.135149504332825E-4]:2.587651901792E-2,68[&rate=5.135149504332825E-4]:4.845243537048E-1)[&rate=5.135149504332825E-4]:4.457437322849E-1)[&rate=5.135149504332825E-4]:3.322248474543E-1,((38[&rate=5.135149504332825E-4]:1.057765529565E0,(((40[&rate=5.135149504332825E-4]:6.150804953634E-1,(147[&rate=5.135149504332825E-4]:6.227092270014E-1,97[&rate=5.135149504332825E-4]:4.942939264548E-1)[&rate=5.135149504332825E-4]:4.974831754234E-2)[&rate=5.135149504332825E-4]:1.070205376649E-1,(39[&rate=5.135149504332825E-4]:6.178172686549E-1,(146[&rate=5.135149504332825E-4]:6.473745068503E-1,((((22[&rate=5.135149504332825E-4]:4.281033566897E-1,27[&rate=5.135149504332825E-4]:4.44541712854E-1)[&rate=5.135149504332825E-4]:3.562070441228E-1,31[&rate=5.135149504332825E-4]:8.391049213605E-1)[&rate=5.135149504332825E-4]:6.078146273552E-2,(26[&rate=5.135149504332825E-4]:6.663819192632E-1,(7[&rate=5.135149504332825E-4]:1.935146809835E-1,8[&rate=5.135149504332825E-4]:1.935146809835E-1)[&rate=5.135149504332825E-4]:3.660179232112E-1)[&rate=5.135149504332825E-4]:1.896688483944E-1)[&rate=5.135149504332825E-4]:6.992363871795E-2,2[&rate=5.135149504332825E-4]:7.424127625399E-1)[&rate=5.135149504332825E-4]:1.741468967905E0)[&rate=5.135149504332825E-4]:9.066134103951E-2)[&rate=5.135149504332825E-4]:1.042837643734E-1)[&rate=5.135149504332825E-4]:1.228555651947E-1,(((96[&rate=5.135149504332825E-4]:7.36435998967E-1,99[&rate=5.135149504332825E-4]:7.719551246499E-1)[&rate=5.135149504332825E-4]:6.17956538503E-2,(((((((145[&rate=5.135149504332825E-4]:1.688346293303E-1,141[&rate=5.135149504332825E-4]:1.660949033028E-1)[&rate=5.135149504332825E-4]:4.164109565007E-2,144[&rate=5.135149504332825E-4]:2.049962729255E-1)[&rate=5.135149504332825E-4]:1.561015449864E-1,142[&rate=5.135149504332825E-4]:3.665772699668E-1)[&rate=5.135149504332825E-4]:1.250792873695E0,((((((25[&rate=5.135149504332825E-4]:7.306465210396E-1,20[&rate=5.135149504332825E-4]:7.114684388479E-1)[&rate=5.135149504332825E-4]:6.790199494194E-2,23[&rate=5.135149504332825E-4]:7.875896118719E-1)[&rate=5.135149504332825E-4]:1.291124513055E-1,(140[&rate=5.135149504332825E-4]:6.469436207824E-1,11[&rate=5.135149504332825E-4]:6.661217029741E-1)[&rate=5.135149504332825E-4]:1.656488533541E-1)[&rate=5.135149504332825E-4]:2.595066584195E-1,102[&rate=5.135149504332825E-4]:2.552379009018E-2)[&rate=5.135149504332825E-4]:2.288053191457E-1,(24[&rate=5.135149504332825E-4]:1.046581187906E0,((21[&rate=5.135149504332825E-4]:8.014350117325E-1,28[&rate=5.135149504332825E-4]:8.260925459789E-1)[&rate=5.135149504332825E-4]:1.356479141235E-1,1[&rate=5.135149504332825E-4]:1.754390902395E-1)[&rate=5.135149504332825E-4]:9.032017985861E-2)[&rate=5.135149504332825E-4]:3.693917569459E-1)[&rate=5.135149504332825E-4]:1.019028740605E-1,((((108[&rate=5.135149504332825E-4]:7.816123583571E-1,(107[&rate=5.135149504332825E-4]:6.282981730148E-1,(109[&rate=5.135149504332825E-4]:2.218647591566E-1,114[&rate=5.135149504332825E-4]:1.424127043621E-1)[&rate=5.135149504332825E-4]:4.256114960499E-1)[&rate=5.135149504332825E-4]:1.560539113696E-1)[&rate=5.135149504332825E-4]:1.111198613021E-1,((19[&rate=5.135149504332825E-4]:6.330656783564E-1,13[&rate=5.135149504332825E-4]:5.947095139727E-1)[&rate=5.135149504332825E-4]:1.815286920546E-1,115[&rate=5.135149504332825E-4]:6.940464252055E-1)[&rate=5.135149504332825E-4]:1.411515478783E-1)[&rate=5.135149504332825E-4]:9.311899882213E-2,((((111[&rate=5.135149504332825E-4]:6.672411381689E-1,(106[&rate=5.135149504332825E-4]:2.557418092955E-1,139[&rate=5.135149504332825E-4]:4.475226312132E-1)[&rate=5.135149504332825E-4]:3.950609727091E-1)[&rate=5.135149504332825E-4]:5.105279080776E-2,104[&rate=5.135149504332825E-4]:7.018555728123E-1)[&rate=5.135149504332825E-4]:1.286069870473E-1,116[&rate=5.135149504332825E-4]:7.701885872568E-1)[&rate=5.135149504332825E-4]:7.763852393237E-2,(148[&rate=5.135149504332825E-4]:4.77872002616E-1,143[&rate=5.135149504332825E-4]:4.751322765886E-1)[&rate=5.135149504332825E-4]:4.083112729569E-1)[&rate=5.135149504332825E-4]:8.048986071681E-2)[&rate=5.135149504332825E-4]:1.636578739851E-1,(((110[&rate=5.135149504332825E-4]:8.163089857217E-1,(113[&rate=5.135149504332825E-4]:8.124703435747E-1,105[&rate=5.135149504332825E-4]:7.850730833009E-1)[&rate=5.135149504332825E-4]:9.318094201779E-3)[&rate=5.135149504332825E-4]:5.655441261069E-2,(14[&rate=5.135149504332825E-4]:6.332958769891E-1,17[&rate=5.135149504332825E-4]:6.716520413728E-1)[&rate=5.135149504332825E-4]:2.45046973398E-1)[&rate=5.135149504332825E-4]:8.031636999481E-2,((9[&rate=5.135149504332825E-4]:7.214069415768E-1,(30[&rate=5.135149504332825E-4]:3.963397156872E-1,4[&rate=5.135149504332825E-4]:2.237369759612E-1)[&rate=5.135149504332825E-4]:4.483548971225E-1)[&rate=5.135149504332825E-4]:2.672186556642E-2,(117[&rate=5.135149504332825E-4]:7.394915447546E-1,112[&rate=5.135149504332825E-4]:7.367518187271E-1)[&rate=5.135149504332825E-4]:1.959616649821E-2)[&rate=5.135149504332825E-4]:2.023112351567E-1)[&rate=5.135149504332825E-4]:2.15507406331E-1)[&rate=5.135149504332825E-4]:2.56037959323E-1)[&rate=5.135149504332825E-4]:1.456281789917E-2)[&rate=5.135149504332825E-4]:3.747000873304E-2,((((87[&rate=5.135149504332825E-4]:2.189988146742E-1,(((90[&rate=5.135149504332825E-4]:3.483102135936E-3,91[&rate=5.135149504332825E-4]:3.483102135936E-3)[&rate=5.135149504332825E-4]:2.374359922168E-2,92[&rate=5.135149504332825E-4]:2.722670135761E-2)[&rate=5.135149504332825E-4]:1.136372546194E-1,(93[&rate=5.135149504332825E-4]:2.88359443904E-2,84[&rate=5.135149504332825E-4]:1.513731425339E-2)[&rate=5.135149504332825E-4]:1.120280115866E-1)[&rate=5.135149504332825E-4]:9.183348883424E-2)[&rate=5.135149504332825E-4]:2.633691170864E-1,((88[&rate=5.135149504332825E-4]:5.367661289199E-2,89[&rate=5.135149504332825E-4]:6.7375243029E-2)[&rate=5.135149504332825E-4]:2.344226205581E-1,((85[&rate=5.135149504332825E-4]:2.854329920951E-2,83[&rate=5.135149504332825E-4]:2.854329920951E-2)[&rate=5.135149504332825E-4]:7.167145356356E-2,86[&rate=5.135149504332825E-4]:1.002147527731E-1)[&rate=5.135149504332825E-4]:1.878844806771E-1)[&rate=5.135149504332825E-4]:1.942686983104E-1)[&rate=5.135149504332825E-4]:5.437170890278E-1,3[&rate=5.135149504332825E-4]:4.863589933912E-1)[&rate=5.135149504332825E-4]:6.273072711348E-1,((6[&rate=5.135149504332825E-4]:7.216852500036E-1,18[&rate=5.135149504332825E-4]:7.846989486337E-1)[&rate=5.135149504332825E-4]:3.936559151949E-2,(15[&rate=5.135149504332825E-4]:5.122986688952E-1,10[&rate=5.135149504332825E-4]:4.739425045117E-1)[&rate=5.135149504332825E-4]:3.035466931757E-1)[&rate=5.135149504332825E-4]:4.046702175234E-1)[&rate=5.135149504332825E-4]:2.918588193753E-1)[&rate=5.135149504332825E-4]:9.022831757912E-1,101[&rate=5.135149504332825E-4]:1.305068533665E0)[&rate=5.135149504332825E-4]:3.038204057487E-1,(98[&rate=5.135149504332825E-4]:6.952518873261E-1,((94[&rate=5.135149504332825E-4]:3.749925125737E-1,100[&rate=5.135149504332825E-4]:3.749925125737E-1)[&rate=5.135149504332825E-4]:1.376454579391E-1,95[&rate=5.135149504332825E-4]:5.973374240649E-1)[&rate=5.135149504332825E-4]:1.0884342501E-1)[&rate=5.135149504332825E-4]:6.888819364005E-2)[&rate=5.135149504332825E-4]:4.77527740368E-2)[&rate=5.135149504332825E-4]:1.465874919939E-1,16[&rate=5.135149504332825E-4]:2.915557972568E0)[&rate=5.135149504332825E-4]:1.489155177244E-2)[&rate=5.135149504332825E-4]:2.811149422714E-1)[&rate=5.135149504332825E-4]:2.362550951149E-1,(((((69[&rate=5.135149504332825E-4]:7.751665459143E-1,118[&rate=5.135149504332825E-4]:7.642076418046E-1)[&rate=5.135149504332825E-4]:1.015457435539E-2,(129[&rate=5.135149504332825E-4]:2.57790263965E-1,(132[&rate=5.135149504332825E-4]:2.337747718515E-1,(131[&rate=5.135149504332825E-4]:1.470926300764E-1,130[&rate=5.135149504332825E-4]:1.443529040491E-1)[&rate=5.135149504332825E-4]:8.668214177512E-2)[&rate=5.135149504332825E-4]:2.675521814081E-2)[&rate=5.135149504332825E-4]:3.795856508251E-1)[&rate=5.135149504332825E-4]:7.598241455315E-1,(((((60[&rate=5.135149504332825E-4]:8.201176867513E-2,64[&rate=5.135149504332825E-4]:2.326967001818E-1)[&rate=5.135149504332825E-4]:7.436535026403E-2,62[&rate=5.135149504332825E-4]:3.481579408569E-1)[&rate=5.135149504332825E-4]:1.492990729157E-2,65[&rate=5.135149504332825E-4]:1.713070262307E-1)[&rate=5.135149504332825E-4]:3.323403856683E-1,(63[&rate=5.135149504332825E-4]:2.488535388366E-1,61[&rate=5.135149504332825E-4]:2.899494292476E-1)[&rate=5.135149504332825E-4]:4.054788045692E-1)[&rate=5.135149504332825E-4]:8.331930424073E-1,128[&rate=5.135149504332825E-4]:1.388895248827E0)[&rate=5.135149504332825E-4]:5.565085467413E-3)[&rate=5.135149504332825E-4]:3.603633625318E-1,(((((44[&rate=5.135149504332825E-4]:4.091407451947E-1,47[&rate=5.135149504332825E-4]:4.14605226069E-1)[&rate=5.135149504332825E-4]:1.875841692783E-1,(50[&rate=5.135149504332825E-4]:3.347556375592E-1,49[&rate=5.135149504332825E-4]:3.347556375592E-1)[&rate=5.135149504332825E-4]:2.346468725423E-1)[&rate=5.135149504332825E-4]:1.798510064622E-1,((43[&rate=5.135149504332825E-4]:6.116922838525E-1,46[&rate=5.135149504332825E-4]:6.116922838525E-1)[&rate=5.135149504332825E-4]:2.706582274736E-2,(48[&rate=5.135149504332825E-4]:5.987587383569E-1,(42[&rate=5.135149504332825E-4]:3.291944033175E-1,41[&rate=5.135149504332825E-4]:3.237299224433E-1)[&rate=5.135149504332825E-4]:2.313129689192E-1)[&rate=5.135149504332825E-4]:2.907040649443E-2)[&rate=5.135149504332825E-4]:1.432822952097E-1)[&rate=5.135149504332825E-4]:3.33416815429E-3,51[&rate=5.135149504332825E-4]:7.580521655923E-1)[&rate=5.135149504332825E-4]:1.067451103936E-1,45[&rate=5.135149504332825E-4]:8.839229590461E-1)[&rate=5.135149504332825E-4]:9.750452548864E-2)[&rate=5.135149504332825E-4]:2.115082493261E-1,(121[&rate=5.135149504332825E-4]:2.41128829163E0,(35[&rate=5.135149504332825E-4]:1.695812237192E-1,(127[&rate=5.135149504332825E-4]:2.695836904375E0,36[&rate=5.135149504332825E-4]:1.7528895917E-1)[&rate=5.135149504332825E-4]:4.086760701497E-2)[&rate=5.135149504332825E-4]:1.156796706504E-1)[&rate=5.135149504332825E-4]:1.523039284948E-1)[&rate=5.135149504332825E-4]:2.540903553003E-1)[&rate=5.135149504332825E-4]:2.311711750695E-2)[&rate=5.135149504332825E-4]:6.469978679292E-2)[&rate=5.135149504332825E-4]:1.108280802071E-1,34[&rate=5.135149504332825E-4]:2.728646404167E-2)[&rate=5.135149504332825E-4]:8.23871861434E-2);
tree STATE_20430000 [&joint=-20971.523281764174,lnP=-20971.523281764174] = [&R] (33[&rate=6.24893088448288E-4]:2.089272319279E-1,((((((((75[&rate=6.24893088448288E-4]:4.239304701345E-1,(70[&rate=6.24893088448288E-4]:3.242035662538E-1,(76[&rate=6.24893088448288E-4]:2.9400501376E-1,74[&rate=6.24893088448288E-4]:2.9400501376E-1)[&rate=6.24893088448288E-4]:6.855471687723E-2)[&rate=6.24893088448288E-4]:6.137073949727E-2)[&rate=6.24893088448288E-4]:1.110149513116E-1,(((77[&rate=6.24893088448288E-4]:3.766111270917E-1,73[&rate=6.24893088448288E-4]:3.820905791464E-1)[&rate=6.24893088448288E-4]:7.548405406471E-2,((80[&rate=6.24893088448288E-4]:2.186870801624E-1,81[&rate=6.24893088448288E-4]:2.186870801624E-1)[&rate=6.24893088448288E-4]:1.116457570982E-1,71[&rate=6.24893088448288E-4]:3.111547550688E-1)[&rate=6.24893088448288E-4]:7.792672745745E-2)[&rate=6.24893088448288E-4]:3.531370583059E-2,((72[&rate=6.24893088448288E-4]:1.311404969903E-2,78[&rate=6.24893088448288E-4]:3.503185791834E-2)[&rate=6.24893088448288E-4]:3.408561371379E-1,(82[&rate=6.24893088448288E-4]:3.318508347048E-1,79[&rate=6.24893088448288E-4]:3.236316566228E-1)[&rate=6.24893088448288E-4]:5.225633843348E-2)[&rate=6.24893088448288E-4]:7.590445357465E-2)[&rate=6.24893088448288E-4]:4.205708240439E-2)[&rate=6.24893088448288E-4]:7.568224601662E-1,(133[&rate=6.24893088448288E-4]:4.458939328934E-1,(137[&rate=6.24893088448288E-4]:3.103650512636E-1,134[&rate=6.24893088448288E-4]:2.391321745514E-1)[&rate=6.24893088448288E-4]:1.766247720408E-1)[&rate=6.24893088448288E-4]:8.81490387075E-1)[&rate=6.24893088448288E-4]:1.636931084284E-1,53[&rate=6.24893088448288E-4]:7.089979314286E-1)[&rate=6.24893088448288E-4]:3.913085731524E-2,(52[&rate=6.24893088448288E-4]:5.783099862791E-1,(((12[&rate=6.24893088448288E-4]:1.639420243278E-1,5[&rate=6.24893088448288E-4]:1.255858599443E-1)[&rate=6.24893088448288E-4]:4.149347692927E-1,29[&rate=6.24893088448288E-4]:6.85726108689E-1)[&rate=6.24893088448288E-4]:2.693625132779E-1,103[&rate=6.24893088448288E-4]:7.222119096381E-1)[&rate=6.24893088448288E-4]:1.520391811202E0)[&rate=6.24893088448288E-4]:1.780155237761E-1)[&rate=6.24893088448288E-4]:4.168470827694E-1,125[&rate=6.24893088448288E-4]:9.545933578519E-1)[&rate=6.24893088448288E-4]:2.514325173917E-1,((59[&rate=6.24893088448288E-4]:4.042890028425E-1,(((37[&rate=6.24893088448288E-4]:2.512728285614E-1,58[&rate=6.24893088448288E-4]:2.321471455013E-1)[&rate=6.24893088448288E-4]:1.409892601554E-2,(54[&rate=6.24893088448288E-4]:6.525480973446E-2,57[&rate=6.24893088448288E-4]:1.062384162918E-1)[&rate=6.24893088448288E-4]:1.236142126021E-1)[&rate=6.24893088448288E-4]:9.858099675091E-2,(56[&rate=6.24893088448288E-4]:7.56740483254E-2,55[&rate=6.24893088448288E-4]:7.56740483254E-2)[&rate=6.24893088448288E-4]:2.418306155706E-1)[&rate=6.24893088448288E-4]:7.858761763487E-2)[&rate=6.24893088448288E-4]:2.613486209598E-1,68[&rate=6.24893088448288E-4]:6.164572959333E-1)[&rate=6.24893088448288E-4]:4.229019126435E-1)[&rate=6.24893088448288E-4]:4.479372591978E-1,(((((38[&rate=6.24893088448288E-4]:8.200180005854E-1,((((146[&rate=6.24893088448288E-4]:4.745929726835E-1,16[&rate=6.24893088448288E-4]:2.439867319566E0)[&rate=6.24893088448288E-4]:2.437304572521E-1,(((94[&rate=6.24893088448288E-4]:2.794534262643E-1,100[&rate=6.24893088448288E-4]:2.794534262643E-1)[&rate=6.24893088448288E-4]:1.183655040818E-1,95[&rate=6.24893088448288E-4]:4.825183838982E-1)[&rate=6.24893088448288E-4]:1.694727219497E-1,(((99[&rate=6.24893088448288E-4]:4.250014823587E-1,96[&rate=6.24893088448288E-4]:3.894823566758E-1)[&rate=6.24893088448288E-4]:7.848636325465E-2,97[&rate=6.24893088448288E-4]:2.821763702036E-1)[&rate=6.24893088448288E-4]:1.330251158974E-1,98[&rate=6.24893088448288E-4]:6.146550380135E-1)[&rate=6.24893088448288E-4]:2.640710608566E-2)[&rate=6.24893088448288E-4]:8.545800714771E-2)[&rate=6.24893088448288E-4]:4.399821821317E-2,39[&rate=6.24893088448288E-4]:6.421030689138E-1)[&rate=6.24893088448288E-4]:7.678940717129E-2,((((3[&rate=6.24893088448288E-4]:9.380820488057E-1,(((((((90[&rate=6.24893088448288E-4]:5.203636190029E-2,91[&rate=6.24893088448288E-4]:5.203636190029E-2)[&rate=6.24893088448288E-4]:2.860230318297E-2,92[&rate=6.24893088448288E-4]:8.063866508326E-2)[&rate=6.24893088448288E-4]:5.56890514211E-2,(85[&rate=6.24893088448288E-4]:7.626702337682E-2,(93[&rate=6.24893088448288E-4]:7.38703823106E-2,84[&rate=6.24893088448288E-4]:6.017175217359E-2)[&rate=6.24893088448288E-4]:1.609527120323E-2)[&rate=6.24893088448288E-4]:4.636206299052E-2)[&rate=6.24893088448288E-4]:5.703770665791E-2,87[&rate=6.24893088448288E-4]:1.796667930253E-1)[&rate=6.24893088448288E-4]:9.65542272315E-2,((88[&rate=6.24893088448288E-4]:7.089922292818E-2,89[&rate=6.24893088448288E-4]:8.45978530652E-2)[&rate=6.24893088448288E-4]:8.721056979161E-2,(86[&rate=6.24893088448288E-4]:5.109297261065E-2,83[&rate=6.24893088448288E-4]:5.109297261065E-2)[&rate=6.24893088448288E-4]:1.070168201091E-1)[&rate=6.24893088448288E-4]:1.18111227537E-1)[&rate=6.24893088448288E-4]:9.620507845104E-1,(6[&rate=6.24893088448288E-4]:6.788085027456E-1,(15[&rate=6.24893088448288E-4]:5.584899916861E-1,10[&rate=6.24893088448288E-4]:5.201338273026E-1)[&rate=6.24893088448288E-4]:1.751130316073E-1)[&rate=6.24893088448288E-4]:7.179206914495E-2)[&rate=6.24893088448288E-4]:2.183910527981E-2,18[&rate=6.24893088448288E-4]:8.354533758005E-1)[&rate=6.24893088448288E-4]:2.176971661559E-1)[&rate=6.24893088448288E-4]:3.767912024707E-1,(((((((25[&rate=6.24893088448288E-4]:3.999334047698E-1,20[&rate=6.24893088448288E-4]:3.807553225781E-1)[&rate=6.24893088448288E-4]:2.417372009287E-1,23[&rate=6.24893088448288E-4]:6.307117015889E-1)[&rate=6.24893088448288E-4]:5.362149260092E-2,(140[&rate=6.24893088448288E-4]:4.802468301223E-1,11[&rate=6.24893088448288E-4]:4.99424912314E-1)[&rate=6.24893088448288E-4]:9.997677502658E-2)[&rate=6.24893088448288E-4]:4.815108065462E-1,102[&rate=6.24893088448288E-4]:1.515906922927E-2)[&rate=6.24893088448288E-4]:2.171908441512E-2,(24[&rate=6.24893088448288E-4]:9.763364291922E-1,((21[&rate=6.24893088448288E-4]:5.983751606674E-1,28[&rate=6.24893088448288E-4]:6.230326949138E-1)[&rate=6.24893088448288E-4]:3.043019494106E-1,1[&rate=6.24893088448288E-4]:1.410332744614E-1)[&rate=6.24893088448288E-4]:5.448123692258E-2)[&rate=6.24893088448288E-4]:2.221855600685E-1)[&rate=6.24893088448288E-4]:2.540359220998E-2,(((141[&rate=6.24893088448288E-4]:1.060735998658E-1,145[&rate=6.24893088448288E-4]:1.088133258934E-1)[&rate=6.24893088448288E-4]:2.742559607385E-1,144[&rate=6.24893088448288E-4]:3.775898345769E-1)[&rate=6.24893088448288E-4]:1.33887222672E-1,142[&rate=6.24893088448288E-4]:5.169565093039E-1)[&rate=6.24893088448288E-4]:7.919005790163E-1)[&rate=6.24893088448288E-4]:1.152049453086E-1,((((((111[&rate=6.24893088448288E-4]:2.856024693502E-1,139[&rate=6.24893088448288E-4]:4.609449351035E-1)[&rate=6.24893088448288E-4]:2.428296397804E-1,(106[&rate=6.24893088448288E-4]:2.864558474424E-1,104[&rate=6.24893088448288E-4]:2.864558474424E-1)[&rate=6.24893088448288E-4]:2.255379055238E-1)[&rate=6.24893088448288E-4]:4.28985703649E-2,(148[&rate=6.24893088448288E-4]:2.836729169241E-1,143[&rate=6.24893088448288E-4]:2.809331908967E-1)[&rate=6.24893088448288E-4]:2.49301598188E-1)[&rate=6.24893088448288E-4]:1.696206658558E-2,116[&rate=6.24893088448288E-4]:5.115804173139E-1)[&rate=6.24893088448288E-4]:2.194973739621E-1,(((108[&rate=6.24893088448288E-4]:2.812379796152E-1,107[&rate=6.24893088448288E-4]:2.839777056425E-1)[&rate=6.24893088448288E-4]:2.132980927484E-1,(109[&rate=6.24893088448288E-4]:3.099121415223E-1,114[&rate=6.24893088448288E-4]:2.304600867278E-1)[&rate=6.24893088448288E-4]:2.065417390603E-1)[&rate=6.24893088448288E-4]:2.182724647261E-1,(115[&rate=6.24893088448288E-4]:5.080933817476E-1,(19[&rate=6.24893088448288E-4]:2.762077908001E-1,13[&rate=6.24893088448288E-4]:2.378516264164E-1)[&rate=6.24893088448288E-4]:3.52433536153E-1)[&rate=6.24893088448288E-4]:1.471809087666E-1)[&rate=6.24893088448288E-4]:7.580350076181E-2)[&rate=6.24893088448288E-4]:3.126177840708E-1,((113[&rate=6.24893088448288E-4]:7.996410014662E-1,((117[&rate=6.24893088448288E-4]:5.61713114263E-1,(112[&rate=6.24893088448288E-4]:5.437594945197E-1,9[&rate=6.24893088448288E-4]:5.355403164376E-1)[&rate=6.24893088448288E-4]:1.521389371574E-2)[&rate=6.24893088448288E-4]:6.262510515184E-2,((30[&rate=6.24893088448288E-4]:4.003414635329E-1,4[&rate=6.24893088448288E-4]:2.277387238069E-1)[&rate=6.24893088448288E-4]:2.316446026191E-1,(14[&rate=6.24893088448288E-4]:2.045433107757E-1,17[&rate=6.24893088448288E-4]:2.428994751593E-1)[&rate=6.24893088448288E-4]:3.123742622255E-1)[&rate=6.24893088448288E-4]:1.046809203861E-1)[&rate=6.24893088448288E-4]:1.780425080789E-1)[&rate=6.24893088448288E-4]:3.694437656891E-3,(110[&rate=6.24893088448288E-4]:5.679337240555E-1,105[&rate=6.24893088448288E-4]:5.460159158365E-1)[&rate=6.24893088448288E-4]:2.299222630128E-1)[&rate=6.24893088448288E-4]:3.225519170456E-1)[&rate=6.24893088448288E-4]:1.255719377339E-1)[&rate=6.24893088448288E-4]:1.401262861408E-1)[&rate=6.24893088448288E-4]:3.334364791903E-1,101[&rate=6.24893088448288E-4]:6.455700044391E-1)[&rate=6.24893088448288E-4]:8.024222858894E-1,(((((7[&rate=6.24893088448288E-4]:2.857241536472E-1,8[&rate=6.24893088448288E-4]:2.857241536472E-1)[&rate=6.24893088448288E-4]:4.17105767983E-1,26[&rate=6.24893088448288E-4]:8.096792366987E-1)[&rate=6.24893088448288E-4]:3.73731517452E-1,((31[&rate=6.24893088448288E-4]:6.986942529069E-1,2[&rate=6.24893088448288E-4]:4.712969926328E-1)[&rate=6.24893088448288E-4]:2.22370431484E-1,(22[&rate=6.24893088448288E-4]:3.104784229193E-1,27[&rate=6.24893088448288E-4]:3.269167790837E-1)[&rate=6.24893088448288E-4]:5.557917409235E-1)[&rate=6.24893088448288E-4]:3.061816861983E-1)[&rate=6.24893088448288E-4]:1.333174526196E0,147[&rate=6.24893088448288E-4]:4.336748828622E-1)[&rate=6.24893088448288E-4]:6.111156071289E-2,40[&rate=6.24893088448288E-4]:4.374093943947E-1)[&rate=6.24893088448288E-4]:3.741873694006E-2)[&rate=6.24893088448288E-4]:2.440643447503E-1)[&rate=6.24893088448288E-4]:1.694315354294E-1)[&rate=6.24893088448288E-4]:2.958891570901E-1,((35[&rate=6.24893088448288E-4]:5.322427495494E-2,(((69[&rate=6.24893088448288E-4]:6.817946497531E-1,(118[&rate=6.24893088448288E-4]:6.620211296236E-1,(131[&rate=6.24893088448288E-4]:1.780169221824E-1,((132[&rate=6.24893088448288E-4]:3.937878777033E-2,130[&rate=6.24893088448288E-4]:3.663906174297E-2)[&rate=6.24893088448288E-4]:2.056158552789E-2,129[&rate=6.24893088448288E-4]:5.720064727087E-2)[&rate=6.24893088448288E-4]:1.180765488842E-1)[&rate=6.24893088448288E-4]:3.497576320985E-1)[&rate=6.24893088448288E-4]:8.814616019865E-3)[&rate=6.24893088448288E-4]:8.604588770934E-1,(128[&rate=6.24893088448288E-4]:1.164318876297E0,((62[&rate=6.24893088448288E-4]:4.552602844553E-1,((60[&rate=6.24893088448288E-4]:2.214620992354E-1,64[&rate=6.24893088448288E-4]:3.721470307421E-1)[&rate=6.24893088448288E-4]:4.12384792997E-2,65[&rate=6.24893088448288E-4]:2.627005785351E-1)[&rate=6.24893088448288E-4]:7.788840024403E-4)[&rate=6.24893088448288E-4]:2.571404013601E-1,(63[&rate=6.24893088448288E-4]:9.543464724686E-2,61[&rate=6.24893088448288E-4]:1.365305376579E-1)[&rate=6.24893088448288E-4]:5.758701481574E-1)[&rate=6.24893088448288E-4]:5.916442178792E-1)[&rate=6.24893088448288E-4]:2.272497190423E-1)[&rate=6.24893088448288E-4]:1.57904301656E-1,(45[&rate=6.24893088448288E-4]:6.132785090576E-1,((47[&rate=6.24893088448288E-4]:3.978827389575E-1,44[&rate=6.24893088448288E-4]:3.924182580833E-1)[&rate=6.24893088448288E-4]:1.428957693968E-1,(((50[&rate=6.24893088448288E-4]:3.936219143238E-1,49[&rate=6.24893088448288E-4]:3.936219143238E-1)[&rate=6.24893088448288E-4]:2.515452265412E-2,51[&rate=6.24893088448288E-4]:4.242409178522E-1)[&rate=6.24893088448288E-4]:6.934040832452E-2,(46[&rate=6.24893088448288E-4]:4.483575475623E-1,(((48[&rate=6.24893088448288E-4]:2.977216519696E-1,42[&rate=6.24893088448288E-4]:2.594702858493E-1)[&rate=6.24893088448288E-4]:5.577844103532E-2,41[&rate=6.24893088448288E-4]:3.097842460104E-1)[&rate=6.24893088448288E-4]:2.739454050466E-2,43[&rate=6.24893088448288E-4]:3.91823595258E-1)[&rate=6.24893088448288E-4]:5.653395230428E-2)[&rate=6.24893088448288E-4]:7.254618298587E-2)[&rate=6.24893088448288E-4]:1.987477780619E-2)[&rate=6.24893088448288E-4]:8.069672201459E-2)[&rate=6.24893088448288E-4]:1.627981756466E-1)[&rate=6.24893088448288E-4]:3.251850124711E-2)[&rate=6.24893088448288E-4]:6.381936492949E-2,(36[&rate=6.24893088448288E-4]:1.059483988776E-1,(127[&rate=6.24893088448288E-4]:2.581375812375E0,121[&rate=6.24893088448288E-4]:2.140279921964E0)[&rate=6.24893088448288E-4]:4.512053170838E-2)[&rate=6.24893088448288E-4]:5.767058347259E-2)[&rate=6.24893088448288E-4]:3.964980712756E-1)[&rate=6.24893088448288E-4]:3.6402000686E-1,34[&rate=6.24893088448288E-4]:1.454801939003E-2)[&rate=6.24893088448288E-4]:3.845568159636E-2,(((126[&rate=6.24893088448288E-4]:9.310081119018E-1,((((138[&rate=6.24893088448288E-4]:2.052327739078E-1,136[&rate=6.24893088448288E-4]:7.37259245926E-2)[&rate=6.24893088448288E-4]:4.749775797989E-1,135[&rate=6.24893088448288E-4]:4.802103537066E-1)[&rate=6.24893088448288E-4]:9.355708102846E-2,120[&rate=6.24893088448288E-4]:8.258222292556E-1)[&rate=6.24893088448288E-4]:1.563675440296E-1,119[&rate=6.24893088448288E-4]:1.078080184244E0)[&rate=6.24893088448288E-4]:6.386304503015E-1)[&rate=6.24893088448288E-4]:5.493403809151E-1,66[&rate=6.24893088448288E-4]:2.331743031319E-1)[&rate=6.24893088448288E-4]:3.566426806848E-1,((122[&rate=6.24893088448288E-4]:3.737815590954E-1,(123[&rate=6.24893088448288E-4]:5.768695480004E-2,124[&rate=6.24893088448288E-4]:5.495471436291E-2)[&rate=6.24893088448288E-4]:3.160946042954E-1)[&rate=6.24893088448288E-4]:3.274463416981E-1,67[&rate=6.24893088448288E-4]:1.999553504529E-1)[&rate=6.24893088448288E-4]:3.898616333638E-1)[&rate=6.24893088448288E-4]:3.262004157997E-1)[&rate=6.24893088448288E-4]:5.186280288683E-3,32[&rate=6.24893088448288E-4]:3.627217305598E-2)[&rate=6.24893088448288E-4]:1.837215009722E-2)[&rate=6.24893088448288E-4]:1.4880345672E-1);
tree STATE_20520000 [&joint=-20986.771889886615,lnP=-20986.771889886615] = [&R] (((126[&rate=5.999988601098319E-4]:1.223831403588E0,(119[&rate=5.999988601098319E-4]:1.754718715103E0,((135[&rate=5.999988601098319E-4]:5.939890401989E-1,(138[&rate=5.999988601098319E-4]:3.066338044638E-1,136[&rate=5.999988601098319E-4]:1.751269551486E-1)[&rate=5.999988601098319E-4]:4.873552357351E-1)[&rate=5.999988601098319E-4]:4.487188139963E-1,120[&rate=5.999988601098319E-4]:1.294762648716E0)[&rate=5.999988601098319E-4]:3.640656554283E-1)[&rate=5.999988601098319E-4]:2.548152111293E-1)[&rate=5.999988601098319E-4]:2.943478395264E-1,(66[&rate=5.999988601098319E-4]:2.509649172492E-1,(67[&rate=5.999988601098319E-4]:1.612488590209E-1,(122[&rate=5.999988601098319E-4]:2.763306331693E-1,(123[&rate=5.999988601098319E-4]:3.200580966155E-2,124[&rate=5.999988601098319E-4]:2.927356922443E-2)[&rate=5.999988601098319E-4]:2.443248235077E-1)[&rate=5.999988601098319E-4]:3.861907761923E-1)[&rate=5.999988601098319E-4]:8.971605822829E-2)[&rate=5.999988601098319E-4]:2.004013618059E-2)[&rate=5.999988601098319E-4]:6.345693232595E-1,((((((57[&rate=5.999988601098319E-4]:3.402140295358E-1,((55[&rate=5.999988601098319E-4]:2.043679392604E-1,56[&rate=5.999988601098319E-4]:2.043679392604E-1)[&rate=5.999988601098319E-4]:6.902947213346E-2,(((58[&rate=5.999988601098319E-4]:1.236723067452E-1,37[&rate=5.999988601098319E-4]:1.427979898053E-1)[&rate=5.999988601098319E-4]:1.097502458862E-1,59[&rate=5.999988601098319E-4]:2.142968695712E-1)[&rate=5.999988601098319E-4]:6.575968945371E-2,54[&rate=5.999988601098319E-4]:2.418051929047E-1)[&rate=5.999988601098319E-4]:1.537573680469E-3)[&rate=5.999988601098319E-4]:5.588765639327E-2)[&rate=5.999988601098319E-4]:2.427105117291E-1,68[&rate=5.999988601098319E-4]:5.310119729588E-1)[&rate=5.999988601098319E-4]:4.11508617881E-1,(125[&rate=5.999988601098319E-4]:9.273027543147E-1,(((75[&rate=5.999988601098319E-4]:6.905398682663E-1,(74[&rate=5.999988601098319E-4]:4.741631647217E-1,(76[&rate=5.999988601098319E-4]:4.291943657426E-1,70[&rate=5.999988601098319E-4]:3.908382013591E-1)[&rate=5.999988601098319E-4]:4.496879897918E-2)[&rate=5.999988601098319E-4]:2.163767035446E-1)[&rate=5.999988601098319E-4]:1.426210517831E-1,(((77[&rate=5.999988601098319E-4]:2.584162541497E-1,(71[&rate=5.999988601098319E-4]:5.758456357393E-2,73[&rate=5.999988601098319E-4]:1.260777142588E-1)[&rate=5.999988601098319E-4]:1.378179919457E-1)[&rate=5.999988601098319E-4]:6.605144264909E-2,(80[&rate=5.999988601098319E-4]:1.358588556634E-1,81[&rate=5.999988601098319E-4]:1.358588556634E-1)[&rate=5.999988601098319E-4]:1.44773224697E-1)[&rate=5.999988601098319E-4]:2.184638073279E-1,(79[&rate=5.999988601098319E-4]:2.849622279195E-1,((72[&rate=5.999988601098319E-4]:8.262796137485E-2,78[&rate=5.999988601098319E-4]:1.045457695942E-1)[&rate=5.999988601098319E-4]:8.554944246317E-2,82[&rate=5.999988601098319E-4]:1.983143901394E-1)[&rate=5.999988601098319E-4]:9.486701586214E-2)[&rate=5.999988601098319E-4]:2.223528378511E-1)[&rate=5.999988601098319E-4]:2.84749963868E-1)[&rate=5.999988601098319E-4]:5.976174458048E-1,((133[&rate=5.999988601098319E-4]:1.124842924163E0,(137[&rate=5.999988601098319E-4]:2.668917700301E-1,134[&rate=5.999988601098319E-4]:1.956588933179E-1)[&rate=5.999988601098319E-4]:8.990470445437E-1)[&rate=5.999988601098319E-4]:2.845391253777E-1,(53[&rate=5.999988601098319E-4]:4.766532074826E-1,(52[&rate=5.999988601098319E-4]:2.519040399683E-1,(((12[&rate=5.999988601098319E-4]:1.055204979774E-1,5[&rate=5.999988601098319E-4]:6.716433359395E-2)[&rate=5.999988601098319E-4]:3.615929470825E-1,29[&rate=5.999988601098319E-4]:5.739627601284E-1)[&rate=5.999988601098319E-4]:1.043972363643E-1,103[&rate=5.999988601098319E-4]:4.45483284164E-1)[&rate=5.999988601098319E-4]:1.470714490365E0)[&rate=5.999988601098319E-4]:2.329458888257E-1)[&rate=5.999988601098319E-4]:1.506493450896E-1)[&rate=5.999988601098319E-4]:5.701275466995E-2)[&rate=5.999988601098319E-4]:4.533699607338E-1)[&rate=5.999988601098319E-4]:1.818845031918E-1)[&rate=5.999988601098319E-4]:2.169744501608E-1,((38[&rate=5.999988601098319E-4]:7.856729641634E-1,(((((94[&rate=5.999988601098319E-4]:2.497388328129E-1,100[&rate=5.999988601098319E-4]:2.497388328129E-1)[&rate=5.999988601098319E-4]:1.045171711617E-1,95[&rate=5.999988601098319E-4]:4.389554575267E-1)[&rate=5.999988601098319E-4]:2.633562872644E-1,((98[&rate=5.999988601098319E-4]:6.317732791437E-1,(((((((92[&rate=5.999988601098319E-4]:1.289591874815E-1,(90[&rate=5.999988601098319E-4]:1.632448457939E-2,91[&rate=5.999988601098319E-4]:1.632448457939E-2)[&rate=5.999988601098319E-4]:1.126347029021E-1)[&rate=5.999988601098319E-4]:5.554634800772E-2,(87[&rate=5.999988601098319E-4]:1.218096778697E-1,((93[&rate=5.999988601098319E-4]:3.343519779936E-2,84[&rate=5.999988601098319E-4]:1.973656766235E-2)[&rate=5.999988601098319E-4]:9.57159560836E-2,85[&rate=5.999988601098319E-4]:1.15452523746E-1)[&rate=5.999988601098319E-4]:6.357154123773E-3)[&rate=5.999988601098319E-4]:4.899722748243E-2)[&rate=5.999988601098319E-4]:1.253562449949E-1,((88[&rate=5.999988601098319E-4]:2.587657149019E-2,89[&rate=5.999988601098319E-4]:3.95752016272E-2)[&rate=5.999988601098319E-4]:7.340429477664E-2,(86[&rate=5.999988601098319E-4]:6.709359962485E-2,83[&rate=5.999988601098319E-4]:6.709359962485E-2)[&rate=5.999988601098319E-4]:3.218726664197E-2)[&rate=5.999988601098319E-4]:1.968822840802E-1)[&rate=5.999988601098319E-4]:3.494240757439E-1,3[&rate=5.999988601098319E-4]:1.058611986938E-1)[&rate=5.999988601098319E-4]:3.620829151521E-1,((15[&rate=5.999988601098319E-4]:1.989462269095E-1,10[&rate=5.999988601098319E-4]:1.60590062526E-1)[&rate=5.999988601098319E-4]:2.406341329249E-1,(18[&rate=5.999988601098319E-4]:4.062156282732E-1,6[&rate=5.999988601098319E-4]:3.43201929643E-1)[&rate=5.999988601098319E-4]:4.158390964353E-2)[&rate=5.999988601098319E-4]:1.352130690798E-1)[&rate=5.999988601098319E-4]:1.007474425187E0,(((102[&rate=5.999988601098319E-4]:8.442506551664E-3,(((20[&rate=5.999988601098319E-4]:4.158598176074E-1,25[&rate=5.999988601098319E-4]:4.350378997991E-1)[&rate=5.999988601098319E-4]:1.151293768941E-1,23[&rate=5.999988601098319E-4]:5.392083725836E-1)[&rate=5.999988601098319E-4]:1.596023730391E-1,(140[&rate=5.999988601098319E-4]:3.899420708804E-1,11[&rate=5.999988601098319E-4]:4.091201530721E-1)[&rate=5.999988601098319E-4]:2.047590857014E-1)[&rate=5.999988601098319E-4]:4.603166924357E-1)[&rate=5.999988601098319E-4]:1.360479817957E-1,(((21[&rate=5.999988601098319E-4]:6.487516802335E-1,28[&rate=5.999988601098319E-4]:6.734092144799E-1)[&rate=5.999988601098319E-4]:1.812877426568E-1,1[&rate=5.999988601098319E-4]:6.83955872738E-2)[&rate=5.999988601098319E-4]:2.633428113779E-1,24[&rate=5.999988601098319E-4]:1.11256031646E0)[&rate=5.999988601098319E-4]:1.935740075038E-1)[&rate=5.999988601098319E-4]:5.906477469337E-2,((((((110[&rate=5.999988601098319E-4]:4.506328645922E-1,105[&rate=5.999988601098319E-4]:4.287150563731E-1)[&rate=5.999988601098319E-4]:1.104108179961E-1,(14[&rate=5.999988601098319E-4]:4.755567026014E-1,17[&rate=5.999988601098319E-4]:5.139128669851E-1)[&rate=5.999988601098319E-4]:9.096643204155E-2)[&rate=5.999988601098319E-4]:7.938716290887E-2,117[&rate=5.999988601098319E-4]:6.486500235794E-1)[&rate=5.999988601098319E-4]:9.747271662524E-2,(((30[&rate=5.999988601098319E-4]:4.331317486539E-1,4[&rate=5.999988601098319E-4]:2.605290089278E-1)[&rate=5.999988601098319E-4]:1.943863077045E-1,9[&rate=5.999988601098319E-4]:5.042303851255E-1)[&rate=5.999988601098319E-4]:4.048298186255E-2,(112[&rate=5.999988601098319E-4]:5.055853097281E-1,113[&rate=5.999988601098319E-4]:5.055853097281E-1)[&rate=5.999988601098319E-4]:4.734723534203E-2)[&rate=5.999988601098319E-4]:1.90450469107E-1)[&rate=5.999988601098319E-4]:4.121013601616E-1,(((108[&rate=5.999988601098319E-4]:4.56062175446E-1,(114[&rate=5.999988601098319E-4]:1.242025278732E-1,(107[&rate=5.999988601098319E-4]:1.437175303985E-1,109[&rate=5.999988601098319E-4]:1.628956125902E-1)[&rate=5.999988601098319E-4]:4.07589700775E-2)[&rate=5.999988601098319E-4]:2.743254009973E-1)[&rate=5.999988601098319E-4]:1.132807433725E-1,((19[&rate=5.999988601098319E-4]:3.878201727657E-1,13[&rate=5.999988601098319E-4]:3.49464008382E-1)[&rate=5.999988601098319E-4]:1.100234091614E-1,115[&rate=5.999988601098319E-4]:3.772956367216E-1)[&rate=5.999988601098319E-4]:1.345130355214E-1)[&rate=5.999988601098319E-4]:1.5634746892E-1,((116[&rate=5.999988601098319E-4]:4.906693999155E-1,(104[&rate=5.999988601098319E-4]:8.863773159296E-2,((139[&rate=5.999988601098319E-4]:1.948725967367E-1,111[&rate=5.999988601098319E-4]:1.953013098334E-2)[&rate=5.999988601098319E-4]:7.619734096163E-2,106[&rate=5.999988601098319E-4]:7.928911578059E-2)[&rate=5.999988601098319E-4]:9.348615812362E-3)[&rate=5.999988601098319E-4]:4.623056409253E-1)[&rate=5.999988601098319E-4]:1.023166210636E-3,(148[&rate=5.999988601098319E-4]:9.154589107754E-2,143[&rate=5.999988601098319E-4]:8.880616505018E-2)[&rate=5.999988601098319E-4]:4.385028394323E-1)[&rate=5.999988601098319E-4]:1.76463575037E-1)[&rate=5.999988601098319E-4]:4.051364523537E-1)[&rate=5.999988601098319E-4]:1.178452117944E-1,((145[&rate=5.999988601098319E-4]:9.948674751935E-2,(141[&rate=5.999988601098319E-4]:6.161450128401E-2,144[&rate=5.999988601098319E-4]:5.887477525666E-2)[&rate=5.999988601098319E-4]:3.513252020776E-2)[&rate=5.999988601098319E-4]:5.426399363498E-2,142[&rate=5.999988601098319E-4]:1.537507411543E-1)[&rate=5.999988601098319E-4]:1.292181584705E0)[&rate=5.999988601098319E-4]:4.198279647268E-3)[&rate=5.999988601098319E-4]:2.746030020199E-1)[&rate=5.999988601098319E-4]:2.728830436499E-1,101[&rate=5.999988601098319E-4]:7.455618566555E-1)[&rate=5.999988601098319E-4]:7.309602809356E-1)[&rate=5.999988601098319E-4]:2.657784119344E-2,(96[&rate=5.999988601098319E-4]:5.169357272702E-1,99[&rate=5.999988601098319E-4]:5.524548529531E-1)[&rate=5.999988601098319E-4]:1.277541908813E-1)[&rate=5.999988601098319E-4]:3.303166270527E-2)[&rate=5.999988601098319E-4]:8.055071881116E-2,(146[&rate=5.999988601098319E-4]:6.690082340441E-1,(((2[&rate=5.999988601098319E-4]:1.156378115039E0,(((22[&rate=5.999988601098319E-4]:4.345226729197E-1,27[&rate=5.999988601098319E-4]:4.509610290841E-1)[&rate=5.999988601098319E-4]:1.337537045487E-1,31[&rate=5.999988601098319E-4]:6.230708980165E-1)[&rate=5.999988601098319E-4]:8.357078410454E-2,(26[&rate=5.999988601098319E-4]:4.639651801161E-1,(7[&rate=5.999988601098319E-4]:2.590687818229E-1,8[&rate=5.999988601098319E-4]:2.590687818229E-1)[&rate=5.999988601098319E-4]:9.804708322464E-2)[&rate=5.999988601098319E-4]:1.988408855666E-1)[&rate=5.999988601098319E-4]:6.771336931916E-1)[&rate=5.999988601098319E-4]:1.066797235664E0,97[&rate=5.999988601098319E-4]:1.95411296507E-1)[&rate=5.999988601098319E-4]:1.729492369196E-1,(39[&rate=5.999988601098319E-4]:3.677406865415E-1,16[&rate=5.999988601098319E-4]:2.453233612659E0)[&rate=5.999988601098319E-4]:7.165809825131E-2)[&rate=5.999988601098319E-4]:1.093908700164E-1)[&rate=5.999988601098319E-4]:9.472854649807E-2)[&rate=5.999988601098319E-4]:8.319706451289E-2,(40[&rate=5.999988601098319E-4]:5.526280693511E-1,147[&rate=5.999988601098319E-4]:6.100051185315E-1)[&rate=5.999988601098319E-4]:1.74087196469E-1)[&rate=5.999988601098319E-4]:1.272637092723E-1)[&rate=5.999988601098319E-4]:3.46171651563E-1,(36[&rate=5.999988601098319E-4]:1.485595522767E-1,(35[&rate=5.999988601098319E-4]:1.019214423297E-1,((((((60[&rate=5.999988601098319E-4]:5.385906170152E-2,(62[&rate=5.999988601098319E-4]:2.030607125441E-1,64[&rate=5.999988601098319E-4]:1.61964822133E-1)[&rate=5.999988601098319E-4]:4.25791710752E-2)[&rate=5.999988601098319E-4]:1.450013315355E-2,65[&rate=5.999988601098319E-4]:6.835919485507E-2)[&rate=5.999988601098319E-4]:3.160946543721E-1,(63[&rate=5.999988601098319E-4]:1.678105602477E-1,61[&rate=5.999988601098319E-4]:2.089064506588E-1)[&rate=5.999988601098319E-4]:3.673282204861E-1)[&rate=5.999988601098319E-4]:8.229116906551E-1,(128[&rate=5.999988601098319E-4]:1.243821725747E0,((((130[&rate=5.999988601098319E-4]:2.792678283828E-2,(129[&rate=5.999988601098319E-4]:2.500713192307E-2,132[&rate=5.999988601098319E-4]:2.774685795043E-2)[&rate=5.999988601098319E-4]:2.919650915214E-3)[&rate=5.999988601098319E-4]:1.152758107755E-1,131[&rate=5.999988601098319E-4]:1.459423196411E-1)[&rate=5.999988601098319E-4]:3.939650800165E-1,118[&rate=5.999988601098319E-4]:6.741539750002E-1)[&rate=5.999988601098319E-4]:3.101166501795E-1,69[&rate=5.999988601098319E-4]:9.952295292894E-1)[&rate=5.999988601098319E-4]:3.99277127965E-1)[&rate=5.999988601098319E-4]:1.559860865521E-2)[&rate=5.999988601098319E-4]:1.709536053859E-1,(45[&rate=5.999988601098319E-4]:6.221602368591E-1,((((((48[&rate=5.999988601098319E-4]:3.462875843132E-1,42[&rate=5.999988601098319E-4]:3.08036218193E-1)[&rate=5.999988601098319E-4]:4.841814035467E-3,41[&rate=5.999988601098319E-4]:3.074135513542E-1)[&rate=5.999988601098319E-4]:8.799967787847E-2,46[&rate=5.999988601098319E-4]:4.500580379757E-1)[&rate=5.999988601098319E-4]:1.001656725122E-2,43[&rate=5.999988601098319E-4]:4.600746052269E-1)[&rate=5.999988601098319E-4]:8.010878619736E-2,44[&rate=5.999988601098319E-4]:5.3471891055E-1)[&rate=5.999988601098319E-4]:3.164891547517E-2,(51[&rate=5.999988601098319E-4]:5.24944198259E-1,((47[&rate=5.999988601098319E-4]:4.404901381841E-1,49[&rate=5.999988601098319E-4]:4.077032529383E-1)[&rate=5.999988601098319E-4]:5.824047972866E-2,50[&rate=5.999988601098319E-4]:4.65943732667E-1)[&rate=5.999988601098319E-4]:5.353598471779E-2)[&rate=5.999988601098319E-4]:1.956570426893E-2)[&rate=5.999988601098319E-4]:5.852465127104E-2)[&rate=5.999988601098319E-4]:3.481749063807E-2)[&rate=5.999988601098319E-4]:6.930868130717E-2,(121[&rate=5.999988601098319E-4]:2.027522381547E0,127[&rate=5.999988601098319E-4]:2.468618271958E0)[&rate=5.999988601098319E-4]:6.942051352122E-2)[&rate=5.999988601098319E-4]:1.310059445217E-1)[&rate=5.999988601098319E-4]:6.276748128231E-5)[&rate=5.999988601098319E-4]:4.274949593999E-1)[&rate=5.999988601098319E-4]:8.229523401746E-2)[&rate=5.999988601098319E-4]:2.651427772723E-1,34[&rate=5.999988601098319E-4]:1.390348187051E-2)[&rate=5.999988601098319E-4]:1.462419873296E-2,(32[&rate=5.999988601098319E-4]:1.31386720623E-3,33[&rate=5.999988601098319E-4]:6.793319260945E-3)[&rate=5.999988601098319E-4]:5.296005178147E-3)[&rate=5.999988601098319E-4]:1.403299745568E-2);
tree STATE_20610000 [&joint=-20968.262566039062,lnP=-20968.262566039062] = [&R] (((((38[&rate=5.747047175243921E-4]:6.49788968201E-1,(((((147[&rate=5.747047175243921E-4]:4.78949477756E-1,(39[&rate=5.747047175243921E-4]:4.126318228396E-1,16[&rate=5.747047175243921E-4]:2.498124748957E0)[&rate=5.747047175243921E-4]:8.940605736065E-3)[&rate=5.747047175243921E-4]:2.814962388126E-2,((((22[&rate=5.747047175243921E-4]:3.881425607118E-1,27[&rate=5.747047175243921E-4]:4.045809168761E-1)[&rate=5.747047175243921E-4]:3.89185227673E-1,31[&rate=5.747047175243921E-4]:8.321223089328E-1)[&rate=5.747047175243921E-4]:4.937242481501E-2,((7[&rate=5.747047175243921E-4]:3.569233280357E-1,8[&rate=5.747047175243921E-4]:3.569233280357E-1)[&rate=5.747047175243921E-4]:9.692091095458E-2,26[&rate=5.747047175243921E-4]:5.606935540588E-1)[&rate=5.747047175243921E-4]:2.769655632507E-1)[&rate=5.747047175243921E-4]:1.461674292899E-1,2[&rate=5.747047175243921E-4]:8.002649027637E-1)[&rate=5.747047175243921E-4]:1.606182952523E0)[&rate=5.747047175243921E-4]:2.396803646457E-2,40[&rate=5.747047175243921E-4]:4.736900889215E-1)[&rate=5.747047175243921E-4]:1.964727465106E-2,((((97[&rate=5.747047175243921E-4]:3.01308364534E-1,(95[&rate=5.747047175243921E-4]:4.158799147165E-1,(100[&rate=5.747047175243921E-4]:3.307936201097E-1,94[&rate=5.747047175243921E-4]:3.307936201097E-1)[&rate=5.747047175243921E-4]:3.868410547718E-4)[&rate=5.747047175243921E-4]:9.581096347871E-2)[&rate=5.747047175243921E-4]:1.926951577304E-2,98[&rate=5.747047175243921E-4]:5.200314322195E-1)[&rate=5.747047175243921E-4]:2.371931318877E-2,(96[&rate=5.747047175243921E-4]:5.011491526439E-1,(((((((((84[&rate=5.747047175243921E-4]:1.214180119859E-1,93[&rate=5.747047175243921E-4]:1.35116642123E-1)[&rate=5.747047175243921E-4]:2.071848595466E-2,85[&rate=5.747047175243921E-4]:1.421364979406E-1)[&rate=5.747047175243921E-4]:9.071931458616E-3,87[&rate=5.747047175243921E-4]:1.512084293992E-1)[&rate=5.747047175243921E-4]:7.540802508201E-2,(92[&rate=5.747047175243921E-4]:1.07489668872E-1,(90[&rate=5.747047175243921E-4]:7.310676082265E-2,91[&rate=5.747047175243921E-4]:7.310676082265E-2)[&rate=5.747047175243921E-4]:3.438290804933E-2)[&rate=5.747047175243921E-4]:1.328254157463E-1)[&rate=5.747047175243921E-4]:1.592607537946E-1,((88[&rate=5.747047175243921E-4]:8.921891458606E-2,89[&rate=5.747047175243921E-4]:1.029175447231E-1)[&rate=5.747047175243921E-4]:1.32984798696E-1,(86[&rate=5.747047175243921E-4]:8.616474845297E-2,83[&rate=5.747047175243921E-4]:8.616474845297E-2)[&rate=5.747047175243921E-4]:1.360389648291E-1)[&rate=5.747047175243921E-4]:1.636734949938E-1)[&rate=5.747047175243921E-4]:8.305254895547E-1,3[&rate=5.747047175243921E-4]:6.766766704334E-1)[&rate=5.747047175243921E-4]:4.768898308106E-2,((18[&rate=5.747047175243921E-4]:6.266451595521E-1,(15[&rate=5.747047175243921E-4]:3.393677894876E-1,10[&rate=5.747047175243921E-4]:3.010116251041E-1)[&rate=5.747047175243921E-4]:2.790581919822E-1)[&rate=5.747047175243921E-4]:1.798179986136E-1,6[&rate=5.747047175243921E-4]:7.434494595355E-1)[&rate=5.747047175243921E-4]:3.297098849942E-2)[&rate=5.747047175243921E-4]:6.541573458286E-1,(((24[&rate=5.747047175243921E-4]:9.142241347709E-1,((21[&rate=5.747047175243921E-4]:4.580590098197E-1,28[&rate=5.747047175243921E-4]:4.827165440661E-1)[&rate=5.747047175243921E-4]:4.04006272637E-1,1[&rate=5.747047175243921E-4]:1.004214468402E-1)[&rate=5.747047175243921E-4]:3.298077012248E-2)[&rate=5.747047175243921E-4]:3.295464466453E-1,(102[&rate=5.747047175243921E-4]:2.431587229083E-2,((23[&rate=5.747047175243921E-4]:4.584997985344E-1,(20[&rate=5.747047175243921E-4]:4.069613620902E-1,25[&rate=5.747047175243921E-4]:4.261394442819E-1)[&rate=5.747047175243921E-4]:4.331925836211E-2)[&rate=5.747047175243921E-4]:1.88961193362E-1,(140[&rate=5.747047175243921E-4]:4.372824227174E-1,11[&rate=5.747047175243921E-4]:4.564605049091E-1)[&rate=5.747047175243921E-4]:1.06068980138E-1)[&rate=5.747047175243921E-4]:5.275398119012E-1)[&rate=5.747047175243921E-4]:5.781087350897E-2)[&rate=5.747047175243921E-4]:2.097338360804E-1,((142[&rate=5.747047175243921E-4]:8.802182976548E-1,(144[&rate=5.747047175243921E-4]:5.545736323149E-1,(141[&rate=5.747047175243921E-4]:1.882443320044E-1,145[&rate=5.747047175243921E-4]:1.90984058032E-1)[&rate=5.747047175243921E-4]:3.690690263379E-1)[&rate=5.747047175243921E-4]:3.201652132849E-1)[&rate=5.747047175243921E-4]:6.274202719504E-1,((116[&rate=5.747047175243921E-4]:8.513869431484E-1,(((((114[&rate=5.747047175243921E-4]:2.807365632512E-1,112[&rate=5.747047175243921E-4]:3.629283440731E-1)[&rate=5.747047175243921E-4]:9.393330571938E-2,109[&rate=5.747047175243921E-4]:4.541219237651E-1)[&rate=5.747047175243921E-4]:1.368999205672E-1,(108[&rate=5.747047175243921E-4]:3.478880970727E-1,107[&rate=5.747047175243921E-4]:3.506278231001E-1)[&rate=5.747047175243921E-4]:2.212159390405E-1)[&rate=5.747047175243921E-4]:2.296889691944E-1,(115[&rate=5.747047175243921E-4]:6.251673402218E-1,(19[&rate=5.747047175243921E-4]:7.237375109942E-1,13[&rate=5.747047175243921E-4]:6.853813466105E-1)[&rate=5.747047175243921E-4]:2.197777443309E-2)[&rate=5.747047175243921E-4]:1.160914185105E-1)[&rate=5.747047175243921E-4]:1.061722817076E-1,((139[&rate=5.747047175243921E-4]:6.842326021161E-1,((111[&rate=5.747047175243921E-4]:1.851791724469E-2,106[&rate=5.747047175243921E-4]:2.079561080323E-3)[&rate=5.747047175243921E-4]:5.534396994558E-2,104[&rate=5.747047175243921E-4]:5.74235310259E-2)[&rate=5.747047175243921E-4]:4.350282491725E-1)[&rate=5.747047175243921E-4]:9.782721488894E-2,(148[&rate=5.747047175243921E-4]:1.671841542954E-1,143[&rate=5.747047175243921E-4]:1.64444428268E-1)[&rate=5.747047175243921E-4]:4.011770325729E-1)[&rate=5.747047175243921E-4]:3.174260179553E-1)[&rate=5.747047175243921E-4]:3.955902708515E-3)[&rate=5.747047175243921E-4]:4.933571412455E-2,(((14[&rate=5.747047175243921E-4]:4.621776452571E-1,17[&rate=5.747047175243921E-4]:5.005338096408E-1)[&rate=5.747047175243921E-4]:3.329920441286E-1,113[&rate=5.747047175243921E-4]:7.951696893857E-1)[&rate=5.747047175243921E-4]:1.340299171286E-2,(((30[&rate=5.747047175243921E-4]:4.291459521565E-1,4[&rate=5.747047175243921E-4]:2.565432124305E-1)[&rate=5.747047175243921E-4]:2.979283380709E-1,9[&rate=5.747047175243921E-4]:6.037866189945E-1)[&rate=5.747047175243921E-4]:1.224523494085E-1,((110[&rate=5.747047175243921E-4]:4.666635201447E-1,105[&rate=5.747047175243921E-4]:4.447457119256E-1)[&rate=5.747047175243921E-4]:1.917206759496E-2,117[&rate=5.747047175243921E-4]:4.94054765822E-1)[&rate=5.747047175243921E-4]:2.431431066907E-1)[&rate=5.747047175243921E-4]:7.411453461343E-2)[&rate=5.747047175243921E-4]:1.743417569962E-1)[&rate=5.747047175243921E-4]:3.521213917841E-1)[&rate=5.747047175243921E-4]:3.079735474089E-2)[&rate=5.747047175243921E-4]:8.940214349024E-2)[&rate=5.747047175243921E-4]:2.381022909766E-1,101[&rate=5.747047175243921E-4]:6.138855642921E-1)[&rate=5.747047175243921E-4]:7.456736489849E-1)[&rate=5.747047175243921E-4]:2.894039057879E-2)[&rate=5.747047175243921E-4]:2.022800596515E-2,99[&rate=5.747047175243921E-4]:5.858366748707E-1)[&rate=5.747047175243921E-4]:5.777391274536E-2)[&rate=5.747047175243921E-4]:1.578716882201E-2,146[&rate=5.747047175243921E-4]:6.293431116295E-1)[&rate=5.747047175243921E-4]:2.089704467356E-1)[&rate=5.747047175243921E-4]:3.838541608222E-1,((35[&rate=5.747047175243921E-4]:8.757479800867E-2,((45[&rate=5.747047175243921E-4]:6.236469502567E-1,(((46[&rate=5.747047175243921E-4]:5.243805612538E-1,(41[&rate=5.747047175243921E-4]:3.834857201151E-1,(42[&rate=5.747047175243921E-4]:1.584922621129E-1,48[&rate=5.747047175243921E-4]:1.967436282332E-1)[&rate=5.747047175243921E-4]:2.304579388764E-1)[&rate=5.747047175243921E-4]:8.625003239565E-2)[&rate=5.747047175243921E-4]:3.492573633185E-2,43[&rate=5.747047175243921E-4]:5.593062975856E-1)[&rate=5.747047175243921E-4]:2.504690677563E-2,(((44[&rate=5.747047175243921E-4]:4.39123800536E-1,51[&rate=5.747047175243921E-4]:4.172658770387E-1)[&rate=5.747047175243921E-4]:8.00423369096E-2,(49[&rate=5.747047175243921E-4]:4.408084287786E-1,50[&rate=5.747047175243921E-4]:4.408084287786E-1)[&rate=5.747047175243921E-4]:5.103530429542E-2)[&rate=5.747047175243921E-4]:1.483285618987E-2,47[&rate=5.747047175243921E-4]:5.394634745097E-1)[&rate=5.747047175243921E-4]:4.488972985155E-2)[&rate=5.747047175243921E-4]:4.749046720689E-2)[&rate=5.747047175243921E-4]:1.369272258715E-1,((128[&rate=5.747047175243921E-4]:1.315685128868E0,(((60[&rate=5.747047175243921E-4]:7.736577495354E-2,62[&rate=5.747047175243921E-4]:2.691465968713E-1)[&rate=5.747047175243921E-4]:2.273428506197E-1,(64[&rate=5.747047175243921E-4]:3.55993513049E-1,65[&rate=5.747047175243921E-4]:2.053085815423E-1)[&rate=5.747047175243921E-4]:9.940004403095E-2)[&rate=5.747047175243921E-4]:1.37167307728E-1,(63[&rate=5.747047175243921E-4]:9.86645899924E-2,61[&rate=5.747047175243921E-4]:1.397604804034E-1)[&rate=5.747047175243921E-4]:4.938962748156E-1)[&rate=5.747047175243921E-4]:8.217544010458E-1)[&rate=5.747047175243921E-4]:3.126925270305E-2,((((131[&rate=5.747047175243921E-4]:1.201185883535E-1,130[&rate=5.747047175243921E-4]:1.173788623261E-1)[&rate=5.747047175243921E-4]:1.219804433584E-1,129[&rate=5.747047175243921E-4]:2.393593056845E-1)[&rate=5.747047175243921E-4]:1.102249510852E-1,132[&rate=5.747047175243921E-4]:3.52323982797E-1)[&rate=5.747047175243921E-4]:4.639973418101E-1,(118[&rate=5.747047175243921E-4]:8.333066919956E-1,69[&rate=5.747047175243921E-4]:8.442655961052E-1)[&rate=5.747047175243921E-4]:1.172612079541E-1)[&rate=5.747047175243921E-4]:5.361125090182E-1)[&rate=5.747047175243921E-4]:1.870160068489E-1)[&rate=5.747047175243921E-4]:8.237153287683E-2)[&rate=5.747047175243921E-4]:9.320321019073E-2,(36[&rate=5.747047175243921E-4]:1.298438860087E-1,(127[&rate=5.747047175243921E-4]:2.365403519075E0,121[&rate=5.747047175243921E-4]:1.924307628664E0)[&rate=5.747047175243921E-4]:2.84988312139E-1)[&rate=5.747047175243921E-4]:9.750946465646E-2)[&rate=5.747047175243921E-4]:2.504996743083E-1)[&rate=5.747047175243921E-4]:2.400392005979E-1,(((57[&rate=5.747047175243921E-4]:4.119266663653E-1,(54[&rate=5.747047175243921E-4]:3.446503314396E-1,(((55[&rate=5.747047175243921E-4]:3.203244535121E-1,56[&rate=5.747047175243921E-4]:3.203244535121E-1)[&rate=5.747047175243921E-4]:3.369119275855E-2,(59[&rate=5.747047175243921E-4]:2.93223670768E-1,58[&rate=5.747047175243921E-4]:3.123493538281E-1)[&rate=5.747047175243921E-4]:6.898869681421E-2)[&rate=5.747047175243921E-4]:6.959652994501E-3,37[&rate=5.747047175243921E-4]:4.074233866969E-1)[&rate=5.747047175243921E-4]:1.372967698311E-2)[&rate=5.747047175243921E-4]:2.629272836831E-2)[&rate=5.747047175243921E-4]:3.114979957229E-1,68[&rate=5.747047175243921E-4]:6.715120937821E-1)[&rate=5.747047175243921E-4]:3.817218615844E-1,((((133[&rate=5.747047175243921E-4]:5.124185742487E-1,(134[&rate=5.747047175243921E-4]:7.507134403654E-2,137[&rate=5.747047175243921E-4]:1.463042207487E-1)[&rate=5.747047175243921E-4]:4.07210243911E-1)[&rate=5.747047175243921E-4]:9.678195947277E-1,(52[&rate=5.747047175243921E-4]:3.808469714856E-1,(((12[&rate=5.747047175243921E-4]:2.970752143355E-1,5[&rate=5.747047175243921E-4]:2.58719049952E-1)[&rate=5.747047175243921E-4]:2.312662119337E-1,29[&rate=5.747047175243921E-4]:6.351907413377E-1)[&rate=5.747047175243921E-4]:1.916756013524E-1,103[&rate=5.747047175243921E-4]:5.939896303613E-1)[&rate=5.747047175243921E-4]:1.451151075685E0)[&rate=5.747047175243921E-4]:3.255084218339E-1)[&rate=5.747047175243921E-4]:1.699203398315E-1,(53[&rate=5.747047175243921E-4]:7.640370421336E-1,((75[&rate=5.747047175243921E-4]:4.370397989412E-1,((70[&rate=5.747047175243921E-4]:3.806447345234E-1,76[&rate=5.747047175243921E-4]:4.190008989069E-1)[&rate=5.747047175243921E-4]:6.966926977181E-3,74[&rate=5.747047175243921E-4]:4.259678258841E-1)[&rate=5.747047175243921E-4]:1.107197305716E-2)[&rate=5.747047175243921E-4]:2.168984756034E-1,((73[&rate=5.747047175243921E-4]:4.427687588421E-1,((82[&rate=5.747047175243921E-4]:2.805668835873E-1,((78[&rate=5.747047175243921E-4]:1.367502808498E-1,72[&rate=5.747047175243921E-4]:1.148324726305E-1)[&rate=5.747047175243921E-4]:8.834161617867E-2,79[&rate=5.747047175243921E-4]:2.250918970284E-1)[&rate=5.747047175243921E-4]:4.72558084768E-2)[&rate=5.747047175243921E-4]:5.963234789327E-2,71[&rate=5.747047175243921E-4]:3.045827931245E-1)[&rate=5.747047175243921E-4]:6.969281503274E-2)[&rate=5.747047175243921E-4]:1.298513838306E-2,(77[&rate=5.747047175243921E-4]:4.389028740269E-1,(80[&rate=5.747047175243921E-4]:1.701692212288E-1,81[&rate=5.747047175243921E-4]:1.701692212288E-1)[&rate=5.747047175243921E-4]:2.248980363597E-1)[&rate=5.747047175243921E-4]:1.137157114354E-2)[&rate=5.747047175243921E-4]:1.981843773195E-1)[&rate=5.747047175243921E-4]:8.565618262011E-1)[&rate=5.747047175243921E-4]:1.040419697061E-1)[&rate=5.747047175243921E-4]:4.136374803688E-1,125[&rate=5.747047175243921E-4]:1.071333978547E0)[&rate=5.747047175243921E-4]:1.485666434861E-1)[&rate=5.747047175243921E-4]:1.658035655113E-1)[&rate=5.747047175243921E-4]:3.285441755954E-1,(((((((123[&rate=5.747047175243921E-4]:5.41658413856E-2,124[&rate=5.747047175243921E-4]:5.143360094847E-2)[&rate=5.747047175243921E-4]:2.18330565512E-1,122[&rate=5.747047175243921E-4]:2.724964068976E-1)[&rate=5.747047175243921E-4]:4.200256840204E-1,67[&rate=5.747047175243921E-4]:1.912495405774E-1)[&rate=5.747047175243921E-4]:4.516086614997E-2,66[&rate=5.747047175243921E-4]:2.364104067274E-1)[&rate=5.747047175243921E-4]:4.920574486338E-2,(((120[&rate=5.747047175243921E-4]:1.031786997728E0,(135[&rate=5.747047175243921E-4]:4.878029409741E-1,(138[&rate=5.747047175243921E-4]:1.674000442843E-1,136[&rate=5.747047175243921E-4]:3.589319496909E-2)[&rate=5.747047175243921E-4]:5.204028966899E-1)[&rate=5.747047175243921E-4]:2.919292622336E-1)[&rate=5.747047175243921E-4]:5.527426659492E-1,119[&rate=5.747047175243921E-4]:1.680420074636E0)[&rate=5.747047175243921E-4]:1.045171175559E-1,126[&rate=5.747047175243921E-4]:9.992346695484E-1)[&rate=5.747047175243921E-4]:5.335556717273E-1)[&rate=5.747047175243921E-4]:6.214766661391E-1,32[&rate=5.747047175243921E-4]:2.216131088072E-2)[&rate=5.747047175243921E-4]:1.782808371638E-3,34[&rate=5.747047175243921E-4]:4.586192747144E-2)[&rate=5.747047175243921E-4]:9.098543259948E-2)[&rate=5.747047175243921E-4]:9.248219888465E-2,33[&rate=5.747047175243921E-4]:2.128912027912E-1);
tree STATE_20700000 [&joint=-20977.635456974287,lnP=-20977.635456974287] = [&R] (((34[&rate=6.048978016926149E-4]:9.050480609535E-3,(((66[&rate=6.048978016926149E-4]:2.641491380146E-1,(((138[&rate=6.048978016926149E-4]:2.583126368637E-1,136[&rate=6.048978016926149E-4]:1.268057875485E-1)[&rate=6.048978016926149E-4]:4.382528945006E-1,135[&rate=6.048978016926149E-4]:4.965655313642E-1)[&rate=6.048978016926149E-4]:9.465208360683E-1,(120[&rate=6.048978016926149E-4]:1.632735418815E0,(119[&rate=6.048978016926149E-4]:1.581250485985E0,126[&rate=6.048978016926149E-4]:7.955479633416E-1)[&rate=6.048978016926149E-4]:1.473753437889E-1)[&rate=6.048978016926149E-4]:6.240574313764E-2)[&rate=6.048978016926149E-4]:5.059942774315E-1)[&rate=6.048978016926149E-4]:2.04419768922E-1,(((123[&rate=6.048978016926149E-4]:1.824765791614E-1,124[&rate=6.048978016926149E-4]:1.797443387243E-1)[&rate=6.048978016926149E-4]:2.353593711902E-1,122[&rate=6.048978016926149E-4]:4.178359503516E-1)[&rate=6.048978016926149E-4]:3.789548301597E-1,67[&rate=6.048978016926149E-4]:2.955182301706E-1)[&rate=6.048978016926149E-4]:1.73050676766E-1)[&rate=6.048978016926149E-4]:6.333507800495E-2,(((38[&rate=6.048978016926149E-4]:6.87776777159E-1,((97[&rate=6.048978016926149E-4]:3.400336534421E-1,(39[&rate=6.048978016926149E-4]:4.013652474243E-1,(40[&rate=6.048978016926149E-4]:3.736459620869E-1,((147[&rate=6.048978016926149E-4]:4.044224416966E-1,(2[&rate=6.048978016926149E-4]:7.411113805214E-1,((26[&rate=6.048978016926149E-4]:5.150757541407E-1,(7[&rate=6.048978016926149E-4]:1.968866620499E-1,8[&rate=6.048978016926149E-4]:1.968866620499E-1)[&rate=6.048978016926149E-4]:2.113397770223E-1)[&rate=6.048978016926149E-4]:6.054898739105E-2,((22[&rate=6.048978016926149E-4]:2.441336310368E-1,27[&rate=6.048978016926149E-4]:2.605719872012E-1)[&rate=6.048978016926149E-4]:3.091772531535E-1,31[&rate=6.048978016926149E-4]:6.081054047384E-1)[&rate=6.048978016926149E-4]:1.135495323179E-2)[&rate=6.048978016926149E-4]:3.490482828253E-1)[&rate=6.048978016926149E-4]:1.562659814824E0)[&rate=6.048978016926149E-4]:2.484412884655E-2,((146[&rate=6.048978016926149E-4]:4.639042450697E-1,(((((88[&rate=6.048978016926149E-4]:1.95516529881E-1,89[&rate=6.048978016926149E-4]:2.09215160018E-1)[&rate=6.048978016926149E-4]:6.954533891844E-1,(((92[&rate=6.048978016926149E-4]:3.663410093208E-2,(90[&rate=6.048978016926149E-4]:2.590549375684E-2,91[&rate=6.048978016926149E-4]:2.590549375684E-2)[&rate=6.048978016926149E-4]:1.072860717525E-2)[&rate=6.048978016926149E-4]:2.521344121809E-1,87[&rate=6.048978016926149E-4]:2.75069882976E-1)[&rate=6.048978016926149E-4]:1.171627758212E-4,((93[&rate=6.048978016926149E-4]:1.547070171761E-1,83[&rate=6.048978016926149E-4]:1.410083870391E-1)[&rate=6.048978016926149E-4]:9.42273739178E-2,(84[&rate=6.048978016926149E-4]:4.382130970371E-2,(85[&rate=6.048978016926149E-4]:3.387996347184E-2,86[&rate=6.048978016926149E-4]:3.387996347184E-2)[&rate=6.048978016926149E-4]:9.94134623187E-3)[&rate=6.048978016926149E-4]:1.914144512532E-1)[&rate=6.048978016926149E-4]:3.995128479497E-2)[&rate=6.048978016926149E-4]:6.157828733136E-1)[&rate=6.048978016926149E-4]:9.374792312763E-1,((15[&rate=6.048978016926149E-4]:5.116382334424E-1,10[&rate=6.048978016926149E-4]:4.732820690589E-1)[&rate=6.048978016926149E-4]:2.849998323883E-1,((18[&rate=6.048978016926149E-4]:3.209213880632E-1,3[&rate=6.048978016926149E-4]:2.058528949126E-1)[&rate=6.048978016926149E-4]:1.856588711715E-1,6[&rate=6.048978016926149E-4]:4.435665606046E-1)[&rate=6.048978016926149E-4]:2.982769846782E-1)[&rate=6.048978016926149E-4]:5.989343721822E-1)[&rate=6.048978016926149E-4]:2.217385596063E-1,(((((((148[&rate=6.048978016926149E-4]:3.296648650196E-1,143[&rate=6.048978016926149E-4]:3.269251389923E-1)[&rate=6.048978016926149E-4]:2.842359046866E-1,116[&rate=6.048978016926149E-4]:5.755446053225E-1)[&rate=6.048978016926149E-4]:5.204245246422E-2,(111[&rate=6.048978016926149E-4]:6.170555701943E-1,((106[&rate=6.048978016926149E-4]:2.725221265253E-1,104[&rate=6.048978016926149E-4]:2.725221265253E-1)[&rate=6.048978016926149E-4]:8.867984423113E-2,139[&rate=6.048978016926149E-4]:5.529827926742E-1)[&rate=6.048978016926149E-4]:2.394152432735E-1)[&rate=6.048978016926149E-4]:8.724381635956E-2)[&rate=6.048978016926149E-4]:1.722549810128E-1,(((((114[&rate=6.048978016926149E-4]:1.37503917754E-1,112[&rate=6.048978016926149E-4]:2.196956985758E-1)[&rate=6.048978016926149E-4]:1.465329037554E-1,107[&rate=6.048978016926149E-4]:3.443107941122E-1)[&rate=6.048978016926149E-4]:4.031439467707E-3,109[&rate=6.048978016926149E-4]:3.675203157716E-1)[&rate=6.048978016926149E-4]:1.46157703235E-1,108[&rate=6.048978016926149E-4]:4.917602107875E-1)[&rate=6.048978016926149E-4]:2.120083073327E-1,(115[&rate=6.048978016926149E-4]:4.284062783774E-1,(19[&rate=6.048978016926149E-4]:3.872337138947E-1,13[&rate=6.048978016926149E-4]:3.488775495111E-1)[&rate=6.048978016926149E-4]:1.617205096882E-1)[&rate=6.048978016926149E-4]:2.178279931674E-1)[&rate=6.048978016926149E-4]:1.536077672548E-1)[&rate=6.048978016926149E-4]:2.089210264827E-1,(((113[&rate=6.048978016926149E-4]:3.850930857283E-1,110[&rate=6.048978016926149E-4]:3.796136336736E-1)[&rate=6.048978016926149E-4]:9.499303306951E-2,105[&rate=6.048978016926149E-4]:4.52688858524E-1)[&rate=6.048978016926149E-4]:3.19187089431E-1,(((14[&rate=6.048978016926149E-4]:3.158682848319E-1,17[&rate=6.048978016926149E-4]:3.542244492156E-1)[&rate=6.048978016926149E-4]:1.966056098851E-1,117[&rate=6.048978016926149E-4]:5.152136207446E-1)[&rate=6.048978016926149E-4]:2.104895719172E-1,(9[&rate=6.048978016926149E-4]:6.449878473771E-1,(30[&rate=6.048978016926149E-4]:4.04623104355E-1,4[&rate=6.048978016926149E-4]:2.32020364629E-1)[&rate=6.048978016926149E-4]:3.63652414255E-1)[&rate=6.048978016926149E-4]:6.975644117509E-2)[&rate=6.048978016926149E-4]:7.630974159463E-2)[&rate=6.048978016926149E-4]:2.916816378752E-1)[&rate=6.048978016926149E-4]:2.256513346035E-1,((102[&rate=6.048978016926149E-4]:7.489865488734E-2,((11[&rate=6.048978016926149E-4]:5.834579291257E-1,140[&rate=6.048978016926149E-4]:5.64279846934E-1)[&rate=6.048978016926149E-4]:1.10684228392E-1,(23[&rate=6.048978016926149E-4]:6.892847917528E-1,(25[&rate=6.048978016926149E-4]:6.369143331819E-1,20[&rate=6.048978016926149E-4]:6.177362509902E-1)[&rate=6.048978016926149E-4]:6.332936268052E-2)[&rate=6.048978016926149E-4]:8.97888726142E-2)[&rate=6.048978016926149E-4]:4.465099220271E-1)[&rate=6.048978016926149E-4]:3.745781964903E-2,(24[&rate=6.048978016926149E-4]:9.38746548565E-1,((21[&rate=6.048978016926149E-4]:6.467754115891E-1,28[&rate=6.048978016926149E-4]:6.714329458355E-1)[&rate=6.048978016926149E-4]:2.24093768964E-1,1[&rate=6.048978016926149E-4]:1.092253449365E-1)[&rate=6.048978016926149E-4]:4.869928582025E-2)[&rate=6.048978016926149E-4]:3.352537615877E-1)[&rate=6.048978016926149E-4]:1.302771034317E-1)[&rate=6.048978016926149E-4]:2.086120603159E-2,(142[&rate=6.048978016926149E-4]:5.888000430316E-1,(144[&rate=6.048978016926149E-4]:1.115279137981E-1,(141[&rate=6.048978016926149E-4]:4.141473359268E-2,145[&rate=6.048978016926149E-4]:4.415445962027E-2)[&rate=6.048978016926149E-4]:7.285290623279E-2)[&rate=6.048978016926149E-4]:4.717926771786E-1)[&rate=6.048978016926149E-4]:9.212700834338E-1)[&rate=6.048978016926149E-4]:2.497066245786E-1)[&rate=6.048978016926149E-4]:3.59027387752E-1,101[&rate=6.048978016926149E-4]:8.667493442753E-1)[&rate=6.048978016926149E-4]:4.501004805533E-1)[&rate=6.048978016926149E-4]:2.731366525035E-2,16[&rate=6.048978016926149E-4]:2.456492257202E0)[&rate=6.048978016926149E-4]:8.901902776355E-4)[&rate=6.048978016926149E-4]:1.756440724085E-3)[&rate=6.048978016926149E-4]:2.771928533748E-2)[&rate=6.048978016926149E-4]:9.706657383989E-3)[&rate=6.048978016926149E-4]:1.293998791792E-1,((95[&rate=6.048978016926149E-4]:4.818499170198E-1,(100[&rate=6.048978016926149E-4]:2.564263990551E-1,94[&rate=6.048978016926149E-4]:2.564263990551E-1)[&rate=6.048978016926149E-4]:1.407240644126E-1)[&rate=6.048978016926149E-4]:7.836457529272E-2,((96[&rate=6.048978016926149E-4]:3.11818574995E-1,99[&rate=6.048978016926149E-4]:3.473377006778E-1)[&rate=6.048978016926149E-4]:1.842893732395E-1,98[&rate=6.048978016926149E-4]:5.097691504201E-1)[&rate=6.048978016926149E-4]:3.951638014369E-2)[&rate=6.048978016926149E-4]:1.1960155397E-1)[&rate=6.048978016926149E-4]:2.156110041006E-1)[&rate=6.048978016926149E-4]:2.920684711647E-1,((121[&rate=6.048978016926149E-4]:1.896547500875E0,127[&rate=6.048978016926149E-4]:2.337643391286E0)[&rate=6.048978016926149E-4]:4.869779261305E-1,(35[&rate=6.048978016926149E-4]:2.329365444101E-1,(36[&rate=6.048978016926149E-4]:2.285845272709E-1,((45[&rate=6.048978016926149E-4]:6.888836401242E-1,(((49[&rate=6.048978016926149E-4]:2.724645321076E-1,50[&rate=6.048978016926149E-4]:2.724645321076E-1)[&rate=6.048978016926149E-4]:2.356487450329E-1,(44[&rate=6.048978016926149E-4]:4.815153639127E-1,47[&rate=6.048978016926149E-4]:4.86979844787E-1)[&rate=6.048978016926149E-4]:5.392031759927E-2)[&rate=6.048978016926149E-4]:8.711518311173E-2,((((48[&rate=6.048978016926149E-4]:2.897104270286E-1,(42[&rate=6.048978016926149E-4]:9.433064074702E-2,41[&rate=6.048978016926149E-4]:8.886615987277E-2)[&rate=6.048978016926149E-4]:1.571284201613E-1)[&rate=6.048978016926149E-4]:1.449190482913E-1,46[&rate=6.048978016926149E-4]:4.455584370684E-1)[&rate=6.048978016926149E-4]:3.235748237392E-2,43[&rate=6.048978016926149E-4]:4.779159194423E-1)[&rate=6.048978016926149E-4]:9.388116734883E-2,51[&rate=6.048978016926149E-4]:5.444746824197E-1)[&rate=6.048978016926149E-4]:5.621825870683E-2)[&rate=6.048978016926149E-4]:6.906501593762E-2)[&rate=6.048978016926149E-4]:1.577576440602E-1,(128[&rate=6.048978016926149E-4]:1.270534623014E0,((((62[&rate=6.048978016926149E-4]:3.116447755077E-1,(64[&rate=6.048978016926149E-4]:2.077711527536E-1,60[&rate=6.048978016926149E-4]:5.708622124693E-2)[&rate=6.048978016926149E-4]:6.277773234303E-2)[&rate=6.048978016926149E-4]:1.105104123377E-1,65[&rate=6.048978016926149E-4]:2.303743659277E-1)[&rate=6.048978016926149E-4]:8.830373874063E-2,(63[&rate=6.048978016926149E-4]:2.082830716266E-1,61[&rate=6.048978016926149E-4]:2.493789620376E-1)[&rate=6.048978016926149E-4]:2.610799645484E-1)[&rate=6.048978016926149E-4]:8.399898727163E-1,((118[&rate=6.048978016926149E-4]:6.017936059208E-1,(131[&rate=6.048978016926149E-4]:2.792290936726E-1,(130[&rate=6.048978016926149E-4]:1.86449623063E-1,(132[&rate=6.048978016926149E-4]:1.578076394809E-1,129[&rate=6.048978016926149E-4]:1.550679134535E-1)[&rate=6.048978016926149E-4]:3.138170960948E-2)[&rate=6.048978016926149E-4]:9.003974458229E-2)[&rate=6.048978016926149E-4]:1.883179369056E-1)[&rate=6.048978016926149E-4]:7.757424101839E-2,69[&rate=6.048978016926149E-4]:6.903267510488E-1)[&rate=6.048978016926149E-4]:6.710809523632E-1)[&rate=6.048978016926149E-4]:5.98118511087E-2)[&rate=6.048978016926149E-4]:3.49502873462E-1)[&rate=6.048978016926149E-4]:9.073881161704E-2)[&rate=6.048978016926149E-4]:5.092735960502E-2)[&rate=6.048978016926149E-4]:2.456148533497E-2)[&rate=6.048978016926149E-4]:1.199817720631E-1)[&rate=6.048978016926149E-4]:6.187973586825E-2,(((((57[&rate=6.048978016926149E-4]:2.075087365364E-1,54[&rate=6.048978016926149E-4]:1.665251299791E-1)[&rate=6.048978016926149E-4]:1.438484847851E-1,((37[&rate=6.048978016926149E-4]:3.379316849021E-1,56[&rate=6.048978016926149E-4]:2.914835974703E-1)[&rate=6.048978016926149E-4]:7.030365914077E-3,(58[&rate=6.048978016926149E-4]:2.953682080454E-1,55[&rate=6.048978016926149E-4]:2.680458036737E-1)[&rate=6.048978016926149E-4]:3.046815971069E-2)[&rate=6.048978016926149E-4]:4.191429618843E-2)[&rate=6.048978016926149E-4]:1.045399516505E-1,59[&rate=6.048978016926149E-4]:4.531649325349E-1)[&rate=6.048978016926149E-4]:1.093442502524E-1,68[&rate=6.048978016926149E-4]:5.133288549184E-1)[&rate=6.048978016926149E-4]:3.129803145184E-1,((((133[&rate=6.048978016926149E-4]:8.674764598234E-1,(137[&rate=6.048978016926149E-4]:4.281964358346E-1,134[&rate=6.048978016926149E-4]:3.569635591224E-1)[&rate=6.048978016926149E-4]:4.803759143999E-1)[&rate=6.048978016926149E-4]:5.533881036458E-1,(52[&rate=6.048978016926149E-4]:6.285678088759E-1,(53[&rate=6.048978016926149E-4]:1.958755392743E-1,(((12[&rate=6.048978016926149E-4]:3.866888339613E-1,5[&rate=6.048978016926149E-4]:3.483326695779E-1)[&rate=6.048978016926149E-4]:9.271063458948E-2,29[&rate=6.048978016926149E-4]:5.862487836193E-1)[&rate=6.048978016926149E-4]:9.409414806618E-2,103[&rate=6.048978016926149E-4]:4.474662193567E-1)[&rate=6.048978016926149E-4]:1.42089977579E0)[&rate=6.048978016926149E-4]:4.244955482902E-1)[&rate=6.048978016926149E-4]:1.841397893656E-2)[&rate=6.048978016926149E-4]:7.058811914554E-2,((75[&rate=6.048978016926149E-4]:5.68247791732E-1,((74[&rate=6.048978016926149E-4]:4.203769390189E-1,70[&rate=6.048978016926149E-4]:3.820207746355E-1)[&rate=6.048978016926149E-4]:7.458414759703E-2,76[&rate=6.048978016926149E-4]:4.94961086616E-1)[&rate=6.048978016926149E-4]:7.328670511601E-2)[&rate=6.048978016926149E-4]:3.176223966515E-1,(((80[&rate=6.048978016926149E-4]:7.045149959894E-2,81[&rate=6.048978016926149E-4]:7.045149959894E-2)[&rate=6.048978016926149E-4]:3.590531000906E-1,(73[&rate=6.048978016926149E-4]:3.131288919641E-1,77[&rate=6.048978016926149E-4]:3.076494399094E-1)[&rate=6.048978016926149E-4]:1.656907762186E-1)[&rate=6.048978016926149E-4]:1.730099576283E-1,(82[&rate=6.048978016926149E-4]:4.428241826341E-1,((72[&rate=6.048978016926149E-4]:6.252264758618E-2,78[&rate=6.048978016926149E-4]:8.444045580549E-2)[&rate=6.048978016926149E-4]:1.806711657871E-1,(79[&rate=6.048978016926149E-4]:1.118321956299E-1,71[&rate=6.048978016926149E-4]:8.443493535584E-2)[&rate=6.048978016926149E-4]:1.532794259627E-1)[&rate=6.048978016926149E-4]:1.694933829595E-1)[&rate=6.048978016926149E-4]:1.76128730848E-1)[&rate=6.048978016926149E-4]:2.340405625726E-1)[&rate=6.048978016926149E-4]:5.699660558752E-1)[&rate=6.048978016926149E-4]:3.383493914686E-1,125[&rate=6.048978016926149E-4]:8.37340063454E-1)[&rate=6.048978016926149E-4]:1.556357726495E-1)[&rate=6.048978016926149E-4]:1.60771006012E-1)[&rate=6.048978016926149E-4]:9.254444726507E-2)[&rate=6.048978016926149E-4]:3.401601942981E-1)[&rate=6.048978016926149E-4]:3.294029225067E-2,32[&rate=6.048978016926149E-4]:2.007296464112E-2)[&rate=6.048978016926149E-4]:9.792553698551E-2,33[&rate=6.048978016926149E-4]:1.234779536813E-1);
tree STATE_20790000 [&joint=-20991.709839428746,lnP=-20991.709839428746] = [&R] (((33[&rate=4.991226522157643E-4]:6.435220952696E-2,34[&rate=4.991226522157643E-4]:8.079056569133E-2)[&rate=4.991226522157643E-4]:4.594641185256E-3,(32[&rate=4.991226522157643E-4]:5.907285176863E-2,((((((((12[&rate=4.991226522157643E-4]:2.383778877552E-1,5[&rate=4.991226522157643E-4]:2.000217233718E-1)[&rate=4.991226522157643E-4]:3.352579286823E-1,29[&rate=4.991226522157643E-4]:6.80485131506E-1)[&rate=4.991226522157643E-4]:1.915924909771E-1,103[&rate=4.991226522157643E-4]:6.392009101544E-1)[&rate=4.991226522157643E-4]:1.576458351697E0,(133[&rate=4.991226522157643E-4]:4.986178310457E-1,(134[&rate=4.991226522157643E-4]:3.277177046487E-1,137[&rate=4.991226522157643E-4]:3.989505813609E-1)[&rate=4.991226522157643E-4]:1.407631400958E-1)[&rate=4.991226522157643E-4]:8.26630471902E-1)[&rate=4.991226522157643E-4]:6.04089717976E-2,52[&rate=4.991226522157643E-4]:6.117744990884E-1)[&rate=4.991226522157643E-4]:6.425430066904E-1,(((75[&rate=4.991226522157643E-4]:5.570824954626E-1,((70[&rate=4.991226522157643E-4]:3.544188441515E-1,76[&rate=4.991226522157643E-4]:3.927750085349E-1)[&rate=4.991226522157643E-4]:1.488750186868E-1,74[&rate=4.991226522157643E-4]:5.416500272218E-1)[&rate=4.991226522157643E-4]:1.54324682408E-2)[&rate=4.991226522157643E-4]:2.518162284334E-1,((82[&rate=4.991226522157643E-4]:4.308840841018E-1,(71[&rate=4.991226522157643E-4]:2.680020792629E-1,(79[&rate=4.991226522157643E-4]:2.922851627548E-1,(72[&rate=4.991226522157643E-4]:1.13743808362E-1,78[&rate=4.991226522157643E-4]:1.356616165814E-1)[&rate=4.991226522157643E-4]:1.566235461734E-1)[&rate=4.991226522157643E-4]:3.114176782136E-3)[&rate=4.991226522157643E-4]:1.272655664828E-1)[&rate=4.991226522157643E-4]:1.386638912129E-1,(77[&rate=4.991226522157643E-4]:5.589060349277E-1,(73[&rate=4.991226522157643E-4]:5.164727895004E-1,(80[&rate=4.991226522157643E-4]:1.152854144221E-1,81[&rate=4.991226522157643E-4]:1.152854144221E-1)[&rate=4.991226522157643E-4]:3.518723065852E-1)[&rate=4.991226522157643E-4]:4.7912697482E-2)[&rate=4.991226522157643E-4]:3.803920066106E-2)[&rate=4.991226522157643E-4]:2.064740362525E-1)[&rate=4.991226522157643E-4]:1.129316608676E0,53[&rate=4.991226522157643E-4]:1.19175227396E0)[&rate=4.991226522157643E-4]:5.436851050722E-2)[&rate=4.991226522157643E-4]:7.734339811051E-2,125[&rate=4.991226522157643E-4]:1.113081668917E0)[&rate=4.991226522157643E-4]:3.748321264415E-1,(((38[&rate=4.991226522157643E-4]:1.049965804932E0,(((((16[&rate=4.991226522157643E-4]:2.453017789574E0,(147[&rate=4.991226522157643E-4]:3.489206603538E-1,39[&rate=4.991226522157643E-4]:2.915436111734E-1)[&rate=4.991226522157643E-4]:7.598125228294E-2)[&rate=4.991226522157643E-4]:4.300390255693E-2,((((31[&rate=4.991226522157643E-4]:8.640455314365E-1,((7[&rate=4.991226522157643E-4]:1.237008404057E-1,8[&rate=4.991226522157643E-4]:1.237008404057E-1)[&rate=4.991226522157643E-4]:5.144306041531E-1,26[&rate=4.991226522157643E-4]:7.449807596273E-1)[&rate=4.991226522157643E-4]:7.522915537074E-2)[&rate=4.991226522157643E-4]:1.003162780506E-2,(22[&rate=4.991226522157643E-4]:1.623354745098E-1,27[&rate=4.991226522157643E-4]:1.787738306742E-1)[&rate=4.991226522157643E-4]:6.569471641837E-1)[&rate=4.991226522157643E-4]:2.15702146087E-2,2[&rate=4.991226522157643E-4]:6.682501135762E-1)[&rate=4.991226522157643E-4]:1.472758888428E0,((((3[&rate=4.991226522157643E-4]:6.853500435391E-1,((6[&rate=4.991226522157643E-4]:4.946937858685E-1,(15[&rate=4.991226522157643E-4]:2.795007249839E-1,10[&rate=4.991226522157643E-4]:2.411445606004E-1)[&rate=4.991226522157643E-4]:2.699875814324E-1)[&rate=4.991226522157643E-4]:1.428728354751E-1,18[&rate=4.991226522157643E-4]:7.005803199737E-1)[&rate=4.991226522157643E-4]:9.983821671602E-2)[&rate=4.991226522157643E-4]:1.809483396296E-2,(((92[&rate=4.991226522157643E-4]:9.446212188763E-2,(90[&rate=4.991226522157643E-4]:2.411845983023E-2,91[&rate=4.991226522157643E-4]:2.411845983023E-2)[&rate=4.991226522157643E-4]:7.03436620574E-2)[&rate=4.991226522157643E-4]:1.448233592509E-1,((93[&rate=4.991226522157643E-4]:1.239605354802E-1,(86[&rate=4.991226522157643E-4]:1.070409612218E-1,(85[&rate=4.991226522157643E-4]:1.413460400637E-2,84[&rate=4.991226522157643E-4]:1.413460400637E-2)[&rate=4.991226522157643E-4]:9.29063572154E-2)[&rate=4.991226522157643E-4]:3.220944121426E-3)[&rate=4.991226522157643E-4]:1.035189494372E-1,87[&rate=4.991226522157643E-4]:2.137808547804E-1)[&rate=4.991226522157643E-4]:1.180599622114E-2)[&rate=4.991226522157643E-4]:6.125428702421E-2,(83[&rate=4.991226522157643E-4]:1.825120521164E-1,(88[&rate=4.991226522157643E-4]:1.25855475661E-1,89[&rate=4.991226522157643E-4]:1.39554105798E-1)[&rate=4.991226522157643E-4]:5.665657645539E-2)[&rate=4.991226522157643E-4]:1.043290859093E-1)[&rate=4.991226522157643E-4]:9.563297668735E-1)[&rate=4.991226522157643E-4]:8.179548280922E-1,((((((21[&rate=4.991226522157643E-4]:6.809228791249E-1,28[&rate=4.991226522157643E-4]:7.055804133713E-1)[&rate=4.991226522157643E-4]:1.072985621453E-1,1[&rate=4.991226522157643E-4]:2.65776056537E-2)[&rate=4.991226522157643E-4]:3.218877337103E-2,24[&rate=4.991226522157643E-4]:8.39588296833E-1)[&rate=4.991226522157643E-4]:4.11999117727E-1,102[&rate=4.991226522157643E-4]:8.994357894359E-2)[&rate=4.991226522157643E-4]:1.006408536461E-2,(((25[&rate=4.991226522157643E-4]:5.179616631591E-1,20[&rate=4.991226522157643E-4]:4.987835809674E-1)[&rate=4.991226522157643E-4]:3.138116672866E-1,23[&rate=4.991226522157643E-4]:8.208144263361E-1)[&rate=4.991226522157643E-4]:4.455380135761E-2,(11[&rate=4.991226522157643E-4]:6.287861389484E-1,140[&rate=4.991226522157643E-4]:6.096080567567E-1)[&rate=4.991226522157643E-4]:1.516505818961E-1)[&rate=4.991226522157643E-4]:3.853243681212E-1)[&rate=4.991226522157643E-4]:1.927383169604E-1,(((((148[&rate=4.991226522157643E-4]:1.276404328126E-1,143[&rate=4.991226522157643E-4]:1.249007067852E-1)[&rate=4.991226522157643E-4]:4.879738045739E-1,(((139[&rate=4.991226522157643E-4]:2.264609399676E-1,111[&rate=4.991226522157643E-4]:5.111847421418E-2)[&rate=4.991226522157643E-4]:1.807692075772E-1,(104[&rate=4.991226522157643E-4]:1.333716138234E-1,106[&rate=4.991226522157643E-4]:1.333716138234E-1)[&rate=4.991226522157643E-4]:8.207771180361E-2)[&rate=4.991226522157643E-4]:1.262839797819E-1,116[&rate=4.991226522157643E-4]:2.814593328061E-1)[&rate=4.991226522157643E-4]:2.957987401967E-1)[&rate=4.991226522157643E-4]:3.714241358733E-1,((115[&rate=4.991226522157643E-4]:4.114633004042E-1,(19[&rate=4.991226522157643E-4]:3.441614558411E-1,13[&rate=4.991226522157643E-4]:3.058052914574E-1)[&rate=4.991226522157643E-4]:1.878497897687E-1)[&rate=4.991226522157643E-4]:5.084085229646E-1,(((114[&rate=4.991226522157643E-4]:4.866010549455E-1,112[&rate=4.991226522157643E-4]:5.687928357674E-1)[&rate=4.991226522157643E-4]:1.414145966007E-1,109[&rate=4.991226522157643E-4]:7.074677063407E-1)[&rate=4.991226522157643E-4]:3.288478918456E-2,(107[&rate=4.991226522157643E-4]:4.608286972666E-1,108[&rate=4.991226522157643E-4]:4.580889712392E-1)[&rate=4.991226522157643E-4]:2.603457160669E-1)[&rate=4.991226522157643E-4]:2.58971382638E-1)[&rate=4.991226522157643E-4]:2.881038550739E-2)[&rate=4.991226522157643E-4]:1.424733765368E-1,((14[&rate=4.991226522157643E-4]:2.418630668681E-1,17[&rate=4.991226522157643E-4]:2.802192312518E-1)[&rate=4.991226522157643E-4]:5.487634797263E-1,((105[&rate=4.991226522157643E-4]:5.724620083788E-1,(110[&rate=4.991226522157643E-4]:5.506788034289E-1,117[&rate=4.991226522157643E-4]:5.588979815112E-1)[&rate=4.991226522157643E-4]:4.370101316905E-2)[&rate=4.991226522157643E-4]:1.15830890121E-1,(9[&rate=4.991226522157643E-4]:6.718230628398E-1,(113[&rate=4.991226522157643E-4]:5.47037589371E-1,(30[&rate=4.991226522157643E-4]:1.939170535982E-1,4[&rate=4.991226522157643E-4]:2.131431387215E-2)[&rate=4.991226522157643E-4]:4.681890289236E-1)[&rate=4.991226522157643E-4]:1.330046515509E-1)[&rate=4.991226522157643E-4]:3.564791785181E-2)[&rate=4.991226522157643E-4]:7.493638782083E-2)[&rate=4.991226522157643E-4]:3.827208196403E-1)[&rate=4.991226522157643E-4]:7.740206568835E-3,(142[&rate=4.991226522157643E-4]:2.261088845091E-1,((144[&rate=4.991226522157643E-4]:8.778288988201E-2,145[&rate=4.991226522157643E-4]:9.326234193695E-2)[&rate=4.991226522157643E-4]:3.970913412128E-3,141[&rate=4.991226522157643E-4]:9.449352932149E-2)[&rate=4.991226522157643E-4]:1.288756291601E-1)[&rate=4.991226522157643E-4]:1.127581428021E0)[&rate=4.991226522157643E-4]:1.856310112046E-1)[&rate=4.991226522157643E-4]:2.313934503529E-1)[&rate=4.991226522157643E-4]:2.305696337964E-1,101[&rate=4.991226522157643E-4]:7.492296133631E-1)[&rate=4.991226522157643E-4]:4.08217744805E-1)[&rate=4.991226522157643E-4]:2.262455668389E-1)[&rate=4.991226522157643E-4]:2.8940178464E-1,146[&rate=4.991226522157643E-4]:8.201491298882E-1)[&rate=4.991226522157643E-4]:2.509127215379E-1,40[&rate=4.991226522157643E-4]:9.508432721912E-1)[&rate=4.991226522157643E-4]:1.058239920121E-2,((98[&rate=4.991226522157643E-4]:5.095727181371E-1,97[&rate=4.991226522157643E-4]:3.101191662246E-1)[&rate=4.991226522157643E-4]:2.273913831714E-1,((99[&rate=4.991226522157643E-4]:4.887350786948E-1,96[&rate=4.991226522157643E-4]:4.532159530119E-1)[&rate=4.991226522157643E-4]:1.725909401014E-1,(95[&rate=4.991226522157643E-4]:5.276632198463E-1,(100[&rate=4.991226522157643E-4]:3.720961737489E-1,94[&rate=4.991226522157643E-4]:3.720961737489E-1)[&rate=4.991226522157643E-4]:7.086759254534E-2)[&rate=4.991226522157643E-4]:1.227338372014E-1)[&rate=4.991226522157643E-4]:9.749600600956E-2)[&rate=4.991226522157643E-4]:3.528768706302E-1)[&rate=4.991226522157643E-4]:1.568461444682E-1)[&rate=4.991226522157643E-4]:1.627843504749E-1,(127[&rate=4.991226522157643E-4]:2.915539863462E0,((36[&rate=4.991226522157643E-4]:3.449278382269E-1,(35[&rate=4.991226522157643E-4]:7.168435244249E-2,121[&rate=4.991226522157643E-4]:2.197711749703E0)[&rate=4.991226522157643E-4]:2.266681433186E-1)[&rate=4.991226522157643E-4]:4.593399874563E-2,((128[&rate=4.991226522157643E-4]:1.728777344677E0,((((65[&rate=4.991226522157643E-4]:3.903319801219E-1,(60[&rate=4.991226522157643E-4]:3.274963480347E-1,62[&rate=4.991226522157643E-4]:5.192771699525E-1)[&rate=4.991226522157643E-4]:6.283563208714E-2)[&rate=4.991226522157643E-4]:3.345743396546E-2,64[&rate=4.991226522157643E-4]:5.74474345594E-1)[&rate=4.991226522157643E-4]:1.017354887433E-1,(63[&rate=4.991226522157643E-4]:2.329014300502E-2,61[&rate=4.991226522157643E-4]:6.438603341606E-2)[&rate=4.991226522157643E-4]:6.529196913323E-1)[&rate=4.991226522157643E-4]:8.630924865756E-1,(((130[&rate=4.991226522157643E-4]:1.451937833025E-1,131[&rate=4.991226522157643E-4]:1.479335093298E-1)[&rate=4.991226522157643E-4]:1.061827296937E-1,(129[&rate=4.991226522157643E-4]:2.264710537447E-1,132[&rate=4.991226522157643E-4]:2.292107797721E-1)[&rate=4.991226522157643E-4]:2.490545925142E-2)[&rate=4.991226522157643E-4]:4.166565281762E-1,(69[&rate=4.991226522157643E-4]:6.167533832025E-1,118[&rate=4.991226522157643E-4]:6.057944790929E-1)[&rate=4.991226522157643E-4]:1.992248634493E-1)[&rate=4.991226522157643E-4]:7.753788687817E-1)[&rate=4.991226522157643E-4]:2.881051607506E-1)[&rate=4.991226522157643E-4]:1.009315300173E-1,((((48[&rate=4.991226522157643E-4]:4.561894715348E-1,(42[&rate=4.991226522157643E-4]:2.353074974276E-1,41[&rate=4.991226522157643E-4]:2.298430165533E-1)[&rate=4.991226522157643E-4]:1.82630607987E-1)[&rate=4.991226522157643E-4]:3.288795595869E-2,(43[&rate=4.991226522157643E-4]:4.861501876203E-1,46[&rate=4.991226522157643E-4]:4.861501876203E-1)[&rate=4.991226522157643E-4]:1.385620162172E-2)[&rate=4.991226522157643E-4]:5.207603908704E-2,((47[&rate=4.991226522157643E-4]:4.905680718506E-1,(49[&rate=4.991226522157643E-4]:4.106737411582E-1,50[&rate=4.991226522157643E-4]:4.106737411582E-1)[&rate=4.991226522157643E-4]:4.710744544666E-2)[&rate=4.991226522157643E-4]:3.599041727433E-2,51[&rate=4.991226522157643E-4]:4.992360847534E-1)[&rate=4.991226522157643E-4]:2.552393920413E-2)[&rate=4.991226522157643E-4]:1.957957606411E-2,(45[&rate=4.991226522157643E-4]:5.404199083174E-1,44[&rate=4.991226522157643E-4]:5.431521487546E-1)[&rate=4.991226522157643E-4]:2.304537476432E-2)[&rate=4.991226522157643E-4]:4.928473793214E-1)[&rate=4.991226522157643E-4]:4.334474309996E-2)[&rate=4.991226522157643E-4]:4.130081284284E-3)[&rate=4.991226522157643E-4]:2.619681330999E-1)[&rate=4.991226522157643E-4]:1.118836643272E-1,((66[&rate=4.991226522157643E-4]:3.130418980619E-1,((122[&rate=4.991226522157643E-4]:1.928640691167E-1,(124[&rate=4.991226522157643E-4]:2.587992408495E-2,123[&rate=4.991226522157643E-4]:2.861216452208E-2)[&rate=4.991226522157643E-4]:1.642519045947E-1)[&rate=4.991226522157643E-4]:5.910770624848E-1,67[&rate=4.991226522157643E-4]:2.826685812609E-1)[&rate=4.991226522157643E-4]:3.037331680105E-2)[&rate=4.991226522157643E-4]:5.888163596433E-2,((((138[&rate=4.991226522157643E-4]:2.305957093781E-1,136[&rate=4.991226522157643E-4]:9.908886006287E-2)[&rate=4.991226522157643E-4]:4.661099724898E-1,135[&rate=4.991226522157643E-4]:4.967056818678E-1)[&rate=4.991226522157643E-4]:1.90464308935E-1,(119[&rate=4.991226522157643E-4]:9.61709284192E-1,120[&rate=4.991226522157643E-4]:8.658188732332E-1)[&rate=4.991226522157643E-4]:7.340591209017E-2)[&rate=4.991226522157643E-4]:1.358391122513E0,126[&rate=4.991226522157643E-4]:1.607803796152E0)[&rate=4.991226522157643E-4]:1.129392755974E-2)[&rate=4.991226522157643E-4]:3.503448391919E-1)[&rate=4.991226522157643E-4]:5.125811770104E-2)[&rate=4.991226522157643E-4]:1.704778676986E-1)[&rate=4.991226522157643E-4]:4.394546888864E-3)[&rate=4.991226522157643E-4]:7.861338675247E-2,((59[&rate=4.991226522157643E-4]:4.633018949428E-1,(55[&rate=4.991226522157643E-4]:3.447716724335E-1,(((58[&rate=4.991226522157643E-4]:2.754157198124E-1,54[&rate=4.991226522157643E-4]:2.180386706321E-1)[&rate=4.991226522157643E-4]:1.817473117272E-2,37[&rate=4.991226522157643E-4]:3.127161340452E-1)[&rate=4.991226522157643E-4]:6.861101765646E-2,(56[&rate=4.991226522157643E-4]:2.860285566689E-1,57[&rate=4.991226522157643E-4]:2.969575184177E-1)[&rate=4.991226522157643E-4]:4.885050760091E-2)[&rate=4.991226522157643E-4]:9.892608163693E-3)[&rate=4.991226522157643E-4]:1.103335011976E-1)[&rate=4.991226522157643E-4]:4.409357734146E-1,68[&rate=4.991226522157643E-4]:8.550573404884E-1)[&rate=4.991226522157643E-4]:7.19675589543E-1);
tree STATE_20880000 [&joint=-20986.92731468602,lnP=-20986.92731468602] = [&R] (((34[&rate=5.796279814985779E-4]:4.831793283161E-2,((((((((46[&rate=5.796279814985779E-4]:4.753618191697E-1,((42[&rate=5.796279814985779E-4]:1.501645620213E-1,48[&rate=5.796279814985779E-4]:1.884159281416E-1)[&rate=5.796279814985779E-4]:1.130792746276E-1,41[&rate=5.796279814985779E-4]:2.577793557747E-1)[&rate=5.796279814985779E-4]:1.629376546521E-1)[&rate=5.796279814985779E-4]:1.701256234322E-2,43[&rate=5.796279814985779E-4]:4.923743815129E-1)[&rate=5.796279814985779E-4]:1.716055044962E-1,((44[&rate=5.796279814985779E-4]:1.179924697709E-1,47[&rate=5.796279814985779E-4]:1.234569506451E-1)[&rate=5.796279814985779E-4]:5.385154492821E-1,(51[&rate=5.796279814985779E-4]:6.203789226968E-1,(49[&rate=5.796279814985779E-4]:4.74172660197E-1,50[&rate=5.796279814985779E-4]:4.74172660197E-1)[&rate=5.796279814985779E-4]:1.407417816256E-1)[&rate=5.796279814985779E-4]:1.427107285889E-2)[&rate=5.796279814985779E-4]:2.007486081853E-3)[&rate=5.796279814985779E-4]:3.250767319857E-2,45[&rate=5.796279814985779E-4]:6.882908378963E-1)[&rate=5.796279814985779E-4]:2.599377910113E-2,((((65[&rate=5.796279814985779E-4]:3.291164601663E-1,((64[&rate=5.796279814985779E-4]:1.600726738004E-1,60[&rate=5.796279814985779E-4]:9.387742293703E-3)[&rate=5.796279814985779E-4]:2.921740731559E-1,62[&rate=5.796279814985779E-4]:4.933426373673E-1)[&rate=5.796279814985779E-4]:2.755464471672E-2)[&rate=5.796279814985779E-4]:2.76411277746E-1,(63[&rate=5.796279814985779E-4]:1.505192590467E-1,61[&rate=5.796279814985779E-4]:1.916151494578E-1)[&rate=5.796279814985779E-4]:6.056934103723E-1)[&rate=5.796279814985779E-4]:5.674978642573E-1,(((130[&rate=5.796279814985779E-4]:2.372856652129E-1,131[&rate=5.796279814985779E-4]:2.400253912403E-1)[&rate=5.796279814985779E-4]:3.843844267826E-2,(132[&rate=5.796279814985779E-4]:2.192791153738E-1,129[&rate=5.796279814985779E-4]:2.165393893465E-1)[&rate=5.796279814985779E-4]:5.918471854472E-2)[&rate=5.796279814985779E-4]:4.50041939518E-1,(69[&rate=5.796279814985779E-4]:8.722294189508E-1,118[&rate=5.796279814985779E-4]:8.612705148412E-1)[&rate=5.796279814985779E-4]:1.481833937939E-3)[&rate=5.796279814985779E-4]:5.020540753083E-1)[&rate=5.796279814985779E-4]:6.668982217E-4,128[&rate=5.796279814985779E-4]:1.225747294912E0)[&rate=5.796279814985779E-4]:2.619335343769E-1)[&rate=5.796279814985779E-4]:2.095565838516E-1,(127[&rate=5.796279814985779E-4]:2.713260389904E0,((121[&rate=5.796279814985779E-4]:2.243976325601E0,35[&rate=5.796279814985779E-4]:1.179489283403E-1)[&rate=5.796279814985779E-4]:4.912033444298E-3,36[&rate=5.796279814985779E-4]:1.694363042503E-1)[&rate=5.796279814985779E-4]:2.327614044864E-2)[&rate=5.796279814985779E-4]:2.23331876194E-2)[&rate=5.796279814985779E-4]:3.647596555879E-1,(38[&rate=5.796279814985779E-4]:7.363360764295E-1,((39[&rate=5.796279814985779E-4]:6.711833076769E-1,(147[&rate=5.796279814985779E-4]:6.833603052833E-1,((40[&rate=5.796279814985779E-4]:5.755561545088E-1,(146[&rate=5.796279814985779E-4]:6.768293762962E-1,((((7[&rate=5.796279814985779E-4]:3.206355275741E-1,8[&rate=5.796279814985779E-4]:3.206355275741E-1)[&rate=5.796279814985779E-4]:1.491495444301E-1,26[&rate=5.796279814985779E-4]:5.766343870727E-1)[&rate=5.796279814985779E-4]:6.962657255063E-2,(22[&rate=5.796279814985779E-4]:4.027124127132E-1,27[&rate=5.796279814985779E-4]:4.191507688776E-1)[&rate=5.796279814985779E-4]:2.325896428005E-1)[&rate=5.796279814985779E-4]:2.197439459393E-2,(2[&rate=5.796279814985779E-4]:2.662474297916E-1,31[&rate=5.796279814985779E-4]:4.936446900656E-1)[&rate=5.796279814985779E-4]:2.184262805901E-1)[&rate=5.796279814985779E-4]:2.028662889509E0)[&rate=5.796279814985779E-4]:1.894535744752E-2)[&rate=5.796279814985779E-4]:2.423845685871E-2,16[&rate=5.796279814985779E-4]:2.685287537485E0)[&rate=5.796279814985779E-4]:2.618864473543E-2)[&rate=5.796279814985779E-4]:4.520005157401E-2)[&rate=5.796279814985779E-4]:1.154393312982E-1,((((((((102[&rate=5.796279814985779E-4]:1.888275576132E-2,(((25[&rate=5.796279814985779E-4]:3.157778456234E-1,20[&rate=5.796279814985779E-4]:2.965997634316E-1)[&rate=5.796279814985779E-4]:1.050646121149E-1,23[&rate=5.796279814985779E-4]:4.098835536286E-1)[&rate=5.796279814985779E-4]:4.059754736535E-1,(140[&rate=5.796279814985779E-4]:5.875855864055E-1,11[&rate=5.796279814985779E-4]:6.067636685972E-1)[&rate=5.796279814985779E-4]:1.241638518357E-1)[&rate=5.796279814985779E-4]:3.537086599859E-1)[&rate=5.796279814985779E-4]:1.555545630676E-1,((1[&rate=5.796279814985779E-4]:5.523657140558E-2,(21[&rate=5.796279814985779E-4]:6.705236593808E-1,28[&rate=5.796279814985779E-4]:6.951811936273E-1)[&rate=5.796279814985779E-4]:1.463567476413E-1)[&rate=5.796279814985779E-4]:3.382132518582E-1,24[&rate=5.796279814985779E-4]:1.174271741072E0)[&rate=5.796279814985779E-4]:1.618094133733E-1)[&rate=5.796279814985779E-4]:2.092497889149E-1,((((116[&rate=5.796279814985779E-4]:4.585156581716E-1,(111[&rate=5.796279814985779E-4]:4.697385585113E-1,(104[&rate=5.796279814985779E-4]:3.280127503645E-1,(106[&rate=5.796279814985779E-4]:2.900593876725E-1,139[&rate=5.796279814985779E-4]:4.818402095903E-1)[&rate=5.796279814985779E-4]:3.7953362692E-2)[&rate=5.796279814985779E-4]:1.252874519824E-1)[&rate=5.796279814985779E-4]:6.548942842745E-2)[&rate=5.796279814985779E-4]:1.880781355121E-1,(148[&rate=5.796279814985779E-4]:2.473678267526E-1,143[&rate=5.796279814985779E-4]:2.446281007252E-1)[&rate=5.796279814985779E-4]:4.375821313149E-1)[&rate=5.796279814985779E-4]:1.318028562108E-1,((115[&rate=5.796279814985779E-4]:6.461119525995E-1,(19[&rate=5.796279814985779E-4]:5.545919033438E-1,13[&rate=5.796279814985779E-4]:5.162357389601E-1)[&rate=5.796279814985779E-4]:2.120679944612E-1)[&rate=5.796279814985779E-4]:6.05545242326E-2,(((109[&rate=5.796279814985779E-4]:5.185198841266E-1,107[&rate=5.796279814985779E-4]:4.993418019348E-1)[&rate=5.796279814985779E-4]:1.730314347849E-2,(114[&rate=5.796279814985779E-4]:1.213832379785E-1,112[&rate=5.796279814985779E-4]:2.035750188004E-1)[&rate=5.796279814985779E-4]:3.349877348321E-1)[&rate=5.796279814985779E-4]:1.307725825112E-1,108[&rate=5.796279814985779E-4]:6.446778018972E-1)[&rate=5.796279814985779E-4]:1.195229215103E-1)[&rate=5.796279814985779E-4]:7.173017306252E-2)[&rate=5.796279814985779E-4]:1.350916780669E-1,(((113[&rate=5.796279814985779E-4]:6.335170357937E-1,110[&rate=5.796279814985779E-4]:6.28037583739E-1)[&rate=5.796279814985779E-4]:8.586177387462E-2,105[&rate=5.796279814985779E-4]:6.919815493945E-1)[&rate=5.796279814985779E-4]:1.426707712171E-1,(9[&rate=5.796279814985779E-4]:7.475260513787E-1,(((30[&rate=5.796279814985779E-4]:4.313248696637E-1,4[&rate=5.796279814985779E-4]:2.587221299377E-1)[&rate=5.796279814985779E-4]:3.809945020544E-2,117[&rate=5.796279814985779E-4]:3.570955527459E-1)[&rate=5.796279814985779E-4]:2.488843939844E-1,(14[&rate=5.796279814985779E-4]:3.173301367728E-1,17[&rate=5.796279814985779E-4]:3.556863011565E-1)[&rate=5.796279814985779E-4]:2.859100839299E-1)[&rate=5.796279814985779E-4]:1.525050087581E-1)[&rate=5.796279814985779E-4]:1.063043514246E-1)[&rate=5.796279814985779E-4]:1.336305278979E-1)[&rate=5.796279814985779E-4]:4.619796017E-1)[&rate=5.796279814985779E-4]:7.229172495707E-3,(142[&rate=5.796279814985779E-4]:4.833974209939E-1,((144[&rate=5.796279814985779E-4]:4.213561700948E-1,141[&rate=5.796279814985779E-4]:4.240958961222E-1)[&rate=5.796279814985779E-4]:4.794959193591E-2,145[&rate=5.796279814985779E-4]:4.747852140857E-1)[&rate=5.796279814985779E-4]:8.612206908233E-3)[&rate=5.796279814985779E-4]:1.154094201711E0)[&rate=5.796279814985779E-4]:6.318130160316E-2,((((87[&rate=5.796279814985779E-4]:2.142817837876E-1,(92[&rate=5.796279814985779E-4]:1.520597570737E-1,(90[&rate=5.796279814985779E-4]:3.167820054863E-2,91[&rate=5.796279814985779E-4]:3.167820054863E-2)[&rate=5.796279814985779E-4]:1.203815565251E-1)[&rate=5.796279814985779E-4]:7.592065685087E-2)[&rate=5.796279814985779E-4]:1.191349197639E-1,((85[&rate=5.796279814985779E-4]:7.468298921477E-2,((86[&rate=5.796279814985779E-4]:3.159320493753E-2,84[&rate=5.796279814985779E-4]:3.159320493753E-2)[&rate=5.796279814985779E-4]:8.269019991145E-3,93[&rate=5.796279814985779E-4]:5.356085506569E-2)[&rate=5.796279814985779E-4]:3.482076428609E-2)[&rate=5.796279814985779E-4]:6.814181271205E-2,83[&rate=5.796279814985779E-4]:1.428248019268E-1)[&rate=5.796279814985779E-4]:1.905919016246E-1)[&rate=5.796279814985779E-4]:4.163630158745E-1,(88[&rate=5.796279814985779E-4]:7.193055797805E-2,89[&rate=5.796279814985779E-4]:8.562918811506E-2)[&rate=5.796279814985779E-4]:6.778491614479E-1)[&rate=5.796279814985779E-4]:4.210256217435E-1,((15[&rate=5.796279814985779E-4]:4.031873777835E-1,10[&rate=5.796279814985779E-4]:3.648312134E-1)[&rate=5.796279814985779E-4]:2.206295346068E-1,(6[&rate=5.796279814985779E-4]:3.394240411117E-1,(18[&rate=5.796279814985779E-4]:2.473628596647E-1,3[&rate=5.796279814985779E-4]:1.322943665141E-1)[&rate=5.796279814985779E-4]:1.550748800771E-1)[&rate=5.796279814985779E-4]:2.295983507307E-1)[&rate=5.796279814985779E-4]:1.141117164504E-1)[&rate=5.796279814985779E-4]:8.202785420429E-1)[&rate=5.796279814985779E-4]:5.100494758738E-1,101[&rate=5.796279814985779E-4]:9.586676056614E-1)[&rate=5.796279814985779E-4]:6.423267959231E-1,((97[&rate=5.796279814985779E-4]:5.33776604781E-1,(95[&rate=5.796279814985779E-4]:5.487743929806E-1,(100[&rate=5.796279814985779E-4]:1.925290649349E-1,94[&rate=5.796279814985779E-4]:1.925290649349E-1)[&rate=5.796279814985779E-4]:2.715458744936E-1)[&rate=5.796279814985779E-4]:1.953847254616E-1)[&rate=5.796279814985779E-4]:5.436099398535E-3,98[&rate=5.796279814985779E-4]:7.38666256092E-1)[&rate=5.796279814985779E-4]:1.757928704502E-2)[&rate=5.796279814985779E-4]:1.015456601179E-1,(99[&rate=5.796279814985779E-4]:7.368988715597E-1,96[&rate=5.796279814985779E-4]:7.013797458769E-1)[&rate=5.796279814985779E-4]:1.427502551925E-1)[&rate=5.796279814985779E-4]:5.724673626645E-2)[&rate=5.796279814985779E-4]:1.801944838351E-2)[&rate=5.796279814985779E-4]:3.992593155264E-1)[&rate=5.796279814985779E-4]:2.952822354371E-1,((((52[&rate=5.796279814985779E-4]:8.975219195978E-1,(((75[&rate=5.796279814985779E-4]:7.107672445645E-1,(76[&rate=5.796279814985779E-4]:5.190271260405E-1,(70[&rate=5.796279814985779E-4]:4.63781254121E-1,74[&rate=5.796279814985779E-4]:5.021374185044E-1)[&rate=5.796279814985779E-4]:1.688970753602E-2)[&rate=5.796279814985779E-4]:1.91740118524E-1)[&rate=5.796279814985779E-4]:1.752806593455E-1,(77[&rate=5.796279814985779E-4]:7.490964385221E-1,((73[&rate=5.796279814985779E-4]:5.657435596304E-1,(80[&rate=5.796279814985779E-4]:1.416521206277E-1,81[&rate=5.796279814985779E-4]:1.416521206277E-1)[&rate=5.796279814985779E-4]:3.747763705096E-1)[&rate=5.796279814985779E-4]:2.224596440469E-2,(((71[&rate=5.796279814985779E-4]:6.508082244729E-2,79[&rate=5.796279814985779E-4]:9.247808272132E-2)[&rate=5.796279814985779E-4]:3.674592689224E-2,82[&rate=5.796279814985779E-4]:1.374431876956E-1)[&rate=5.796279814985779E-4]:3.796506216952E-1,(78[&rate=5.796279814985779E-4]:8.674833868226E-2,72[&rate=5.796279814985779E-4]:6.483053046295E-2)[&rate=5.796279814985779E-4]:4.221262926265E-1)[&rate=5.796279814985779E-4]:3.801900231555E-2)[&rate=5.796279814985779E-4]:1.665863665417E-1)[&rate=5.796279814985779E-4]:1.314720133332E-1)[&rate=5.796279814985779E-4]:6.855133950458E-1,(133[&rate=5.796279814985779E-4]:9.178255954567E-1,(137[&rate=5.796279814985779E-4]:9.421870459759E-1,134[&rate=5.796279814985779E-4]:8.709541692637E-1)[&rate=5.796279814985779E-4]:1.673443989184E-2)[&rate=5.796279814985779E-4]:6.893521418552E-1)[&rate=5.796279814985779E-4]:6.422695794269E-2)[&rate=5.796279814985779E-4]:1.367366215992E-2,((((12[&rate=5.796279814985779E-4]:2.950056405194E-1,5[&rate=5.796279814985779E-4]:2.56649476136E-1)[&rate=5.796279814985779E-4]:1.17582225336E-1,29[&rate=5.796279814985779E-4]:5.194371809239E-1)[&rate=5.796279814985779E-4]:3.671690065754E-1,103[&rate=5.796279814985779E-4]:6.537294751706E-1)[&rate=5.796279814985779E-4]:1.891645768455E0,53[&rate=5.796279814985779E-4]:8.728847877533E-1)[&rate=5.796279814985779E-4]:3.011407269297E-2)[&rate=5.796279814985779E-4]:1.284713089149E-1,125[&rate=5.796279814985779E-4]:8.210876557E-1)[&rate=5.796279814985779E-4]:5.078095544395E-1,((59[&rate=5.796279814985779E-4]:5.465664686059E-1,((37[&rate=5.796279814985779E-4]:5.03074411434E-1,(54[&rate=5.796279814985779E-4]:2.602834449447E-1,58[&rate=5.796279814985779E-4]:3.17660494125E-1)[&rate=5.796279814985779E-4]:1.662882342489E-1)[&rate=5.796279814985779E-4]:6.170684003158E-2,(57[&rate=5.796279814985779E-4]:5.29039163031E-1,(56[&rate=5.796279814985779E-4]:3.107878519488E-1,55[&rate=5.796279814985779E-4]:3.107878519488E-1)[&rate=5.796279814985779E-4]:2.073223493335E-1)[&rate=5.796279814985779E-4]:2.229627515269E-4)[&rate=5.796279814985779E-4]:2.003658326045E-2)[&rate=5.796279814985779E-4]:2.254793719118E-1,68[&rate=5.796279814985779E-4]:7.228655126487E-1)[&rate=5.796279814985779E-4]:4.393650308241E-1)[&rate=5.796279814985779E-4]:2.140022751771E-1)[&rate=5.796279814985779E-4]:8.281945058411E-2)[&rate=5.796279814985779E-4]:4.053038874346E-2,33[&rate=5.796279814985779E-4]:7.240996541069E-2)[&rate=5.796279814985779E-4]:8.464420311192E-3,((((119[&rate=5.796279814985779E-4]:1.762053086351E0,((120[&rate=5.796279814985779E-4]:9.198786413201E-1,126[&rate=5.796279814985779E-4]:2.300665296352E-1)[&rate=5.796279814985779E-4]:2.611871980874E-1,((138[&rate=5.796279814985779E-4]:3.591332901072E-1,136[&rate=5.796279814985779E-4]:2.27626440792E-1)[&rate=5.796279814985779E-4]:3.470369953383E-1,135[&rate=5.796279814985779E-4]:5.061702854455E-1)[&rate=5.796279814985779E-4]:4.228407594415E-1)[&rate=5.796279814985779E-4]:4.850968359847E-1)[&rate=5.796279814985779E-4]:8.010369011657E-1,66[&rate=5.796279814985779E-4]:5.302132751881E-1)[&rate=5.796279814985779E-4]:6.578268207801E-2,(((123[&rate=5.796279814985779E-4]:1.257220014363E-1,124[&rate=5.796279814985779E-4]:1.229897609991E-1)[&rate=5.796279814985779E-4]:3.102723288651E-1,122[&rate=5.796279814985779E-4]:4.359943303014E-1)[&rate=5.796279814985779E-4]:4.63118504992E-1,67[&rate=5.796279814985779E-4]:3.978402849527E-1)[&rate=5.796279814985779E-4]:1.981556723134E-1)[&rate=5.796279814985779E-4]:2.918352380455E-1,32[&rate=5.796279814985779E-4]:2.899688462429E-3)[&rate=5.796279814985779E-4]:7.249524520474E-2);
tree STATE_20970000 [&joint=-20980.753293587706,lnP=-20980.753293587706] = [&R] (33[&rate=6.174374477491873E-4]:8.429609770204E-2,((((((126[&rate=6.174374477491873E-4]:2.74014394671E-1,119[&rate=6.174374477491873E-4]:1.059716917315E0)[&rate=6.174374477491873E-4]:3.200520321715E-3,120[&rate=6.174374477491873E-4]:9.670270266776E-1)[&rate=6.174374477491873E-4]:1.225627469459E0,(135[&rate=6.174374477491873E-4]:3.494215798909E-1,(138[&rate=6.174374477491873E-4]:1.628624801479E-1,136[&rate=6.174374477491873E-4]:3.135563083266E-2)[&rate=6.174374477491873E-4]:3.865590997431E-1)[&rate=6.174374477491873E-4]:1.591178121726E0)[&rate=6.174374477491873E-4]:2.303051843856E-1,((122[&rate=6.174374477491873E-4]:2.625380820789E-1,(123[&rate=6.174374477491873E-4]:1.697362411693E-1,124[&rate=6.174374477491873E-4]:1.670040007321E-1)[&rate=6.174374477491873E-4]:9.280184090958E-2)[&rate=6.174374477491873E-4]:4.069117630321E-1,67[&rate=6.174374477491873E-4]:1.681772947703E-1)[&rate=6.174374477491873E-4]:3.177960843824E-1)[&rate=6.174374477491873E-4]:2.355885764272E-2,66[&rate=6.174374477491873E-4]:5.095322367954E-1)[&rate=6.174374477491873E-4]:4.341439925058E-1,((32[&rate=6.174374477491873E-4]:1.68283194783E-2,((((((40[&rate=6.174374477491873E-4]:5.52195510078E-1,39[&rate=6.174374477491873E-4]:5.52195510078E-1)[&rate=6.174374477491873E-4]:3.82734207562E-2,((146[&rate=6.174374477491873E-4]:6.726296148248E-1,((((((15[&rate=6.174374477491873E-4]:3.754081880646E-1,10[&rate=6.174374477491873E-4]:3.370520236811E-1)[&rate=6.174374477491873E-4]:1.448347427173E-1,(6[&rate=6.174374477491873E-4]:3.570793113583E-1,18[&rate=6.174374477491873E-4]:4.200930099884E-1)[&rate=6.174374477491873E-4]:1.083690988757E-1)[&rate=6.174374477491873E-4]:4.90448848176E-1,(3[&rate=6.174374477491873E-4]:8.564700999553E-1,((88[&rate=6.174374477491873E-4]:8.107697871025E-2,89[&rate=6.174374477491873E-4]:9.477560884726E-2)[&rate=6.174374477491873E-4]:1.426191821611E-1,(87[&rate=6.174374477491873E-4]:1.650389512008E-1,((((93[&rate=6.174374477491873E-4]:6.521157379194E-2,85[&rate=6.174374477491873E-4]:5.151294365493E-2)[&rate=6.174374477491873E-4]:4.033224204503E-2,84[&rate=6.174374477491873E-4]:9.184518569995E-2)[&rate=6.174374477491873E-4]:3.608416967617E-2,(86[&rate=6.174374477491873E-4]:8.02951402851E-2,83[&rate=6.174374477491873E-4]:8.02951402851E-2)[&rate=6.174374477491873E-4]:4.763421509103E-2)[&rate=6.174374477491873E-4]:3.084667877366E-2,(92[&rate=6.174374477491873E-4]:9.658929382283E-2,(90[&rate=6.174374477491873E-4]:5.053034959316E-2,91[&rate=6.174374477491873E-4]:5.053034959316E-2)[&rate=6.174374477491873E-4]:4.605894422967E-2)[&rate=6.174374477491873E-4]:7.588537046398E-2)[&rate=6.174374477491873E-4]:6.262917051033E-3)[&rate=6.174374477491873E-4]:5.865720967055E-2)[&rate=6.174374477491873E-4]:1.172499966481E0)[&rate=6.174374477491873E-4]:4.737236393425E-2)[&rate=6.174374477491873E-4]:4.096710098786E-1,((((((23[&rate=6.174374477491873E-4]:5.314815438361E-1,(25[&rate=6.174374477491873E-4]:3.779178117357E-1,20[&rate=6.174374477491873E-4]:3.58739729544E-1)[&rate=6.174374477491873E-4]:1.6452263621E-1)[&rate=6.174374477491873E-4]:2.723315369789E-1,(11[&rate=6.174374477491873E-4]:4.147644136484E-1,140[&rate=6.174374477491873E-4]:3.955863314567E-1)[&rate=6.174374477491873E-4]:3.041171603174E-1)[&rate=6.174374477491873E-4]:3.842803482021E-1,102[&rate=6.174374477491873E-4]:3.740849751045E-2)[&rate=6.174374477491873E-4]:8.609641936048E-3,(((28[&rate=6.174374477491873E-4]:9.430367682831E-1,21[&rate=6.174374477491873E-4]:9.183792340367E-1)[&rate=6.174374477491873E-4]:2.199504951683E-2,1[&rate=6.174374477491873E-4]:1.78730447937E-1)[&rate=6.174374477491873E-4]:1.454835112684E-1,24[&rate=6.174374477491873E-4]:1.105035877014E0)[&rate=6.174374477491873E-4]:1.026260980493E-1)[&rate=6.174374477491873E-4]:5.756980118084E-2,((((14[&rate=6.174374477491873E-4]:3.584052110394E-1,17[&rate=6.174374477491873E-4]:3.967613754231E-1)[&rate=6.174374477491873E-4]:3.519980141565E-1,(113[&rate=6.174374477491873E-4]:7.078647580031E-1,((9[&rate=6.174374477491873E-4]:3.172885149863E-1,117[&rate=6.174374477491873E-4]:3.282474190959E-1)[&rate=6.174374477491873E-4]:2.370019444498E-1,(30[&rate=6.174374477491873E-4]:4.050600897392E-1,4[&rate=6.174374477491873E-4]:2.324573500132E-1)[&rate=6.174374477491873E-4]:2.725180409297E-1)[&rate=6.174374477491873E-4]:1.45355120485E-1)[&rate=6.174374477491873E-4]:2.538467192762E-3)[&rate=6.174374477491873E-4]:5.549858351422E-2,(105[&rate=6.174374477491873E-4]:2.937175048744E-1,110[&rate=6.174374477491873E-4]:3.156353130935E-1)[&rate=6.174374477491873E-4]:4.447870435619E-1)[&rate=6.174374477491873E-4]:1.600738319157E-1,((116[&rate=6.174374477491873E-4]:6.502251028191E-1,(((19[&rate=6.174374477491873E-4]:3.496168604029E-1,13[&rate=6.174374477491873E-4]:3.112606960192E-1)[&rate=6.174374477491873E-4]:3.74384223534E-1,((109[&rate=6.174374477491873E-4]:3.346232603582E-1,(112[&rate=6.174374477491873E-4]:2.900386030513E-1,114[&rate=6.174374477491873E-4]:2.078468222294E-1)[&rate=6.174374477491873E-4]:4.732438333433E-2)[&rate=6.174374477491873E-4]:1.042711776782E-1,(108[&rate=6.174374477491873E-4]:2.744104283258E-1,107[&rate=6.174374477491873E-4]:2.771501543531E-1)[&rate=6.174374477491873E-4]:1.425662014916E-1)[&rate=6.174374477491873E-4]:2.440107554895E-1)[&rate=6.174374477491873E-4]:7.359280225067E-3,115[&rate=6.174374477491873E-4]:6.108124189565E-1)[&rate=6.174374477491873E-4]:3.94126838626E-2)[&rate=6.174374477491873E-4]:1.39948118522E-1,((148[&rate=6.174374477491873E-4]:2.626480175261E-1,143[&rate=6.174374477491873E-4]:2.599082914987E-1)[&rate=6.174374477491873E-4]:5.246955162599E-1,((106[&rate=6.174374477491873E-4]:3.429969097165E-1,(139[&rate=6.174374477491873E-4]:4.975761831354E-1,104[&rate=6.174374477491873E-4]:3.057953612177E-1)[&rate=6.174374477491873E-4]:3.720154849881E-2)[&rate=6.174374477491873E-4]:3.121939133469E-2,111[&rate=6.174374477491873E-4]:3.906546572156E-1)[&rate=6.174374477491873E-4]:4.350450409539E-1)[&rate=6.174374477491873E-4]:4.118585193875E-2)[&rate=6.174374477491873E-4]:5.361063846288E-2)[&rate=6.174374477491873E-4]:2.515849027411E-1)[&rate=6.174374477491873E-4]:3.235678065726E-2,(142[&rate=6.174374477491873E-4]:8.166877767946E-1,(144[&rate=6.174374477491873E-4]:4.7776708915E-1,(141[&rate=6.174374477491873E-4]:3.850262627863E-1,145[&rate=6.174374477491873E-4]:3.877659888139E-1)[&rate=6.174374477491873E-4]:9.548055239109E-2)[&rate=6.174374477491873E-4]:3.334412355897E-1)[&rate=6.174374477491873E-4]:5.658322869558E-1)[&rate=6.174374477491873E-4]:1.803084785109E-1)[&rate=6.174374477491873E-4]:3.745456852864E-1,101[&rate=6.174374477491873E-4]:6.85319433027E-1)[&rate=6.174374477491873E-4]:8.111812348358E-1,147[&rate=6.174374477491873E-4]:5.807135580494E-1)[&rate=6.174374477491873E-4]:2.907452672088E-2)[&rate=6.174374477491873E-4]:7.187787573002E-3,(((((7[&rate=6.174374477491873E-4]:3.457246359433E-1,8[&rate=6.174374477491873E-4]:3.457246359433E-1)[&rate=6.174374477491873E-4]:1.385432248177E-1,26[&rate=6.174374477491873E-4]:5.911171758295E-1)[&rate=6.174374477491873E-4]:8.951423708855E-2,(22[&rate=6.174374477491873E-4]:3.74260228613E-1,27[&rate=6.174374477491873E-4]:3.906985847773E-1)[&rate=6.174374477491873E-4]:2.954122801954E-1)[&rate=6.174374477491873E-4]:3.775594024605E-2,31[&rate=6.174374477491873E-4]:7.622229696025E-1)[&rate=6.174374477491873E-4]:2.074180579056E-1,2[&rate=6.174374477491873E-4]:7.42243767234E-1)[&rate=6.174374477491873E-4]:1.774080858758E0)[&rate=6.174374477491873E-4]:3.087010767125E-2)[&rate=6.174374477491873E-4]:1.338792969384E-1,(16[&rate=6.174374477491873E-4]:2.682137998796E0,97[&rate=6.174374477491873E-4]:5.256068213122E-1)[&rate=6.174374477491873E-4]:1.277031550942E-1)[&rate=6.174374477491873E-4]:1.749049257475E-1,((98[&rate=6.174374477491873E-4]:8.638939623651E-1,((100[&rate=6.174374477491873E-4]:2.808525835513E-1,94[&rate=6.174374477491873E-4]:2.808525835513E-1)[&rate=6.174374477491873E-4]:2.642112499501E-1,95[&rate=6.174374477491873E-4]:6.297632870534E-1)[&rate=6.174374477491873E-4]:2.450596370604E-1)[&rate=6.174374477491873E-4]:7.965826971381E-2,(99[&rate=6.174374477491873E-4]:7.144021835485E-1,96[&rate=6.174374477491873E-4]:6.788830578656E-1)[&rate=6.174374477491873E-4]:2.510079720277E-1)[&rate=6.174374477491873E-4]:8.411622198744E-2)[&rate=6.174374477491873E-4]:1.067135598653E-1,38[&rate=6.174374477491873E-4]:9.376607024563E-1)[&rate=6.174374477491873E-4]:2.890127376614E-1,(((36[&rate=6.174374477491873E-4]:1.419866059446E-1,(35[&rate=6.174374477491873E-4]:8.053308682558E-2,127[&rate=6.174374477491873E-4]:2.647656374497E0)[&rate=6.174374477491873E-4]:1.487817665321E-2)[&rate=6.174374477491873E-4]:9.654074001079E-2,((((65[&rate=6.174374477491873E-4]:1.979128690687E-1,(64[&rate=6.174374477491873E-4]:2.546201599763E-1,60[&rate=6.174374477491873E-4]:1.039352284696E-1)[&rate=6.174374477491873E-4]:9.397764059912E-2)[&rate=6.174374477491873E-4]:5.330930382411E-2,62[&rate=6.174374477491873E-4]:4.430029948105E-1)[&rate=6.174374477491873E-4]:3.485579739477E-1,(63[&rate=6.174374477491873E-4]:1.12859402863E-2,61[&rate=6.174374477491873E-4]:5.238183069734E-2)[&rate=6.174374477491873E-4]:7.391791380609E-1)[&rate=6.174374477491873E-4]:1.034131362386E0,((((51[&rate=6.174374477491873E-4]:5.959603848962E-1,((41[&rate=6.174374477491873E-4]:3.23165013815E-1,(42[&rate=6.174374477491873E-4]:1.956868426272E-1,48[&rate=6.174374477491873E-4]:2.339382087474E-1)[&rate=6.174374477491873E-4]:1.329426520621E-1)[&rate=6.174374477491873E-4]:2.291127007235E-1,(46[&rate=6.174374477491873E-4]:4.3697394553E-1,43[&rate=6.174374477491873E-4]:4.3697394553E-1)[&rate=6.174374477491873E-4]:1.699485777516E-1)[&rate=6.174374477491873E-4]:1.636026598617E-2)[&rate=6.174374477491873E-4]:1.706331637438E-2,((44[&rate=6.174374477491873E-4]:3.512276642213E-1,47[&rate=6.174374477491873E-4]:3.566921450956E-1)[&rate=6.174374477491873E-4]:2.701512201376E-1,(49[&rate=6.174374477491873E-4]:2.877969829322E-1,50[&rate=6.174374477491873E-4]:2.877969829322E-1)[&rate=6.174374477491873E-4]:3.062594970552E-1)[&rate=6.174374477491873E-4]:1.350274040893E-2)[&rate=6.174374477491873E-4]:2.916651984494E-2,45[&rate=6.174374477491873E-4]:6.613159041757E-1)[&rate=6.174374477491873E-4]:2.010654731106E-1,(((118[&rate=6.174374477491873E-4]:7.485650682215E-1,(131[&rate=6.174374477491873E-4]:2.634788806231E-1,(132[&rate=6.174374477491873E-4]:1.874609533098E-1,(129[&rate=6.174374477491873E-4]:1.337275517455E-1,130[&rate=6.174374477491873E-4]:1.337275517455E-1)[&rate=6.174374477491873E-4]:5.099367553697E-2)[&rate=6.174374477491873E-4]:7.601792731335E-2)[&rate=6.174374477491873E-4]:3.508396122558E-1)[&rate=6.174374477491873E-4]:2.120246452776E-2,69[&rate=6.174374477491873E-4]:7.807264368589E-1)[&rate=6.174374477491873E-4]:5.124280835338E-1,128[&rate=6.174374477491873E-4]:1.142469588886E0)[&rate=6.174374477491873E-4]:4.933080006918E-1)[&rate=6.174374477491873E-4]:5.018871416965E-2)[&rate=6.174374477491873E-4]:3.475282303007E-2)[&rate=6.174374477491873E-4]:3.084630423865E-1,121[&rate=6.174374477491873E-4]:2.626442443136E0)[&rate=6.174374477491873E-4]:1.238929477261E-1)[&rate=6.174374477491873E-4]:2.774518327253E-1)[&rate=6.174374477491873E-4]:3.153807847377E-3,(34[&rate=6.174374477491873E-4]:1.763393553634E-2,((125[&rate=6.174374477491873E-4]:8.80102018463E-1,((((75[&rate=6.174374477491873E-4]:6.875220123994E-1,(74[&rate=6.174374477491873E-4]:3.975303450924E-1,(70[&rate=6.174374477491873E-4]:3.467501594198E-1,76[&rate=6.174374477491873E-4]:3.851063238032E-1)[&rate=6.174374477491873E-4]:1.242402128915E-2)[&rate=6.174374477491873E-4]:2.899916673071E-1)[&rate=6.174374477491873E-4]:7.202461796482E-2,((71[&rate=6.174374477491873E-4]:5.406766044921E-2,(77[&rate=6.174374477491873E-4]:1.009059412881E-1,73[&rate=6.174374477491873E-4]:1.063853933429E-1)[&rate=6.174374477491873E-4]:1.61754177912E-2)[&rate=6.174374477491873E-4]:4.934394985814E-1,(((82[&rate=6.174374477491873E-4]:3.12175022323E-1,79[&rate=6.174374477491873E-4]:3.039558442409E-1)[&rate=6.174374477491873E-4]:5.160494660031E-2,(72[&rate=6.174374477491873E-4]:1.915703224853E-1,78[&rate=6.174374477491873E-4]:2.134881307047E-1)[&rate=6.174374477491873E-4]:1.420726601365E-1)[&rate=6.174374477491873E-4]:1.823585278396E-1,(80[&rate=6.174374477491873E-4]:5.842900331265E-2,81[&rate=6.174374477491873E-4]:5.842900331265E-2)[&rate=6.174374477491873E-4]:4.712711372859E-1)[&rate=6.174374477491873E-4]:3.698510062389E-2)[&rate=6.174374477491873E-4]:1.435463206488E-1)[&rate=6.174374477491873E-4]:6.447659134172E-1,(((133[&rate=6.174374477491873E-4]:2.670777399249E-1,137[&rate=6.174374477491873E-4]:3.081736303359E-1)[&rate=6.174374477491873E-4]:5.650368103135E-1,134[&rate=6.174374477491873E-4]:8.019775639372E-1)[&rate=6.174374477491873E-4]:5.659661289826E-1,(52[&rate=6.174374477491873E-4]:5.248303042938E-1,(((12[&rate=6.174374477491873E-4]:3.373923536558E-1,5[&rate=6.174374477491873E-4]:2.990361892724E-1)[&rate=6.174374477491873E-4]:3.883528383661E-1,29[&rate=6.174374477491873E-4]:8.325945070905E-1)[&rate=6.174374477491873E-4]:3.585542425061E-1,103[&rate=6.174374477491873E-4]:9.582720372678E-1)[&rate=6.174374477491873E-4]:1.230852001587E0)[&rate=6.174374477491873E-4]:9.936759927035E-2)[&rate=6.174374477491873E-4]:4.184830291657E-2)[&rate=6.174374477491873E-4]:6.180805825389E-2,53[&rate=6.174374477491873E-4]:7.196575434232E-1)[&rate=6.174374477491873E-4]:3.70826988701E-1)[&rate=6.174374477491873E-4]:6.742642332867E-1,(((37[&rate=6.174374477491873E-4]:3.180853419719E-1,(((58[&rate=6.174374477491873E-4]:2.280576088511E-1,57[&rate=6.174374477491873E-4]:2.116641662281E-1)[&rate=6.174374477491873E-4]:5.157357526537E-2,(56[&rate=6.174374477491873E-4]:2.111554983651E-1,55[&rate=6.174374477491873E-4]:2.111554983651E-1)[&rate=6.174374477491873E-4]:4.115328137959E-2)[&rate=6.174374477491873E-4]:1.546685495289E-2,54[&rate=6.174374477491873E-4]:2.37720989889E-1)[&rate=6.174374477491873E-4]:3.861619842479E-3)[&rate=6.174374477491873E-4]:2.345383774477E-1,59[&rate=6.174374477491873E-4]:5.143723532994E-1)[&rate=6.174374477491873E-4]:2.298967443417E-1,68[&rate=6.174374477491873E-4]:6.950887697721E-1)[&rate=6.174374477491873E-4]:6.926108153109E-1)[&rate=6.174374477491873E-4]:4.066868685574E-2)[&rate=6.174374477491873E-4]:2.426600000842E-2)[&rate=6.174374477491873E-4]:3.876259512636E-2)[&rate=6.174374477491873E-4]:2.00719231953E-2);
tree STATE_21060000 [&joint=-20982.355984569655,lnP=-20982.355984569655] = [&R] (((32[&rate=5.697259288498264E-4]:9.514283510369E-3,((((146[&rate=5.697259288498264E-4]:8.316573984773E-1,(40[&rate=5.697259288498264E-4]:6.106380823643E-1,(((147[&rate=5.697259288498264E-4]:4.16413459604E-1,(16[&rate=5.697259288498264E-4]:2.44315510176E0,(((22[&rate=5.697259288498264E-4]:5.107826772687E-1,27[&rate=5.697259288498264E-4]:5.27221033433E-1)[&rate=5.697259288498264E-4]:3.256518919737E-1,(((7[&rate=5.697259288498264E-4]:1.098204298011E-1,8[&rate=5.697259288498264E-4]:1.098204298011E-1)[&rate=5.697259288498264E-4]:5.876692504482E-1,31[&rate=5.697259288498264E-4]:8.481746117562E-1)[&rate=5.697259288498264E-4]:2.141368652143E-2,26[&rate=5.697259288498264E-4]:8.257526818392E-1)[&rate=5.697259288498264E-4]:2.164079151284E-2)[&rate=5.697259288498264E-4]:9.017835663294E-2,2[&rate=5.697259288498264E-4]:7.540101861493E-1)[&rate=5.697259288498264E-4]:1.560377792323E0)[&rate=5.697259288498264E-4]:1.374234780781E-3)[&rate=5.697259288498264E-4]:2.28255844097E-1,39[&rate=5.697259288498264E-4]:5.872922545207E-1)[&rate=5.697259288498264E-4]:5.104648811153E-3,(((100[&rate=5.697259288498264E-4]:2.870861316786E-1,94[&rate=5.697259288498264E-4]:2.870861316786E-1)[&rate=5.697259288498264E-4]:6.62107924082E-2,95[&rate=5.697259288498264E-4]:4.379963776389E-1)[&rate=5.697259288498264E-4]:1.776227311289E-1,(((((((((((109[&rate=5.697259288498264E-4]:5.999795116356E-1,(107[&rate=5.697259288498264E-4]:4.163787877879E-1,108[&rate=5.697259288498264E-4]:4.136390617606E-1)[&rate=5.697259288498264E-4]:1.64422641656E-1)[&rate=5.697259288498264E-4]:1.125405813248E-1,((114[&rate=5.697259288498264E-4]:4.76632337919E-1,112[&rate=5.697259288498264E-4]:5.588241187408E-1)[&rate=5.697259288498264E-4]:2.430123270364E-2,116[&rate=5.697259288498264E-4]:5.009335706226E-1)[&rate=5.697259288498264E-4]:1.321344675433E-1)[&rate=5.697259288498264E-4]:3.703543660494E-1,(((148[&rate=5.697259288498264E-4]:2.9642435466E-1,143[&rate=5.697259288498264E-4]:2.936846286326E-1)[&rate=5.697259288498264E-4]:4.634686199346E-1,(139[&rate=5.697259288498264E-4]:5.388517624818E-1,((106[&rate=5.697259288498264E-4]:2.029871319232E-1,104[&rate=5.697259288498264E-4]:2.029871319232E-1)[&rate=5.697259288498264E-4]:8.038525455312E-2,111[&rate=5.697259288498264E-4]:2.998107426407E-1)[&rate=5.697259288498264E-4]:6.369855408766E-2)[&rate=5.697259288498264E-4]:4.347398422497E-1)[&rate=5.697259288498264E-4]:1.324387833883E-1,(115[&rate=5.697259288498264E-4]:5.348685595745E-1,(19[&rate=5.697259288498264E-4]:6.331109809184E-1,13[&rate=5.697259288498264E-4]:5.947548165347E-1)[&rate=5.697259288498264E-4]:2.230552386159E-2)[&rate=5.697259288498264E-4]:3.191070340248E-1)[&rate=5.697259288498264E-4]:1.494468106161E-1)[&rate=5.697259288498264E-4]:2.149651510535E-1,((110[&rate=5.697259288498264E-4]:7.496871644327E-1,105[&rate=5.697259288498264E-4]:7.277693562136E-1)[&rate=5.697259288498264E-4]:1.587876673236E-1,((30[&rate=5.697259288498264E-4]:3.068220895326E-1,4[&rate=5.697259288498264E-4]:1.342193498066E-1)[&rate=5.697259288498264E-4]:5.317224668431E-1,((117[&rate=5.697259288498264E-4]:6.174269382875E-1,(14[&rate=5.697259288498264E-4]:3.736249054428E-1,17[&rate=5.697259288498264E-4]:4.119810698265E-1)[&rate=5.697259288498264E-4]:2.410623068171E-1)[&rate=5.697259288498264E-4]:1.082985176415E-1,(113[&rate=5.697259288498264E-4]:5.502226147793E-1,9[&rate=5.697259288498264E-4]:5.420034366972E-1)[&rate=5.697259288498264E-4]:1.727631151221E-1)[&rate=5.697259288498264E-4]:4.903333235036E-4)[&rate=5.697259288498264E-4]:1.904782205862E-1)[&rate=5.697259288498264E-4]:3.866250522796E-1)[&rate=5.697259288498264E-4]:1.041220023649E-1,(142[&rate=5.697259288498264E-4]:3.416713083402E-1,(145[&rate=5.697259288498264E-4]:6.951940983685E-2,(144[&rate=5.697259288498264E-4]:6.330518027352E-2,141[&rate=5.697259288498264E-4]:6.604490630088E-2)[&rate=5.697259288498264E-4]:7.347775083872E-4)[&rate=5.697259288498264E-4]:2.721518985034E-1)[&rate=5.697259288498264E-4]:1.235632769842E0)[&rate=5.697259288498264E-4]:7.5706057392E-3,(((((28[&rate=5.697259288498264E-4]:5.994957914894E-1,21[&rate=5.697259288498264E-4]:5.748382572429E-1)[&rate=5.697259288498264E-4]:3.121680254346E-1,1[&rate=5.697259288498264E-4]:1.25362447061E-1)[&rate=5.697259288498264E-4]:1.195346761311E-1,24[&rate=5.697259288498264E-4]:1.025719041E0)[&rate=5.697259288498264E-4]:3.556781562216E-1,102[&rate=5.697259288498264E-4]:2.197533616055E-1)[&rate=5.697259288498264E-4]:4.484761804497E-3,(((20[&rate=5.697259288498264E-4]:2.673349566453E-1,25[&rate=5.697259288498264E-4]:2.865130388371E-1)[&rate=5.697259288498264E-4]:4.000395241102E-1,23[&rate=5.697259288498264E-4]:6.755936588376E-1)[&rate=5.697259288498264E-4]:1.822180515155E-1,(140[&rate=5.697259288498264E-4]:4.600058702116E-1,11[&rate=5.697259288498264E-4]:4.791839524033E-1)[&rate=5.697259288498264E-4]:2.936962511006E-1)[&rate=5.697259288498264E-4]:5.171113445636E-1)[&rate=5.697259288498264E-4]:1.140612180451E-1)[&rate=5.697259288498264E-4]:1.271455989157E-1,(87[&rate=5.697259288498264E-4]:2.811661914354E-1,((88[&rate=5.697259288498264E-4]:8.666074383625E-2,89[&rate=5.697259288498264E-4]:1.003593739733E-1)[&rate=5.697259288498264E-4]:1.43835750656E-1,((92[&rate=5.697259288498264E-4]:9.017459667324E-2,(90[&rate=5.697259288498264E-4]:5.172646959257E-2,91[&rate=5.697259288498264E-4]:5.172646959257E-2)[&rate=5.697259288498264E-4]:3.844812708066E-2)[&rate=5.697259288498264E-4]:1.061452077219E-1,(85[&rate=5.697259288498264E-4]:1.441702577063E-1,(((93[&rate=5.697259288498264E-4]:3.728285544481E-2,86[&rate=5.697259288498264E-4]:2.35842253078E-2)[&rate=5.697259288498264E-4]:6.443833042722E-2,83[&rate=5.697259288498264E-4]:8.802255573502E-2)[&rate=5.697259288498264E-4]:4.980130223938E-2,84[&rate=5.697259288498264E-4]:1.378238579744E-1)[&rate=5.697259288498264E-4]:6.34639973191E-3)[&rate=5.697259288498264E-4]:3.845091655183E-2)[&rate=5.697259288498264E-4]:4.787532023408E-2)[&rate=5.697259288498264E-4]:5.066969694318E-2)[&rate=5.697259288498264E-4]:1.721265050305E0)[&rate=5.697259288498264E-4]:1.4736688534E-2,((18[&rate=5.697259288498264E-4]:6.056395247799E-1,3[&rate=5.697259288498264E-4]:4.905710316293E-1)[&rate=5.697259288498264E-4]:2.103210689799E-1,((15[&rate=5.697259288498264E-4]:4.615727029528E-1,10[&rate=5.697259288498264E-4]:4.232165385694E-1)[&rate=5.697259288498264E-4]:1.823983883335E-1,6[&rate=5.697259288498264E-4]:5.891765707385E-1)[&rate=5.697259288498264E-4]:1.637703243912E-1)[&rate=5.697259288498264E-4]:7.765498022683E-1)[&rate=5.697259288498264E-4]:5.534240017282E-1,101[&rate=5.697259288498264E-4]:1.028126178578E0)[&rate=5.697259288498264E-4]:2.376464314416E-1,(97[&rate=5.697259288498264E-4]:2.161657270491E-1,98[&rate=5.697259288498264E-4]:4.156192789616E-1)[&rate=5.697259288498264E-4]:5.404472610602E-3)[&rate=5.697259288498264E-4]:8.599732146142E-2,(99[&rate=5.697259288498264E-4]:3.525251975851E-1,96[&rate=5.697259288498264E-4]:3.170060719022E-1)[&rate=5.697259288498264E-4]:1.763537989457E-1)[&rate=5.697259288498264E-4]:9.766907398545E-2)[&rate=5.697259288498264E-4]:1.161220568591E-1)[&rate=5.697259288498264E-4]:1.824117903244E-2)[&rate=5.697259288498264E-4]:1.008007368781E-1)[&rate=5.697259288498264E-4]:1.687737488935E-1,38[&rate=5.697259288498264E-4]:8.119065572068E-1)[&rate=5.697259288498264E-4]:5.170127673161E-1,(36[&rate=5.697259288498264E-4]:3.285543840286E-1,(121[&rate=5.697259288498264E-4]:2.365504086123E0,(35[&rate=5.697259288498264E-4]:1.337289656476E-1,(((45[&rate=5.697259288498264E-4]:5.882041597119E-1,((51[&rate=5.697259288498264E-4]:4.833992502192E-1,((47[&rate=5.697259288498264E-4]:6.084790763466E-2,44[&rate=5.697259288498264E-4]:5.538342676041E-2)[&rate=5.697259288498264E-4]:4.286595475261E-1,(50[&rate=5.697259288498264E-4]:2.414454787313E-1,49[&rate=5.697259288498264E-4]:2.414454787313E-1)[&rate=5.697259288498264E-4]:2.152750911837E-1)[&rate=5.697259288498264E-4]:2.121419942997E-2)[&rate=5.697259288498264E-4]:2.794658393754E-2,((43[&rate=5.697259288498264E-4]:3.648781253821E-1,46[&rate=5.697259288498264E-4]:3.648781253821E-1)[&rate=5.697259288498264E-4]:1.013375858477E-1,((42[&rate=5.697259288498264E-4]:3.196025763327E-1,48[&rate=5.697259288498264E-4]:3.578539424529E-1)[&rate=5.697259288498264E-4]:1.472021638121E-2,41[&rate=5.697259288498264E-4]:3.288583118396E-1)[&rate=5.697259288498264E-4]:8.271259064713E-2)[&rate=5.697259288498264E-4]:7.245252729853E-2)[&rate=5.697259288498264E-4]:5.773264249505E-2)[&rate=5.697259288498264E-4]:8.778175092633E-2,((((64[&rate=5.697259288498264E-4]:2.409758073354E-1,60[&rate=5.697259288498264E-4]:9.029087582873E-2)[&rate=5.697259288498264E-4]:1.850341419054E-1,(65[&rate=5.697259288498264E-4]:2.422066729168E-1,62[&rate=5.697259288498264E-4]:4.339874948346E-1)[&rate=5.697259288498264E-4]:3.311834481736E-2)[&rate=5.697259288498264E-4]:2.723846358845E-1,(63[&rate=5.697259288498264E-4]:1.751209284359E-1,61[&rate=5.697259288498264E-4]:2.162168188469E-1)[&rate=5.697259288498264E-4]:5.232736566895E-1)[&rate=5.697259288498264E-4]:6.840820668542E-1,((((129[&rate=5.697259288498264E-4]:1.887865133887E-1,((131[&rate=5.697259288498264E-4]:4.106230375127E-2,130[&rate=5.697259288498264E-4]:3.832257772391E-2)[&rate=5.697259288498264E-4]:1.298582450927E-1,132[&rate=5.697259288498264E-4]:1.709205488439E-1)[&rate=5.697259288498264E-4]:2.06056905721E-2)[&rate=5.697259288498264E-4]:3.070644978121E-1,69[&rate=5.697259288498264E-4]:6.437962166804E-1)[&rate=5.697259288498264E-4]:7.977188034652E-2,118[&rate=5.697259288498264E-4]:7.126091929172E-1)[&rate=5.697259288498264E-4]:6.737547446745E-1,128[&rate=5.697259288498264E-4]:1.246637910194E0)[&rate=5.697259288498264E-4]:3.720860479894E-2)[&rate=5.697259288498264E-4]:1.655356079362E-1)[&rate=5.697259288498264E-4]:1.884367964765E-1,127[&rate=5.697259288498264E-4]:2.67617508379E0)[&rate=5.697259288498264E-4]:2.467716952927E-2)[&rate=5.697259288498264E-4]:1.057477232148E-1)[&rate=5.697259288498264E-4]:4.250235270049E-2)[&rate=5.697259288498264E-4]:4.445748364446E-1)[&rate=5.697259288498264E-4]:7.302302123761E-2,((((59[&rate=5.697259288498264E-4]:4.544832114739E-1,(((54[&rate=5.697259288498264E-4]:8.805893148684E-2,57[&rate=5.697259288498264E-4]:1.290425380442E-1)[&rate=5.697259288498264E-4]:2.216513309977E-1,(55[&rate=5.697259288498264E-4]:1.925156250002E-1,56[&rate=5.697259288498264E-4]:1.925156250002E-1)[&rate=5.697259288498264E-4]:1.47249282293E-1)[&rate=5.697259288498264E-4]:1.017933149225E-3,(37[&rate=5.697259288498264E-4]:3.76741677753E-1,58[&rate=5.697259288498264E-4]:3.576159946929E-1)[&rate=5.697259288498264E-4]:1.048925012123E-2)[&rate=5.697259288498264E-4]:1.055036497199E-1)[&rate=5.697259288498264E-4]:2.390063291323E-1,68[&rate=5.697259288498264E-4]:6.443092127372E-1)[&rate=5.697259288498264E-4]:5.301448964844E-1,(125[&rate=5.697259288498264E-4]:9.811198751875E-1,(((((134[&rate=5.697259288498264E-4]:4.617062056521E-1,133[&rate=5.697259288498264E-4]:4.918431919533E-1)[&rate=5.697259288498264E-4]:1.797569297816E-1,137[&rate=5.697259288498264E-4]:7.126960121459E-1)[&rate=5.697259288498264E-4]:6.708849118391E-1,((75[&rate=5.697259288498264E-4]:7.055135766806E-1,(74[&rate=5.697259288498264E-4]:5.131646130823E-1,(70[&rate=5.697259288498264E-4]:2.702269121086E-1,76[&rate=5.697259288498264E-4]:3.08583076492E-1)[&rate=5.697259288498264E-4]:2.045815365903E-1)[&rate=5.697259288498264E-4]:1.923489635983E-1)[&rate=5.697259288498264E-4]:1.897653356293E-1,((((71[&rate=5.697259288498264E-4]:1.560964881331E-1,79[&rate=5.697259288498264E-4]:1.834937484071E-1)[&rate=5.697259288498264E-4]:2.419908238282E-1,(72[&rate=5.697259288498264E-4]:1.772524415448E-1,78[&rate=5.697259288498264E-4]:1.991702497641E-1)[&rate=5.697259288498264E-4]:2.263143224712E-1)[&rate=5.697259288498264E-4]:8.777154972355E-2,82[&rate=5.697259288498264E-4]:5.214753000409E-1)[&rate=5.697259288498264E-4]:1.620444001985E-1,(((81[&rate=5.697259288498264E-4]:5.784357731769E-2,80[&rate=5.697259288498264E-4]:5.784357731769E-2)[&rate=5.697259288498264E-4]:4.292158366795E-1,73[&rate=5.697259288498264E-4]:5.363744824903E-1)[&rate=5.697259288498264E-4]:9.789281628241E-2,77[&rate=5.697259288498264E-4]:6.28787846718E-1)[&rate=5.697259288498264E-4]:8.212911379541E-2)[&rate=5.697259288498264E-4]:1.788824997418E-1)[&rate=5.697259288498264E-4]:4.11589682908E-1)[&rate=5.697259288498264E-4]:3.178859282217E-2,53[&rate=5.697259288498264E-4]:5.921941294279E-1)[&rate=5.697259288498264E-4]:4.23909685604E-2,((((12[&rate=5.697259288498264E-4]:1.700860367289E-1,5[&rate=5.697259288498264E-4]:1.317298723454E-1)[&rate=5.697259288498264E-4]:4.292205159362E-1,29[&rate=5.697259288498264E-4]:7.061558677336E-1)[&rate=5.697259288498264E-4]:1.843350613349E-1,103[&rate=5.697259288498264E-4]:6.576142167397E-1)[&rate=5.697259288498264E-4]:1.464244377739E0,52[&rate=5.697259288498264E-4]:4.575648599179E-1)[&rate=5.697259288498264E-4]:1.852169593818E-1)[&rate=5.697259288498264E-4]:5.569172908604E-1)[&rate=5.697259288498264E-4]:3.600009007008E-1)[&rate=5.697259288498264E-4]:9.875954702391E-2,(((67[&rate=5.697259288498264E-4]:1.122918179951E-1,((124[&rate=5.697259288498264E-4]:1.233581197826E-1,123[&rate=5.697259288498264E-4]:1.260903602197E-1)[&rate=5.697259288498264E-4]:1.324506781598E-1,122[&rate=5.697259288498264E-4]:2.585410383795E-1)[&rate=5.697259288498264E-4]:3.550233299563E-1)[&rate=5.697259288498264E-4]:1.666423118012E-1,(((119[&rate=5.697259288498264E-4]:9.400968686206E-1,120[&rate=5.697259288498264E-4]:8.442064576617E-1)[&rate=5.697259288498264E-4]:7.256291772743E-2,126[&rate=5.697259288498264E-4]:2.269572637043E-1)[&rate=5.697259288498264E-4]:3.246077072801E-1,(135[&rate=5.697259288498264E-4]:7.467084456511E-1,(138[&rate=5.697259288498264E-4]:3.612605022309E-1,136[&rate=5.697259288498264E-4]:2.297536529157E-1)[&rate=5.697259288498264E-4]:5.854479434202E-1)[&rate=5.697259288498264E-4]:2.426138424977E-1)[&rate=5.697259288498264E-4]:9.745433484969E-1)[&rate=5.697259288498264E-4]:2.874864673995E-2,66[&rate=5.697259288498264E-4]:3.076827765363E-1)[&rate=5.697259288498264E-4]:4.17810241937E-1)[&rate=5.697259288498264E-4]:7.408388077178E-2)[&rate=5.697259288498264E-4]:9.486889111449E-2)[&rate=5.697259288498264E-4]:6.736426643604E-3,34[&rate=5.697259288498264E-4]:3.816851837306E-2)[&rate=5.697259288498264E-4]:3.683293569664E-2,33[&rate=5.697259288498264E-4]:5.856309790532E-2);
tree STATE_21150000 [&joint=-20984.730298511597,lnP=-20984.730298511597] = [&R] (32[&rate=4.979901327268401E-4]:2.57934834169E-2,(33[&rate=4.979901327268401E-4]:5.591954956813E-3,(((((66[&rate=4.979901327268401E-4]:3.161207582924E-1,(67[&rate=4.979901327268401E-4]:1.962780410994E-1,(122[&rate=4.979901327268401E-4]:3.049190277293E-1,(124[&rate=4.979901327268401E-4]:9.371536535625E-2,123[&rate=4.979901327268401E-4]:9.644760579337E-2)[&rate=4.979901327268401E-4]:2.084714219359E-1)[&rate=4.979901327268401E-4]:3.926315637108E-1)[&rate=4.979901327268401E-4]:1.19842717193E-1)[&rate=4.979901327268401E-4]:2.153130736286E-2,(120[&rate=4.979901327268401E-4]:2.181591027761E0,(126[&rate=4.979901327268401E-4]:8.004852793925E-1,(((138[&rate=4.979901327268401E-4]:2.372424211532E-1,136[&rate=4.979901327268401E-4]:1.05735571838E-1)[&rate=4.979901327268401E-4]:7.17710421226E-1,135[&rate=4.979901327268401E-4]:7.549528423791E-1)[&rate=4.979901327268401E-4]:1.853621925328E-1,119[&rate=4.979901327268401E-4]:1.288260240391E0)[&rate=4.979901327268401E-4]:2.97927561645E-1)[&rate=4.979901327268401E-4]:6.912936366839E-1)[&rate=4.979901327268401E-4]:9.304733926387E-2)[&rate=4.979901327268401E-4]:2.909479774542E-1,((((((54[&rate=4.979901327268401E-4]:1.950092961256E-1,59[&rate=4.979901327268401E-4]:2.332606622458E-1)[&rate=4.979901327268401E-4]:1.393561624207E-1,(55[&rate=4.979901327268401E-4]:3.63245844782E-1,56[&rate=4.979901327268401E-4]:3.63245844782E-1)[&rate=4.979901327268401E-4]:1.174258572952E-3)[&rate=4.979901327268401E-4]:3.515249539605E-2,(58[&rate=4.979901327268401E-4]:3.01237058264E-1,37[&rate=4.979901327268401E-4]:3.203627413241E-1)[&rate=4.979901327268401E-4]:1.256579448587E-1)[&rate=4.979901327268401E-4]:2.648823072235E-2,57[&rate=4.979901327268401E-4]:4.36989791222E-1)[&rate=4.979901327268401E-4]:2.555932418935E-1,68[&rate=4.979901327268401E-4]:6.406704648095E-1)[&rate=4.979901327268401E-4]:5.265414547371E-1,(125[&rate=4.979901327268401E-4]:8.996655669884E-1,((((((74[&rate=4.979901327268401E-4]:3.09860332517E-1,70[&rate=4.979901327268401E-4]:2.715041681335E-1)[&rate=4.979901327268401E-4]:8.947080731355E-2,76[&rate=4.979901327268401E-4]:3.993311398306E-1)[&rate=4.979901327268401E-4]:7.01462015216E-2,75[&rate=4.979901327268401E-4]:4.694773413522E-1)[&rate=4.979901327268401E-4]:2.911170436774E-1,(((77[&rate=4.979901327268401E-4]:3.195527694748E-1,(71[&rate=4.979901327268401E-4]:2.448051912073E-1,73[&rate=4.979901327268401E-4]:3.132983418922E-1)[&rate=4.979901327268401E-4]:1.173387963733E-2)[&rate=4.979901327268401E-4]:3.746608392507E-1,(81[&rate=4.979901327268401E-4]:8.094071628005E-2,80[&rate=4.979901327268401E-4]:8.094071628005E-2)[&rate=4.979901327268401E-4]:5.69437276007E-1)[&rate=4.979901327268401E-4]:1.020221460431E-2,(79[&rate=4.979901327268401E-4]:2.719027563894E-1,(82[&rate=4.979901327268401E-4]:2.62650337125E-1,(72[&rate=4.979901327268401E-4]:9.519532439581E-2,78[&rate=4.979901327268401E-4]:1.171131326151E-1)[&rate=4.979901327268401E-4]:1.373180264278E-1)[&rate=4.979901327268401E-4]:1.747159734645E-2)[&rate=4.979901327268401E-4]:3.968966285843E-1)[&rate=4.979901327268401E-4]:5.0699109645E-2)[&rate=4.979901327268401E-4]:7.837995755907E-1,(134[&rate=4.979901327268401E-4]:2.923508291519E-1,(137[&rate=4.979901327268401E-4]:1.477469683022E-1,133[&rate=4.979901327268401E-4]:1.066510778911E-1)[&rate=4.979901327268401E-4]:2.15836737562E-1)[&rate=4.979901327268401E-4]:1.257522583523E0)[&rate=4.979901327268401E-4]:1.15680254344E-2,(53[&rate=4.979901327268401E-4]:7.059370312549E-1,(52[&rate=4.979901327268401E-4]:6.334332895567E-1,(((12[&rate=4.979901327268401E-4]:7.311851414589E-2,5[&rate=4.979901327268401E-4]:3.476234976244E-2)[&rate=4.979901327268401E-4]:2.306349205396E-1,29[&rate=4.979901327268401E-4]:4.10602749754E-1)[&rate=4.979901327268401E-4]:6.430756939141E-1,103[&rate=4.979901327268401E-4]:8.208017313393E-1)[&rate=4.979901327268401E-4]:1.476925292778E0)[&rate=4.979901327268401E-4]:8.070046300959E-2)[&rate=4.979901327268401E-4]:1.035618961876E-1)[&rate=4.979901327268401E-4]:3.005491532072E-1)[&rate=4.979901327268401E-4]:4.342130192249E-1)[&rate=4.979901327268401E-4]:9.108761335209E-3)[&rate=4.979901327268401E-4]:1.634539540674E-1,((((((((100[&rate=4.979901327268401E-4]:2.738608755488E-1,94[&rate=4.979901327268401E-4]:2.738608755488E-1)[&rate=4.979901327268401E-4]:8.247880554065E-2,95[&rate=4.979901327268401E-4]:4.410391346415E-1)[&rate=4.979901327268401E-4]:1.767734547744E-1,(99[&rate=4.979901327268401E-4]:5.336410172697E-1,96[&rate=4.979901327268401E-4]:4.981218915868E-1)[&rate=4.979901327268401E-4]:9.510053389476E-2)[&rate=4.979901327268401E-4]:1.598387586171E-2,98[&rate=4.979901327268401E-4]:6.228675035289E-1)[&rate=4.979901327268401E-4]:2.081136644645E-1,(97[&rate=4.979901327268401E-4]:4.385379754302E-1,(((39[&rate=4.979901327268401E-4]:4.088008920822E-1,40[&rate=4.979901327268401E-4]:4.088008920822E-1)[&rate=4.979901327268401E-4]:6.383338516453E-2,146[&rate=4.979901327268401E-4]:5.928528564816E-1)[&rate=4.979901327268401E-4]:2.542707782682E-2,16[&rate=4.979901327268401E-4]:2.583554281191E0)[&rate=4.979901327268401E-4]:1.151487172282E-2)[&rate=4.979901327268401E-4]:1.929896406508E-1)[&rate=4.979901327268401E-4]:2.861137532795E-2,((2[&rate=4.979901327268401E-4]:9.148743807326E-1,(((22[&rate=4.979901327268401E-4]:4.479979415195E-1,27[&rate=4.979901327268401E-4]:4.644362976838E-1)[&rate=4.979901327268401E-4]:5.203602334869E-1,31[&rate=4.979901327268401E-4]:1.023152695554E0)[&rate=4.979901327268401E-4]:5.804965020216E-2,((7[&rate=4.979901327268401E-4]:1.477258141743E-1,8[&rate=4.979901327268401E-4]:1.477258141743E-1)[&rate=4.979901327268401E-4]:5.874021448045E-1,26[&rate=4.979901327268401E-4]:8.419772740473E-1)[&rate=4.979901327268401E-4]:1.953894552708E-1)[&rate=4.979901327268401E-4]:6.106929525013E-2)[&rate=4.979901327268401E-4]:1.487005485781E0,(147[&rate=4.979901327268401E-4]:4.024797480479E-1,((((6[&rate=4.979901327268401E-4]:7.141242456857E-1,((15[&rate=4.979901327268401E-4]:3.903424760297E-1,10[&rate=4.979901327268401E-4]:3.519863116462E-1)[&rate=4.979901327268401E-4]:3.40319209174E-1,18[&rate=4.979901327268401E-4]:7.388808632859E-1)[&rate=4.979901327268401E-4]:3.825708102987E-2)[&rate=4.979901327268401E-4]:1.53588008984E-1,(3[&rate=4.979901327268401E-4]:8.107349070327E-1,((((93[&rate=4.979901327268401E-4]:1.197395852955E-1,84[&rate=4.979901327268401E-4]:1.060409551584E-1)[&rate=4.979901327268401E-4]:1.072933821007E-1,(87[&rate=4.979901327268401E-4]:1.496495898492E-1,(92[&rate=4.979901327268401E-4]:1.012260460278E-1,(90[&rate=4.979901327268401E-4]:5.940568228933E-2,91[&rate=4.979901327268401E-4]:5.940568228933E-2)[&rate=4.979901327268401E-4]:4.18203637385E-2)[&rate=4.979901327268401E-4]:6.212217395838E-2)[&rate=4.979901327268401E-4]:6.368474740999E-2)[&rate=4.979901327268401E-4]:5.300436952415E-2,((85[&rate=4.979901327268401E-4]:1.147415648619E-1,83[&rate=4.979901327268401E-4]:1.147415648619E-1)[&rate=4.979901327268401E-4]:6.444637262647E-2,86[&rate=4.979901327268401E-4]:1.791879374883E-1)[&rate=4.979901327268401E-4]:8.7150769295E-2)[&rate=4.979901327268401E-4]:7.527432150807E-1,(88[&rate=4.979901327268401E-4]:1.751905397717E-1,89[&rate=4.979901327268401E-4]:1.888891699087E-1)[&rate=4.979901327268401E-4]:8.438913820924E-1)[&rate=4.979901327268401E-4]:3.313790125658E-1)[&rate=4.979901327268401E-4]:4.922553116521E-3)[&rate=4.979901327268401E-4]:5.414728533536E-1,(((142[&rate=4.979901327268401E-4]:1.615575236548E-1,((141[&rate=4.979901327268401E-4]:1.044645230369E-1,145[&rate=4.979901327268401E-4]:1.072042490645E-1)[&rate=4.979901327268401E-4]:8.367509543224E-3,144[&rate=4.979901327268401E-4]:1.100923065528E-1)[&rate=4.979901327268401E-4]:4.598576504709E-2)[&rate=4.979901327268401E-4]:1.203503554883E0,(((((148[&rate=4.979901327268401E-4]:3.845255664077E-1,143[&rate=4.979901327268401E-4]:3.817858403803E-1)[&rate=4.979901327268401E-4]:4.445181012959E-1,(104[&rate=4.979901327268401E-4]:8.619646648386E-2,(106[&rate=4.979901327268401E-4]:1.630788565032E-3,(111[&rate=4.979901327268401E-4]:1.487324573372E-2,139[&rate=4.979901327268401E-4]:1.902157114871E-1)[&rate=4.979901327268401E-4]:3.195898995683E-3)[&rate=4.979901327268401E-4]:8.456567791883E-2)[&rate=4.979901327268401E-4]:7.647650094388E-1)[&rate=4.979901327268401E-4]:2.581584183593E-2,116[&rate=4.979901327268401E-4]:8.165033451558E-1)[&rate=4.979901327268401E-4]:3.260546962369E-2,(115[&rate=4.979901327268401E-4]:6.981170442507E-1,(((((112[&rate=4.979901327268401E-4]:3.981909483543E-1,114[&rate=4.979901327268401E-4]:3.159991675324E-1)[&rate=4.979901327268401E-4]:5.022769334193E-2,109[&rate=4.979901327268401E-4]:4.456789156689E-1)[&rate=4.979901327268401E-4]:2.849176174947E-3,107[&rate=4.979901327268401E-4]:4.293500096521E-1)[&rate=4.979901327268401E-4]:1.364679208838E-1,108[&rate=4.979901327268401E-4]:5.630782045086E-1)[&rate=4.979901327268401E-4]:1.627837517865E-1,(19[&rate=4.979901327268401E-4]:3.959443884264E-1,13[&rate=4.979901327268401E-4]:3.575882240428E-1)[&rate=4.979901327268401E-4]:3.929312664988E-1)[&rate=4.979901327268401E-4]:2.978933453098E-2)[&rate=4.979901327268401E-4]:1.509917705288E-1)[&rate=4.979901327268401E-4]:1.905024728687E-1,((113[&rate=4.979901327268401E-4]:8.96704733043E-1,((105[&rate=4.979901327268401E-4]:6.363980284027E-1,110[&rate=4.979901327268401E-4]:6.583158366218E-1)[&rate=4.979901327268401E-4]:2.240335139225E-1,117[&rate=4.979901327268401E-4]:8.905685286266E-1)[&rate=4.979901327268401E-4]:8.875930444011E-3)[&rate=4.979901327268401E-4]:9.437720411838E-3,((30[&rate=4.979901327268401E-4]:4.533142987346E-1,4[&rate=4.979901327268401E-4]:2.807115590086E-1)[&rate=4.979901327268401E-4]:4.912691110553E-1,(9[&rate=4.979901327268401E-4]:7.243846038805E-1,(14[&rate=4.979901327268401E-4]:5.296686479718E-1,17[&rate=4.979901327268401E-4]:5.680248123555E-1)[&rate=4.979901327268401E-4]:2.029351339908E-1)[&rate=4.979901327268401E-4]:9.691113467648E-2)[&rate=4.979901327268401E-4]:7.662753681575E-2)[&rate=4.979901327268401E-4]:2.156606150152E-1)[&rate=4.979901327268401E-4]:7.065527034172E-2)[&rate=4.979901327268401E-4]:1.462543958035E-1,((102[&rate=4.979901327268401E-4]:1.975980210628E-2,(24[&rate=4.979901327268401E-4]:1.030999411728E0,(1[&rate=4.979901327268401E-4]:7.105228335414E-2,(28[&rate=4.979901327268401E-4]:6.214636228104E-1,21[&rate=4.979901327268401E-4]:5.96806088564E-1)[&rate=4.979901327268401E-4]:2.358900304066E-1)[&rate=4.979901327268401E-4]:1.791252105656E-1)[&rate=4.979901327268401E-4]:1.504042259947E-1)[&rate=4.979901327268401E-4]:4.831882993026E-2,((23[&rate=4.979901327268401E-4]:9.640439758314E-1,(20[&rate=4.979901327268401E-4]:8.460322425444E-1,25[&rate=4.979901327268401E-4]:8.652103247361E-1)[&rate=4.979901327268401E-4]:1.09792555205E-1)[&rate=4.979901327268401E-4]:6.550204294945E-2,(11[&rate=4.979901327268401E-4]:7.117918542027E-1,140[&rate=4.979901327268401E-4]:6.92613772011E-1)[&rate=4.979901327268401E-4]:2.32822657729E-1)[&rate=4.979901327268401E-4]:1.892175447623E-1)[&rate=4.979901327268401E-4]:1.966614998391E-1)[&rate=4.979901327268401E-4]:9.512990765448E-2)[&rate=4.979901327268401E-4]:2.989058970028E-1,101[&rate=4.979901327268401E-4]:6.532964844781E-1)[&rate=4.979901327268401E-4]:6.649703733833E-1)[&rate=4.979901327268401E-4]:1.000513648165E-1)[&rate=4.979901327268401E-4]:2.86023179091E-1)[&rate=4.979901327268401E-4]:1.58052144559E-1,38[&rate=4.979901327268401E-4]:8.209233764051E-1)[&rate=4.979901327268401E-4]:4.77085992995E-1,((128[&rate=4.979901327268401E-4]:1.755799751724E0,((45[&rate=4.979901327268401E-4]:6.177100418783E-1,((44[&rate=4.979901327268401E-4]:4.60587643567E-1,(50[&rate=4.979901327268401E-4]:3.448849046319E-1,49[&rate=4.979901327268401E-4]:3.448849046319E-1)[&rate=4.979901327268401E-4]:8.838033456363E-2)[&rate=4.979901327268401E-4]:1.215645114373E-1,((46[&rate=4.979901327268401E-4]:5.512177611167E-1,(((48[&rate=4.979901327268401E-4]:1.955985900594E-1,41[&rate=4.979901327268401E-4]:1.518827430649E-1)[&rate=4.979901327268401E-4]:6.827327442331E-2,42[&rate=4.979901327268401E-4]:2.256204983625E-1)[&rate=4.979901327268401E-4]:8.549766019793E-2,43[&rate=4.979901327268401E-4]:3.602984864291E-1)[&rate=4.979901327268401E-4]:1.909192746876E-1)[&rate=4.979901327268401E-4]:3.268751093535E-2,(47[&rate=4.979901327268401E-4]:3.742255567338E-1,51[&rate=4.979901327268401E-4]:3.469031523623E-1)[&rate=4.979901327268401E-4]:2.096797153183E-1)[&rate=4.979901327268401E-4]:3.711363826498E-3)[&rate=4.979901327268401E-4]:3.82901273111E-2)[&rate=4.979901327268401E-4]:3.286867988819E-1,((((132[&rate=4.979901327268401E-4]:8.740793299683E-2,129[&rate=4.979901327268401E-4]:8.466820696947E-2)[&rate=4.979901327268401E-4]:1.495159699074E-1,(130[&rate=4.979901327268401E-4]:2.100756944682E-1,131[&rate=4.979901327268401E-4]:2.128154204955E-1)[&rate=4.979901327268401E-4]:2.410848240867E-2)[&rate=4.979901327268401E-4]:4.116246785518E-1,(118[&rate=4.979901327268401E-4]:6.613179823204E-1,69[&rate=4.979901327268401E-4]:6.722768864301E-1)[&rate=4.979901327268401E-4]:1.214771744781E-1)[&rate=4.979901327268401E-4]:9.30155276269E-1,((62[&rate=4.979901327268401E-4]:3.081626238434E-1,(64[&rate=4.979901327268401E-4]:2.51226864565E-1,(60[&rate=4.979901327268401E-4]:7.356354689562E-2,65[&rate=4.979901327268401E-4]:7.356354689562E-2)[&rate=4.979901327268401E-4]:2.697838616271E-2)[&rate=4.979901327268401E-4]:1.583986886737E-2)[&rate=4.979901327268401E-4]:3.856030671209E-1,(63[&rate=4.979901327268401E-4]:3.718130916047E-1,61[&rate=4.979901327268401E-4]:4.129089820158E-1)[&rate=4.979901327268401E-4]:2.808567089486E-1)[&rate=4.979901327268401E-4]:1.019184742103E0)[&rate=4.979901327268401E-4]:1.465686473812E-1)[&rate=4.979901327268401E-4]:3.600669867226E-2)[&rate=4.979901327268401E-4]:1.604767241054E-2,((35[&rate=4.979901327268401E-4]:1.863753117175E-1,36[&rate=4.979901327268401E-4]:2.329506541833E-1)[&rate=4.979901327268401E-4]:1.254794092164E-2,(121[&rate=4.979901327268401E-4]:2.061592727669E0,127[&rate=4.979901327268401E-4]:2.502688618079E0)[&rate=4.979901327268401E-4]:2.633579222308E-1)[&rate=4.979901327268401E-4]:4.415704820742E-2)[&rate=4.979901327268401E-4]:4.52563622038E-1)[&rate=4.979901327268401E-4]:9.641007429227E-2)[&rate=4.979901327268401E-4]:7.106150010842E-2,34[&rate=4.979901327268401E-4]:1.017986551863E-4)[&rate=4.979901327268401E-4]:2.1928512466E-2)[&rate=4.979901327268401E-4]:2.56809805148E-2);
tree STATE_21240000 [&joint=-20972.036531264264,lnP=-20972.036531264264] = [&R] ((33[&rate=5.234440075810155E-4]:1.688384017978E-2,(((126[&rate=5.234440075810155E-4]:1.085899799133E0,((120[&rate=5.234440075810155E-4]:1.710891955572E0,119[&rate=5.234440075810155E-4]:1.806782366531E0)[&rate=5.234440075810155E-4]:3.20204558783E-2,(135[&rate=5.234440075810155E-4]:4.096826467106E-1,(138[&rate=5.234440075810155E-4]:1.976134968624E-1,136[&rate=5.234440075810155E-4]:6.610664754722E-2)[&rate=5.234440075810155E-4]:4.120691498482E-1)[&rate=5.234440075810155E-4]:1.081174970219E0)[&rate=5.234440075810155E-4]:3.279949936795E-2)[&rate=5.234440075810155E-4]:3.599807154537E-1,66[&rate=5.234440075810155E-4]:1.987063249019E-1)[&rate=5.234440075810155E-4]:2.550985132118E-1,(67[&rate=5.234440075810155E-4]:1.283632731415E-1,((123[&rate=5.234440075810155E-4]:1.838679805359E-1,124[&rate=5.234440075810155E-4]:1.811357400988E-1)[&rate=5.234440075810155E-4]:3.42229416018E-1,122[&rate=5.234440075810155E-4]:5.260973965539E-1)[&rate=5.234440075810155E-4]:1.035384269283E-1)[&rate=5.234440075810155E-4]:3.254415649722E-1)[&rate=5.234440075810155E-4]:4.425310568606E-1)[&rate=5.234440075810155E-4]:7.346449856486E-2,(32[&rate=5.234440075810155E-4]:1.865790111577E-2,((((((98[&rate=5.234440075810155E-4]:7.391682569828E-1,(((100[&rate=5.234440075810155E-4]:3.793373806236E-1,94[&rate=5.234440075810155E-4]:3.793373806236E-1)[&rate=5.234440075810155E-4]:1.168664604816E-1,95[&rate=5.234440075810155E-4]:5.809032946572E-1)[&rate=5.234440075810155E-4]:1.621060324491E-1,(99[&rate=5.234440075810155E-4]:3.736379868682E-1,96[&rate=5.234440075810155E-4]:3.381188611854E-1)[&rate=5.234440075810155E-4]:3.803003019866E-1)[&rate=5.234440075810155E-4]:7.087891625182E-3)[&rate=5.234440075810155E-4]:1.149968250838E-1,(((40[&rate=5.234440075810155E-4]:3.625526629822E-1,16[&rate=5.234440075810155E-4]:2.448045589099E0)[&rate=5.234440075810155E-4]:1.488137794532E-1,(((147[&rate=5.234440075810155E-4]:4.892524489524E-1,39[&rate=5.234440075810155E-4]:4.318753997721E-1)[&rate=5.234440075810155E-4]:1.336063087934E-2,97[&rate=5.234440075810155E-4]:3.741977792852E-1)[&rate=5.234440075810155E-4]:2.396612015851E-2,(((((7[&rate=5.234440075810155E-4]:1.20475238908E-1,8[&rate=5.234440075810155E-4]:1.20475238908E-1)[&rate=5.234440075810155E-4]:2.384463252124E-1,26[&rate=5.234440075810155E-4]:4.657708791889E-1)[&rate=5.234440075810155E-4]:2.812979071586E-1,(22[&rate=5.234440075810155E-4]:5.648043317722E-1,27[&rate=5.234440075810155E-4]:5.812426879366E-1)[&rate=5.234440075810155E-4]:1.713055504656E-1)[&rate=5.234440075810155E-4]:1.928830049165E-2,31[&rate=5.234440075810155E-4]:8.101927032775E-1)[&rate=5.234440075810155E-4]:1.125856859429E-1,2[&rate=5.234440075810155E-4]:6.953811289464E-1)[&rate=5.234440075810155E-4]:1.730546824693E0)[&rate=5.234440075810155E-4]:4.216429162552E-2)[&rate=5.234440075810155E-4]:1.181735378377E-1,((((((6[&rate=5.234440075810155E-4]:3.861246251628E-1,(15[&rate=5.234440075810155E-4]:2.323954719945E-1,10[&rate=5.234440075810155E-4]:1.94039307611E-1)[&rate=5.234440075810155E-4]:2.085236737162E-1)[&rate=5.234440075810155E-4]:4.971043696927E-2,18[&rate=5.234440075810155E-4]:4.988487607622E-1)[&rate=5.234440075810155E-4]:2.737224881596E-1,((87[&rate=5.234440075810155E-4]:3.210337368902E-1,((88[&rate=5.234440075810155E-4]:2.383103779026E-1,89[&rate=5.234440075810155E-4]:2.520090080396E-1)[&rate=5.234440075810155E-4]:4.040270223828E-2,(((93[&rate=5.234440075810155E-4]:1.007228947908E-1,((86[&rate=5.234440075810155E-4]:8.151535378412E-2,83[&rate=5.234440075810155E-4]:8.151535378412E-2)[&rate=5.234440075810155E-4]:4.934694883298E-3,84[&rate=5.234440075810155E-4]:8.645004866742E-2)[&rate=5.234440075810155E-4]:5.742159863869E-4)[&rate=5.234440075810155E-4]:6.059571085411E-2,(92[&rate=5.234440075810155E-4]:6.568870888545E-2,(90[&rate=5.234440075810155E-4]:2.074608672268E-2,91[&rate=5.234440075810155E-4]:2.074608672268E-2)[&rate=5.234440075810155E-4]:4.494262216277E-2)[&rate=5.234440075810155E-4]:9.562989675947E-2)[&rate=5.234440075810155E-4]:5.988194077139E-2,85[&rate=5.234440075810155E-4]:2.075019162793E-1)[&rate=5.234440075810155E-4]:7.12111638616E-2)[&rate=5.234440075810155E-4]:4.232065674926E-2)[&rate=5.234440075810155E-4]:8.287240982115E-1,3[&rate=5.234440075810155E-4]:6.100318077046E-1)[&rate=5.234440075810155E-4]:4.74709480667E-2)[&rate=5.234440075810155E-4]:7.816240677155E-1,((((((110[&rate=5.234440075810155E-4]:6.188127970555E-1,113[&rate=5.234440075810155E-4]:6.242922491102E-1)[&rate=5.234440075810155E-4]:4.81209056743E-3,105[&rate=5.234440075810155E-4]:6.017070794038E-1)[&rate=5.234440075810155E-4]:1.434065061604E-1,(((30[&rate=5.234440075810155E-4]:2.270614253993E-1,4[&rate=5.234440075810155E-4]:5.445868567332E-2)[&rate=5.234440075810155E-4]:1.828053019725E-1,117[&rate=5.234440075810155E-4]:2.975379602486E-1)[&rate=5.234440075810155E-4]:3.461336425625E-1,((14[&rate=5.234440075810155E-4]:4.903266628231E-1,17[&rate=5.234440075810155E-4]:5.286828272068E-1)[&rate=5.234440075810155E-4]:1.405621688557E-1,9[&rate=5.234440075810155E-4]:6.226696535968E-1)[&rate=5.234440075810155E-4]:1.004304510471E-2)[&rate=5.234440075810155E-4]:1.315789690544E-1)[&rate=5.234440075810155E-4]:9.116536410496E-2,((116[&rate=5.234440075810155E-4]:6.259314896143E-1,((148[&rate=5.234440075810155E-4]:2.216907899632E-1,143[&rate=5.234440075810155E-4]:2.189510639358E-1)[&rate=5.234440075810155E-4]:3.578680344592E-1,(((106[&rate=5.234440075810155E-4]:1.315197999109E-1,139[&rate=5.234440075810155E-4]:3.233006218286E-1)[&rate=5.234440075810155E-4]:1.796563157065E-1,111[&rate=5.234440075810155E-4]:3.276144717817E-1)[&rate=5.234440075810155E-4]:2.003092572609E-1,104[&rate=5.234440075810155E-4]:5.114853728783E-1)[&rate=5.234440075810155E-4]:8.999125976326E-2)[&rate=5.234440075810155E-4]:8.472882957557E-2)[&rate=5.234440075810155E-4]:6.679332516698E-2,(((19[&rate=5.234440075810155E-4]:3.679159687513E-1,13[&rate=5.234440075810155E-4]:3.295598043676E-1)[&rate=5.234440075810155E-4]:2.928739181537E-1,115[&rate=5.234440075810155E-4]:5.402419416994E-1)[&rate=5.234440075810155E-4]:7.906997939379E-2,((108[&rate=5.234440075810155E-4]:2.769142388977E-1,107[&rate=5.234440075810155E-4]:2.796539649251E-1)[&rate=5.234440075810155E-4]:3.289459318339E-1,((112[&rate=5.234440075810155E-4]:4.126820896319E-1,114[&rate=5.234440075810155E-4]:3.3049030881E-1)[&rate=5.234440075810155E-4]:7.565138219482E-2,109[&rate=5.234440075810155E-4]:4.855937457993E-1)[&rate=5.234440075810155E-4]:1.421842331513E-1)[&rate=5.234440075810155E-4]:7.098599693703E-2)[&rate=5.234440075810155E-4]:7.34128936881E-2)[&rate=5.234440075810155E-4]:8.875961433976E-2)[&rate=5.234440075810155E-4]:5.459379586472E-1,(142[&rate=5.234440075810155E-4]:3.926769013087E-1,((145[&rate=5.234440075810155E-4]:6.262961754842E-2,141[&rate=5.234440075810155E-4]:5.988989152083E-2)[&rate=5.234440075810155E-4]:6.27475362705E-2,144[&rate=5.234440075810155E-4]:1.19897701764E-1)[&rate=5.234440075810155E-4]:2.672997474898E-1)[&rate=5.234440075810155E-4]:1.189540007008E0)[&rate=5.234440075810155E-4]:5.835288827414E-2,((((23[&rate=5.234440075810155E-4]:5.272563137894E-1,(20[&rate=5.234440075810155E-4]:2.650918323638E-1,25[&rate=5.234440075810155E-4]:2.842699145556E-1)[&rate=5.234440075810155E-4]:2.539453033435E-1)[&rate=5.234440075810155E-4]:2.508031348395E-1,(140[&rate=5.234440075810155E-4]:4.410928186142E-1,11[&rate=5.234440075810155E-4]:4.602709008059E-1)[&rate=5.234440075810155E-4]:2.328570409737E-1)[&rate=5.234440075810155E-4]:6.18414339906E-1,102[&rate=5.234440075810155E-4]:2.457888570282E-1)[&rate=5.234440075810155E-4]:6.41947329441E-2,(((28[&rate=5.234440075810155E-4]:6.290573569342E-1,21[&rate=5.234440075810155E-4]:6.043998226878E-1)[&rate=5.234440075810155E-4]:2.040260895827E-1,1[&rate=5.234440075810155E-4]:4.678207665396E-2)[&rate=5.234440075810155E-4]:3.020996022351E-1,24[&rate=5.234440075810155E-4]:1.129703596697E0)[&rate=5.234440075810155E-4]:3.419238288913E-1)[&rate=5.234440075810155E-4]:8.401086415238E-2)[&rate=5.234440075810155E-4]:4.787209538949E-2)[&rate=5.234440075810155E-4]:9.694374097037E-1,101[&rate=5.234440075810155E-4]:1.405824507163E0)[&rate=5.234440075810155E-4]:1.044391805468E-1,146[&rate=5.234440075810155E-4]:6.573181079509E-1)[&rate=5.234440075810155E-4]:9.244045155723E-2)[&rate=5.234440075810155E-4]:9.620980124708E-2)[&rate=5.234440075810155E-4]:1.908654736174E-1,38[&rate=5.234440075810155E-4]:8.483092442086E-1)[&rate=5.234440075810155E-4]:3.507858296752E-1,((127[&rate=5.234440075810155E-4]:2.654158322228E0,35[&rate=5.234440075810155E-4]:8.70350345568E-2)[&rate=5.234440075810155E-4]:6.452016281689E-2,((((45[&rate=5.234440075810155E-4]:5.570301989346E-1,(44[&rate=5.234440075810155E-4]:4.407499204838E-1,47[&rate=5.234440075810155E-4]:4.46214401358E-1)[&rate=5.234440075810155E-4]:1.19012518888E-1)[&rate=5.234440075810155E-4]:1.920612285915E-2,((50[&rate=5.234440075810155E-4]:4.53188982105E-1,49[&rate=5.234440075810155E-4]:4.53188982105E-1)[&rate=5.234440075810155E-4]:7.111255929635E-2,(51[&rate=5.234440075810155E-4]:5.131110355102E-1,(((48[&rate=5.234440075810155E-4]:4.091873428402E-1,(41[&rate=5.234440075810155E-4]:3.170878697302E-1,42[&rate=5.234440075810155E-4]:3.225523506044E-1)[&rate=5.234440075810155E-4]:4.838362611557E-2)[&rate=5.234440075810155E-4]:8.06854721247E-2,43[&rate=5.234440075810155E-4]:5.008017767134E-1)[&rate=5.234440075810155E-4]:2.343217943183E-2,46[&rate=5.234440075810155E-4]:5.242339561453E-1)[&rate=5.234440075810155E-4]:1.619948373646E-2)[&rate=5.234440075810155E-4]:1.66549867654E-2)[&rate=5.234440075810155E-4]:2.734461645804E-2)[&rate=5.234440075810155E-4]:5.473751439747E-2,((128[&rate=5.234440075810155E-4]:1.290620874672E0,(69[&rate=5.234440075810155E-4]:6.191365861864E-1,(((129[&rate=5.234440075810155E-4]:1.777062099177E-2,132[&rate=5.234440075810155E-4]:2.051034701913E-2)[&rate=5.234440075810155E-4]:1.209967388727E-1,(130[&rate=5.234440075810155E-4]:7.994566718413E-2,131[&rate=5.234440075810155E-4]:8.268539321148E-2)[&rate=5.234440075810155E-4]:5.882169268033E-2)[&rate=5.234440075810155E-4]:2.083763778232E-1,118[&rate=5.234440075810155E-4]:4.841300390576E-1)[&rate=5.234440075810155E-4]:1.240476430191E-1)[&rate=5.234440075810155E-4]:8.221692199929E-1)[&rate=5.234440075810155E-4]:2.34535483883E-2,(((64[&rate=5.234440075810155E-4]:2.996956774252E-1,(65[&rate=5.234440075810155E-4]:1.470316958463E-1,62[&rate=5.234440075810155E-4]:3.38812517764E-1)[&rate=5.234440075810155E-4]:1.979050072238E-3)[&rate=5.234440075810155E-4]:3.629748856852E-2,60[&rate=5.234440075810155E-4]:1.85308234487E-1)[&rate=5.234440075810155E-4]:2.092860989943E-1,(63[&rate=5.234440075810155E-4]:1.827471939188E-1,61[&rate=5.234440075810155E-4]:2.238430843298E-1)[&rate=5.234440075810155E-4]:3.625320710693E-1)[&rate=5.234440075810155E-4]:8.674252950588E-1)[&rate=5.234440075810155E-4]:9.029562542196E-2)[&rate=5.234440075810155E-4]:1.700156227988E-1,(121[&rate=5.234440075810155E-4]:2.129409033116E0,36[&rate=5.234440075810155E-4]:4.995697832152E-2)[&rate=5.234440075810155E-4]:4.223691213789E-2)[&rate=5.234440075810155E-4]:1.0593664938E-1)[&rate=5.234440075810155E-4]:4.451744299946E-1)[&rate=5.234440075810155E-4]:2.658648901314E-1,((125[&rate=5.234440075810155E-4]:9.610015184633E-1,(53[&rate=5.234440075810155E-4]:9.428315201026E-1,((((((12[&rate=5.234440075810155E-4]:2.93360477989E-1,5[&rate=5.234440075810155E-4]:2.550043136055E-1)[&rate=5.234440075810155E-4]:1.805949271799E-1,29[&rate=5.234440075810155E-4]:5.808047202374E-1)[&rate=5.234440075810155E-4]:1.559948948895E-1,103[&rate=5.234440075810155E-4]:5.039229027981E-1)[&rate=5.234440075810155E-4]:1.846118769385E0,52[&rate=5.234440075810155E-4]:6.857479376227E-1)[&rate=5.234440075810155E-4]:2.934195854561E-2,((134[&rate=5.234440075810155E-4]:2.736082707281E-1,137[&rate=5.234440075810155E-4]:3.448411474403E-1)[&rate=5.234440075810155E-4]:2.521841051285E-1,133[&rate=5.234440075810155E-4]:5.559293621578E-1)[&rate=5.234440075810155E-4]:9.330433096673E-1)[&rate=5.234440075810155E-4]:4.48338772091E-2,((75[&rate=5.234440075810155E-4]:4.790606841703E-1,(70[&rate=5.234440075810155E-4]:3.951640332581E-1,(76[&rate=5.234440075810155E-4]:3.126833334863E-1,74[&rate=5.234440075810155E-4]:3.126833334863E-1)[&rate=5.234440075810155E-4]:1.208368641553E-1)[&rate=5.234440075810155E-4]:4.554048652869E-2)[&rate=5.234440075810155E-4]:9.809106967746E-2,(((77[&rate=5.234440075810155E-4]:4.940193452721E-1,73[&rate=5.234440075810155E-4]:4.994987973268E-1)[&rate=5.234440075810155E-4]:4.063383267209E-3,(82[&rate=5.234440075810155E-4]:3.413531472966E-1,(71[&rate=5.234440075810155E-4]:2.940552828534E-1,((72[&rate=5.234440075810155E-4]:2.433770150086E-1,78[&rate=5.234440075810155E-4]:2.652948232279E-1)[&rate=5.234440075810155E-4]:3.298678642137E-2,79[&rate=5.234440075810155E-4]:2.982816096493E-1)[&rate=5.234440075810155E-4]:2.317093347811E-2)[&rate=5.234440075810155E-4]:1.168142608713E-2)[&rate=5.234440075810155E-4]:1.293323209686E-1)[&rate=5.234440075810155E-4]:1.815791923434E-2,(81[&rate=5.234440075810155E-4]:2.620251451892E-1,80[&rate=5.234440075810155E-4]:2.620251451892E-1)[&rate=5.234440075810155E-4]:2.103798861461E-1)[&rate=5.234440075810155E-4]:5.543165401935E-2)[&rate=5.234440075810155E-4]:9.210383568304E-1)[&rate=5.234440075810155E-4]:1.911044680366E-1)[&rate=5.234440075810155E-4]:2.28552512022E-1)[&rate=5.234440075810155E-4]:4.275835455324E-1,((57[&rate=5.234440075810155E-4]:5.074175455853E-1,((58[&rate=5.234440075810155E-4]:4.127529646261E-1,37[&rate=5.234440075810155E-4]:4.318786476862E-1)[&rate=5.234440075810155E-4]:1.863527120841E-2,((56[&rate=5.234440075810155E-4]:3.606432529825E-1,55[&rate=5.234440075810155E-4]:3.606432529825E-1)[&rate=5.234440075810155E-4]:2.379044006206E-2,(54[&rate=5.234440075810155E-4]:1.995087479496E-1,59[&rate=5.234440075810155E-4]:2.377601140698E-1)[&rate=5.234440075810155E-4]:1.548703002863E-1)[&rate=5.234440075810155E-4]:1.963213841828E-2)[&rate=5.234440075810155E-4]:9.242275237379E-2)[&rate=5.234440075810155E-4]:3.10433067229E-1,68[&rate=5.234440075810155E-4]:7.659380445082E-1)[&rate=5.234440075810155E-4]:4.559803528207E-1)[&rate=5.234440075810155E-4]:1.88396757943E-1)[&rate=5.234440075810155E-4]:6.291273792211E-3,34[&rate=5.234440075810155E-4]:5.872092661829E-3)[&rate=5.234440075810155E-4]:3.470361667303E-2)[&rate=5.234440075810155E-4]:6.621098557416E-2);
tree STATE_21330000 [&joint=-20982.233689455996,lnP=-20982.233689455996] = [&R] ((33[&rate=5.876975250111194E-4]:5.972032549233E-3,32[&rate=5.876975250111194E-4]:4.925804945177E-4)[&rate=5.876975250111194E-4]:1.624227622424E-2,(((((67[&rate=5.876975250111194E-4]:2.475302559739E-1,(122[&rate=5.876975250111194E-4]:3.542337905427E-1,(124[&rate=5.876975250111194E-4]:2.197224533101E-2,123[&rate=5.876975250111194E-4]:2.470448576813E-2)[&rate=5.876975250111194E-4]:3.295293047746E-1)[&rate=5.876975250111194E-4]:3.945690157719E-1)[&rate=5.876975250111194E-4]:4.233038321913E-2,(120[&rate=5.876975250111194E-4]:2.017590265952E0,((126[&rate=5.876975250111194E-4]:9.854947935586E-1,((135[&rate=5.876975250111194E-4]:4.668207732485E-1,(138[&rate=5.876975250111194E-4]:1.844013464109E-1,136[&rate=5.876975250111194E-4]:5.289449709565E-2)[&rate=5.876975250111194E-4]:4.824194268377E-1)[&rate=5.876975250111194E-4]:2.733786106199E-1,119[&rate=5.876975250111194E-4]:1.088144589348E0)[&rate=5.876975250111194E-4]:6.830527268547E-1)[&rate=5.876975250111194E-4]:3.400941574226E-1,66[&rate=5.876975250111194E-4]:7.841476129629E-2)[&rate=5.876975250111194E-4]:2.189203285651E-3)[&rate=5.876975250111194E-4]:2.092566746111E-1)[&rate=5.876975250111194E-4]:3.197984523141E-1,((38[&rate=5.876975250111194E-4]:8.609663141996E-1,((((((((3[&rate=5.876975250111194E-4]:1.050823416009E0,(((6[&rate=5.876975250111194E-4]:6.527577446179E-1,18[&rate=5.876975250111194E-4]:7.15771443248E-1)[&rate=5.876975250111194E-4]:1.634231471452E-1,(15[&rate=5.876975250111194E-4]:4.244524895658E-1,10[&rate=5.876975250111194E-4]:3.860963251823E-1)[&rate=5.876975250111194E-4]:4.465229227451E-1)[&rate=5.876975250111194E-4]:2.277574603799E-1,(((86[&rate=5.876975250111194E-4]:8.238510647595E-2,((93[&rate=5.876975250111194E-4]:8.589534422911E-2,83[&rate=5.876975250111194E-4]:7.219671409209E-2)[&rate=5.876975250111194E-4]:2.630633590684E-4,(85[&rate=5.876975250111194E-4]:7.047530961394E-2,84[&rate=5.876975250111194E-4]:7.047530961394E-2)[&rate=5.876975250111194E-4]:1.984467837221E-3)[&rate=5.876975250111194E-4]:9.925329024785E-3)[&rate=5.876975250111194E-4]:2.293787539785E-1,((92[&rate=5.876975250111194E-4]:1.296138035283E-1,(90[&rate=5.876975250111194E-4]:1.874350284491E-2,91[&rate=5.876975250111194E-4]:1.874350284491E-2)[&rate=5.876975250111194E-4]:1.108703006833E-1)[&rate=5.876975250111194E-4]:7.980649444454E-2,87[&rate=5.876975250111194E-4]:1.957216678358E-1)[&rate=5.876975250111194E-4]:1.160421926186E-1)[&rate=5.876975250111194E-4]:4.061776727713E-1,(88[&rate=5.876975250111194E-4]:1.064494746175E-1,89[&rate=5.876975250111194E-4]:1.201481047545E-1)[&rate=5.876975250111194E-4]:6.114920586082E-1)[&rate=5.876975250111194E-4]:8.136680517939E-1)[&rate=5.876975250111194E-4]:5.893985838697E-2)[&rate=5.876975250111194E-4]:3.095193641613E-1,(((((117[&rate=5.876975250111194E-4]:6.382309423778E-1,(14[&rate=5.876975250111194E-4]:3.109878674431E-1,17[&rate=5.876975250111194E-4]:3.493440318267E-1)[&rate=5.876975250111194E-4]:3.245033489071E-1)[&rate=5.876975250111194E-4]:9.896214410284E-2,((113[&rate=5.876975250111194E-4]:3.585260769871E-1,110[&rate=5.876975250111194E-4]:3.530466249324E-1)[&rate=5.876975250111194E-4]:6.56485323744E-2,105[&rate=5.876975250111194E-4]:3.967773490877E-1)[&rate=5.876975250111194E-4]:3.102787510915E-1)[&rate=5.876975250111194E-4]:9.796424238153E-2,((30[&rate=5.876975250111194E-4]:3.434803466352E-1,4[&rate=5.876975250111194E-4]:1.708776069092E-1)[&rate=5.876975250111194E-4]:3.732792728649E-1,9[&rate=5.876975250111194E-4]:5.934719482672E-1)[&rate=5.876975250111194E-4]:2.307264764854E-1)[&rate=5.876975250111194E-4]:1.902887442974E-1,((((((112[&rate=5.876975250111194E-4]:2.733875326817E-1,114[&rate=5.876975250111194E-4]:1.911957518598E-1)[&rate=5.876975250111194E-4]:2.17162068344E-1,109[&rate=5.876975250111194E-4]:4.878098749983E-1)[&rate=5.876975250111194E-4]:9.678076354723E-3,107[&rate=5.876975250111194E-4]:4.783098691613E-1)[&rate=5.876975250111194E-4]:1.968929337414E-1,108[&rate=5.876975250111194E-4]:6.724630768754E-1)[&rate=5.876975250111194E-4]:1.585598594906E-1,(115[&rate=5.876975250111194E-4]:6.236916272409E-1,(19[&rate=5.876975250111194E-4]:7.282598548737E-1,13[&rate=5.876975250111194E-4]:6.8990369049E-1)[&rate=5.876975250111194E-4]:1.597971757272E-2)[&rate=5.876975250111194E-4]:1.497970625497E-1)[&rate=5.876975250111194E-4]:9.032403748879E-2,((106[&rate=5.876975250111194E-4]:2.647901902242E-1,(111[&rate=5.876975250111194E-4]:1.634889328024E-1,(104[&rate=5.876975250111194E-4]:1.035265067442E-1,139[&rate=5.876975250111194E-4]:2.953073286619E-1)[&rate=5.876975250111194E-4]:4.352406989388E-2)[&rate=5.876975250111194E-4]:1.177396135862E-1)[&rate=5.876975250111194E-4]:3.651861390927E-1,((148[&rate=5.876975250111194E-4]:2.579480667568E-1,143[&rate=5.876975250111194E-4]:2.552083407295E-1)[&rate=5.876975250111194E-4]:3.310873419273E-1,116[&rate=5.876975250111194E-4]:5.506792443004E-1)[&rate=5.876975250111194E-4]:1.902311241368E-2)[&rate=5.876975250111194E-4]:2.941103705653E-1)[&rate=5.876975250111194E-4]:7.670183903071E-2)[&rate=5.876975250111194E-4]:3.868875574427E-1,(((102[&rate=5.876975250111194E-4]:1.416596596982E-1,((1[&rate=5.876975250111194E-4]:4.45661678088E-2,(28[&rate=5.876975250111194E-4]:7.833271933537E-1,21[&rate=5.876975250111194E-4]:7.586696591072E-1)[&rate=5.876975250111194E-4]:4.754034431809E-2)[&rate=5.876975250111194E-4]:6.827213145723E-2,24[&rate=5.876975250111194E-4]:8.936602170743E-1)[&rate=5.876975250111194E-4]:4.096432782404E-1)[&rate=5.876975250111194E-4]:4.531600324713E-2,((11[&rate=5.876975250111194E-4]:5.343806496045E-1,140[&rate=5.876975250111194E-4]:5.152025674128E-1)[&rate=5.876975250111194E-4]:2.946389845948E-1,(23[&rate=5.876975250111194E-4]:4.228820630814E-1,(20[&rate=5.876975250111194E-4]:3.412982442032E-1,25[&rate=5.876975250111194E-4]:3.604763263949E-1)[&rate=5.876975250111194E-4]:7.336464079619E-2)[&rate=5.876975250111194E-4]:4.910690779671E-1)[&rate=5.876975250111194E-4]:4.237094534035E-1)[&rate=5.876975250111194E-4]:1.484330853907E-1,(142[&rate=5.876975250111194E-4]:5.81449453155E-1,((145[&rate=5.876975250111194E-4]:4.63827594537E-1,141[&rate=5.876975250111194E-4]:4.610878685095E-1)[&rate=5.876975250111194E-4]:2.529567361154E-2,144[&rate=5.876975250111194E-4]:4.836438160936E-1)[&rate=5.876975250111194E-4]:9.232618500638E-2)[&rate=5.876975250111194E-4]:1.000534637647E0)[&rate=5.876975250111194E-4]:2.125534990616E-4)[&rate=5.876975250111194E-4]:2.746120436308E-2)[&rate=5.876975250111194E-4]:1.26837063955E-1,101[&rate=5.876975250111194E-4]:4.844401180983E-1)[&rate=5.876975250111194E-4]:1.001098484219E0,40[&rate=5.876975250111194E-4]:5.123744433232E-1)[&rate=5.876975250111194E-4]:4.018854675276E-2,((39[&rate=5.876975250111194E-4]:4.188317623625E-1,((((26[&rate=5.876975250111194E-4]:7.650420909012E-1,(7[&rate=5.876975250111194E-4]:2.63780168843E-1,8[&rate=5.876975250111194E-4]:2.63780168843E-1)[&rate=5.876975250111194E-4]:3.944126069897E-1)[&rate=5.876975250111194E-4]:7.874946405518E-2,(22[&rate=5.876975250111194E-4]:3.035465608072E-1,27[&rate=5.876975250111194E-4]:3.199849169716E-1)[&rate=5.876975250111194E-4]:5.292860900395E-1)[&rate=5.876975250111194E-4]:2.726448411016E-2,(2[&rate=5.876975250111194E-4]:3.265103872844E-1,31[&rate=5.876975250111194E-4]:5.539076475585E-1)[&rate=5.876975250111194E-4]:3.609840079465E-1)[&rate=5.876975250111194E-4]:1.661385372975E0,97[&rate=5.876975250111194E-4]:3.211157140098E-1)[&rate=5.876975250111194E-4]:2.667779698656E-2)[&rate=5.876975250111194E-4]:5.537034752776E-2,147[&rate=5.876975250111194E-4]:5.315791590706E-1)[&rate=5.876975250111194E-4]:7.836088018565E-2)[&rate=5.876975250111194E-4]:2.780933080082E-2,(((96[&rate=5.876975250111194E-4]:3.802206259695E-1,99[&rate=5.876975250111194E-4]:4.157397516523E-1)[&rate=5.876975250111194E-4]:2.349933756992E-1,98[&rate=5.876975250111194E-4]:6.288752038543E-1)[&rate=5.876975250111194E-4]:1.913761214739E-2,(95[&rate=5.876975250111194E-4]:4.979091195166E-1,(100[&rate=5.876975250111194E-4]:2.806287943849E-1,94[&rate=5.876975250111194E-4]:2.806287943849E-1)[&rate=5.876975250111194E-4]:1.325808715796E-1)[&rate=5.876975250111194E-4]:1.610326582339E-1)[&rate=5.876975250111194E-4]:6.077480542135E-2)[&rate=5.876975250111194E-4]:2.758731590892E-3,146[&rate=5.876975250111194E-4]:7.033496317026E-1)[&rate=5.876975250111194E-4]:8.301443664358E-3,16[&rate=5.876975250111194E-4]:2.676925422249E0)[&rate=5.876975250111194E-4]:3.378398289966E-1)[&rate=5.876975250111194E-4]:1.716748255413E-1,((35[&rate=5.876975250111194E-4]:2.259385344431E-1,(((50[&rate=5.876975250111194E-4]:5.086697004733E-1,49[&rate=5.876975250111194E-4]:5.086697004733E-1)[&rate=5.876975250111194E-4]:8.654638294661E-2,((47[&rate=5.876975250111194E-4]:5.582983792327E-1,44[&rate=5.876975250111194E-4]:5.528338983584E-1)[&rate=5.876975250111194E-4]:5.67871001943E-2,(51[&rate=5.876975250111194E-4]:5.803875254911E-1,((((42[&rate=5.876975250111194E-4]:2.223186127641E-1,41[&rate=5.876975250111194E-4]:2.168541318899E-1)[&rate=5.876975250111194E-4]:2.792378983873E-2,48[&rate=5.876975250111194E-4]:2.884937687231E-1)[&rate=5.876975250111194E-4]:8.209644752024E-2,46[&rate=5.876975250111194E-4]:3.815191779918E-1)[&rate=5.876975250111194E-4]:5.178921572593E-2,43[&rate=5.876975250111194E-4]:4.333083937178E-1)[&rate=5.876975250111194E-4]:1.744015361448E-1)[&rate=5.876975250111194E-4]:7.37554956445E-3)[&rate=5.876975250111194E-4]:1.291748923869E-2)[&rate=5.876975250111194E-4]:5.912615882021E-2,45[&rate=5.876975250111194E-4]:6.789324061745E-1)[&rate=5.876975250111194E-4]:3.023770392649E-1)[&rate=5.876975250111194E-4]:1.933298961293E-2,((127[&rate=5.876975250111194E-4]:2.736211138891E0,(36[&rate=5.876975250111194E-4]:1.428591496132E-2,121[&rate=5.876975250111194E-4]:2.093737969756E0)[&rate=5.876975250111194E-4]:2.013772787244E-1)[&rate=5.876975250111194E-4]:3.15831431496E-2,((128[&rate=5.876975250111194E-4]:1.034501819782E0,(((65[&rate=5.876975250111194E-4]:1.506225359593E-1,(60[&rate=5.876975250111194E-4]:5.500987189074E-2,64[&rate=5.876975250111194E-4]:2.056948033974E-1)[&rate=5.876975250111194E-4]:9.56126640686E-2)[&rate=5.876975250111194E-4]:8.732438195192E-2,62[&rate=5.876975250111194E-4]:4.29727739829E-1)[&rate=5.876975250111194E-4]:2.237705514855E-1,(63[&rate=5.876975250111194E-4]:1.346271030995E-1,61[&rate=5.876975250111194E-4]:1.757229935106E-1)[&rate=5.876975250111194E-4]:4.77775297804E-1)[&rate=5.876975250111194E-4]:5.207295558652E-1)[&rate=5.876975250111194E-4]:3.603419594222E-1,(((129[&rate=5.876975250111194E-4]:2.024734978302E-1,132[&rate=5.876975250111194E-4]:2.052132238576E-1)[&rate=5.876975250111194E-4]:4.154713931852E-2,(131[&rate=5.876975250111194E-4]:2.005139758772E-1,130[&rate=5.876975250111194E-4]:1.977742498498E-1)[&rate=5.876975250111194E-4]:4.624638729893E-2)[&rate=5.876975250111194E-4]:3.40328829534E-1,(118[&rate=5.876975250111194E-4]:5.468869733837E-1,69[&rate=5.876975250111194E-4]:5.578458774934E-1)[&rate=5.876975250111194E-4]:1.744487946689E-1)[&rate=5.876975250111194E-4]:8.132340385493E-1)[&rate=5.876975250111194E-4]:3.345943384526E-1)[&rate=5.876975250111194E-4]:4.460052968647E-2)[&rate=5.876975250111194E-4]:1.850041691694E-1)[&rate=5.876975250111194E-4]:1.793833982817E-1)[&rate=5.876975250111194E-4]:2.696974885769E-3,((125[&rate=5.876975250111194E-4]:8.47618173706E-1,((53[&rate=5.876975250111194E-4]:5.847747238114E-1,((((74[&rate=5.876975250111194E-4]:5.66117025373E-1,70[&rate=5.876975250111194E-4]:5.277608609895E-1)[&rate=5.876975250111194E-4]:1.248132974904E-1,76[&rate=5.876975250111194E-4]:6.909303228634E-1)[&rate=5.876975250111194E-4]:5.576719063777E-2,75[&rate=5.876975250111194E-4]:7.466975135011E-1)[&rate=5.876975250111194E-4]:1.134861558627E-1,(((81[&rate=5.876975250111194E-4]:1.078482231804E-1,80[&rate=5.876975250111194E-4]:1.078482231804E-1)[&rate=5.876975250111194E-4]:1.873826194058E-1,71[&rate=5.876975250111194E-4]:2.760527603944E-1)[&rate=5.876975250111194E-4]:3.967544594986E-1,((79[&rate=5.876975250111194E-4]:4.587149571739E-1,((78[&rate=5.876975250111194E-4]:1.010076981698E-1,72[&rate=5.876975250111194E-4]:7.908988995044E-2)[&rate=5.876975250111194E-4]:2.509874657371E-1,82[&rate=5.876975250111194E-4]:3.602143419889E-1)[&rate=5.876975250111194E-4]:1.067197932671E-1)[&rate=5.876975250111194E-4]:1.464471735243E-1,(73[&rate=5.876975250111194E-4]:5.012577120134E-1,77[&rate=5.876975250111194E-4]:4.957782599586E-1)[&rate=5.876975250111194E-4]:1.450003090957E-1)[&rate=5.876975250111194E-4]:9.504234946881E-2)[&rate=5.876975250111194E-4]:1.18883298786E-1)[&rate=5.876975250111194E-4]:4.710541130597E-1)[&rate=5.876975250111194E-4]:1.003814356782E-1,(((134[&rate=5.876975250111194E-4]:3.492945236227E-1,137[&rate=5.876975250111194E-4]:4.205274003349E-1)[&rate=5.876975250111194E-4]:1.532295462221E-2,133[&rate=5.876975250111194E-4]:3.947544645461E-1)[&rate=5.876975250111194E-4]:8.860870428477E-1,(52[&rate=5.876975250111194E-4]:4.435450291842E-1,(((12[&rate=5.876975250111194E-4]:3.748157990865E-1,5[&rate=5.876975250111194E-4]:3.36459634703E-1)[&rate=5.876975250111194E-4]:3.527274712067E-1,29[&rate=5.876975250111194E-4]:8.343925853617E-1)[&rate=5.876975250111194E-4]:4.305304908443E-1,103[&rate=5.876975250111194E-4]:1.032046363877E0)[&rate=5.876975250111194E-4]:1.075792399868E0)[&rate=5.876975250111194E-4]:6.341370255281E-2)[&rate=5.876975250111194E-4]:1.86394149064E-1)[&rate=5.876975250111194E-4]:3.728445278776E-1)[&rate=5.876975250111194E-4]:4.185945613031E-1,(((((37[&rate=5.876975250111194E-4]:1.567502624063E-1,54[&rate=5.876975250111194E-4]:8.024753016583E-2)[&rate=5.876975250111194E-4]:9.157672877089E-2,(55[&rate=5.876975250111194E-4]:1.095169995742E-1,56[&rate=5.876975250111194E-4]:1.095169995742E-1)[&rate=5.876975250111194E-4]:9.236190417112E-2)[&rate=5.876975250111194E-4]:2.949246919983E-2,(58[&rate=5.876975250111194E-4]:2.275535104631E-1,57[&rate=5.876975250111194E-4]:2.111600678402E-1)[&rate=5.876975250111194E-4]:3.114026685373E-2)[&rate=5.876975250111194E-4]:1.02657084576E-1,59[&rate=5.876975250111194E-4]:3.422251788328E-1)[&rate=5.876975250111194E-4]:4.793496941826E-1,68[&rate=5.876975250111194E-4]:7.723945451464E-1)[&rate=5.876975250111194E-4]:3.27151523196E-1)[&rate=5.876975250111194E-4]:6.05306358228E-2)[&rate=5.876975250111194E-4]:2.809650544385E-1,34[&rate=5.876975250111194E-4]:3.03074222013E-2)[&rate=5.876975250111194E-4]:8.345242736548E-3);
tree STATE_21420000 [&joint=-20973.831492288668,lnP=-20973.831492288668] = [&R] ((32[&rate=5.948439693845305E-4]:2.554908401891E-4,(((((125[&rate=5.948439693845305E-4]:1.223814909538E0,(53[&rate=5.948439693845305E-4]:7.146917895643E-1,(((133[&rate=5.948439693845305E-4]:5.356720764379E-1,(137[&rate=5.948439693845305E-4]:1.421256423843E-1,134[&rate=5.948439693845305E-4]:7.089276567209E-2)[&rate=5.948439693845305E-4]:4.346423244647E-1)[&rate=5.948439693845305E-4]:8.552979756414E-1,((75[&rate=5.948439693845305E-4]:4.471887012306E-1,(74[&rate=5.948439693845305E-4]:4.05493613521E-1,(76[&rate=5.948439693845305E-4]:3.411869890254E-1,70[&rate=5.948439693845305E-4]:3.028308246419E-1)[&rate=5.948439693845305E-4]:6.430662449565E-2)[&rate=5.948439693845305E-4]:4.169508770959E-2)[&rate=5.948439693845305E-4]:2.995696896972E-1,((82[&rate=5.948439693845305E-4]:4.328341119459E-1,((72[&rate=5.948439693845305E-4]:2.459282195588E-1,78[&rate=5.948439693845305E-4]:2.678460277781E-1)[&rate=5.948439693845305E-4]:1.009968522225E-1,79[&rate=5.948439693845305E-4]:3.688428800006E-1)[&rate=5.948439693845305E-4]:5.577205386325E-2)[&rate=5.948439693845305E-4]:1.192873570357E-1,(((81[&rate=5.948439693845305E-4]:4.19181536438E-2,80[&rate=5.948439693845305E-4]:4.19181536438E-2)[&rate=5.948439693845305E-4]:3.132416812184E-1,71[&rate=5.948439693845305E-4]:3.359817526705E-1)[&rate=5.948439693845305E-4]:9.348709963779E-2,(77[&rate=5.948439693845305E-4]:4.750418176752E-1,73[&rate=5.948439693845305E-4]:4.805212697299E-1)[&rate=5.948439693845305E-4]:1.744073326318E-2)[&rate=5.948439693845305E-4]:8.703617831726E-2)[&rate=5.948439693845305E-4]:1.617602096175E-1)[&rate=5.948439693845305E-4]:6.085952227954E-1)[&rate=5.948439693845305E-4]:8.599610220528E-2,(52[&rate=5.948439693845305E-4]:4.568917507878E-1,(((12[&rate=5.948439693845305E-4]:1.068406840659E-1,5[&rate=5.948439693845305E-4]:6.848451968247E-2)[&rate=5.948439693845305E-4]:4.417587688178E-1,29[&rate=5.948439693845305E-4]:6.554487679523E-1)[&rate=5.948439693845305E-4]:5.752563871659E-2,103[&rate=5.948439693845305E-4]:4.800976943401E-1)[&rate=5.948439693845305E-4]:1.641087791009E0)[&rate=5.948439693845305E-4]:2.461916278399E-1)[&rate=5.948439693845305E-4]:1.980513224792E-2)[&rate=5.948439693845305E-4]:7.195056336353E-1)[&rate=5.948439693845305E-4]:1.34752409447E-1,((((59[&rate=5.948439693845305E-4]:2.5873386623E-1,(56[&rate=5.948439693845305E-4]:1.9146126929E-1,55[&rate=5.948439693845305E-4]:1.9146126929E-1)[&rate=5.948439693845305E-4]:5.907587562838E-2)[&rate=5.948439693845305E-4]:2.568600209858E-2,(54[&rate=5.948439693845305E-4]:2.353374240026E-1,(58[&rate=5.948439693845305E-4]:2.0682287352E-1,37[&rate=5.948439693845305E-4]:2.259485565801E-1)[&rate=5.948439693845305E-4]:8.589159966297E-2)[&rate=5.948439693845305E-4]:1.083107820572E-2)[&rate=5.948439693845305E-4]:1.033898591807E-1,57[&rate=5.948439693845305E-4]:3.905419679464E-1)[&rate=5.948439693845305E-4]:2.841415263407E-1,68[&rate=5.948439693845305E-4]:6.22770925981E-1)[&rate=5.948439693845305E-4]:5.691297263377E-1)[&rate=5.948439693845305E-4]:1.416624974042E-1,((66[&rate=5.948439693845305E-4]:2.726442501594E-1,(67[&rate=5.948439693845305E-4]:1.112271236643E-1,((124[&rate=5.948439693845305E-4]:2.480278520917E-1,123[&rate=5.948439693845305E-4]:2.507600925289E-1)[&rate=5.948439693845305E-4]:3.478521202929E-2,122[&rate=5.948439693845305E-4]:2.855453045582E-1)[&rate=5.948439693845305E-4]:3.269543694468E-1)[&rate=5.948439693845305E-4]:1.61417126495E-1)[&rate=5.948439693845305E-4]:6.038376673227E-2,((120[&rate=5.948439693845305E-4]:1.582258026492E0,(135[&rate=5.948439693845305E-4]:1.083281765961E0,(138[&rate=5.948439693845305E-4]:3.244007455805E-1,136[&rate=5.948439693845305E-4]:1.928938962653E-1)[&rate=5.948439693845305E-4]:9.588810203803E-1)[&rate=5.948439693845305E-4]:2.469214660112E-1)[&rate=5.948439693845305E-4]:4.005586503728E-1,(119[&rate=5.948439693845305E-4]:1.792325164324E0,126[&rate=5.948439693845305E-4]:1.00662264168E0)[&rate=5.948439693845305E-4]:2.863819234999E-1)[&rate=5.948439693845305E-4]:2.871976413963E-1)[&rate=5.948439693845305E-4]:4.528144950589E-1)[&rate=5.948439693845305E-4]:6.054186345811E-2,((38[&rate=5.948439693845305E-4]:7.377430410775E-1,(((((((((88[&rate=5.948439693845305E-4]:1.860034202199E-1,89[&rate=5.948439693845305E-4]:1.997020503569E-1)[&rate=5.948439693845305E-4]:5.791209750983E-2,(((92[&rate=5.948439693845305E-4]:1.424391264804E-1,(90[&rate=5.948439693845305E-4]:1.049422546825E-1,91[&rate=5.948439693845305E-4]:1.049422546825E-1)[&rate=5.948439693845305E-4]:3.749687179794E-2)[&rate=5.948439693845305E-4]:3.136745314121E-2,(((86[&rate=5.948439693845305E-4]:8.641218673997E-2,84[&rate=5.948439693845305E-4]:8.641218673997E-2)[&rate=5.948439693845305E-4]:6.429158877679E-3,83[&rate=5.948439693845305E-4]:9.284134561765E-2)[&rate=5.948439693845305E-4]:8.633002329689E-3,(93[&rate=5.948439693845305E-4]:9.716654313962E-2,85[&rate=5.948439693845305E-4]:8.346791300261E-2)[&rate=5.948439693845305E-4]:1.800643494473E-2)[&rate=5.948439693845305E-4]:5.863360153726E-2)[&rate=5.948439693845305E-4]:2.873430544981E-3,87[&rate=5.948439693845305E-4]:1.629813800296E-1)[&rate=5.948439693845305E-4]:8.093413770012E-2)[&rate=5.948439693845305E-4]:9.887852224141E-1,(3[&rate=5.948439693845305E-4]:5.449382491762E-1,18[&rate=5.948439693845305E-4]:6.600067423268E-1)[&rate=5.948439693845305E-4]:1.480364635705E-1)[&rate=5.948439693845305E-4]:8.182140363485E-2,(6[&rate=5.948439693845305E-4]:8.092666589392E-1,(15[&rate=5.948439693845305E-4]:6.007437627117E-1,10[&rate=5.948439693845305E-4]:5.623875983282E-1)[&rate=5.948439693845305E-4]:2.633174167754E-1)[&rate=5.948439693845305E-4]:1.758425196281E-2)[&rate=5.948439693845305E-4]:4.46671679816E-1,(((142[&rate=5.948439693845305E-4]:3.751971113267E-1,(144[&rate=5.948439693845305E-4]:1.855021848911E-1,(145[&rate=5.948439693845305E-4]:1.494640079697E-1,141[&rate=5.948439693845305E-4]:1.467242819421E-1)[&rate=5.948439693845305E-4]:4.151762897634E-2)[&rate=5.948439693845305E-4]:1.842154743806E-1)[&rate=5.948439693845305E-4]:9.167409338804E-1,(((((30[&rate=5.948439693845305E-4]:3.962854693532E-1,4[&rate=5.948439693845305E-4]:2.236827296272E-1)[&rate=5.948439693845305E-4]:4.619806083462E-1,(117[&rate=5.948439693845305E-4]:6.369528754049E-1,9[&rate=5.948439693845305E-4]:6.259939712953E-1)[&rate=5.948439693845305E-4]:1.089844351712E-1)[&rate=5.948439693845305E-4]:5.826231276879E-2,(14[&rate=5.948439693845305E-4]:5.551123099936E-1,17[&rate=5.948439693845305E-4]:5.934684743773E-1)[&rate=5.948439693845305E-4]:2.463475873237E-1)[&rate=5.948439693845305E-4]:1.114088060524E-1,((110[&rate=5.948439693845305E-4]:4.809829057605E-1,105[&rate=5.948439693845305E-4]:4.590650975414E-1)[&rate=5.948439693845305E-4]:3.381364724448E-1,113[&rate=5.948439693845305E-4]:8.2459883026E-1)[&rate=5.948439693845305E-4]:8.826987310972E-2)[&rate=5.948439693845305E-4]:1.646472884359E-1,((((106[&rate=5.948439693845305E-4]:2.204003555108E-1,111[&rate=5.948439693845305E-4]:2.368387116752E-1)[&rate=5.948439693845305E-4]:2.177418242371E-1,(139[&rate=5.948439693845305E-4]:6.054850653417E-1,104[&rate=5.948439693845305E-4]:4.13704243424E-1)[&rate=5.948439693845305E-4]:2.443793632386E-2)[&rate=5.948439693845305E-4]:3.315393797916E-1,((148[&rate=5.948439693845305E-4]:1.644588342798E-1,143[&rate=5.948439693845305E-4]:1.617191082524E-1)[&rate=5.948439693845305E-4]:3.996481882207E-1,116[&rate=5.948439693845305E-4]:5.257508581168E-1)[&rate=5.948439693845305E-4]:1.836567288198E-1)[&rate=5.948439693845305E-4]:7.121205152853E-2,(((112[&rate=5.948439693845305E-4]:3.776265776841E-1,114[&rate=5.948439693845305E-4]:2.954347968623E-1)[&rate=5.948439693845305E-4]:2.040577361538E-1,(109[&rate=5.948439693845305E-4]:5.42510799032E-1,(108[&rate=5.948439693845305E-4]:4.910871077948E-1,107[&rate=5.948439693845305E-4]:4.938268338221E-1)[&rate=5.948439693845305E-4]:2.950588301812E-2)[&rate=5.948439693845305E-4]:3.643378877857E-2)[&rate=5.948439693845305E-4]:2.15607736029E-1,(115[&rate=5.948439693845305E-4]:7.081168107347E-1,(19[&rate=5.948439693845305E-4]:6.463192509217E-1,13[&rate=5.948439693845305E-4]:6.079630865381E-1)[&rate=5.948439693845305E-4]:1.823455050185E-1)[&rate=5.948439693845305E-4]:6.983458310289E-3)[&rate=5.948439693845305E-4]:6.551936942014E-2)[&rate=5.948439693845305E-4]:2.147045725186E-1)[&rate=5.948439693845305E-4]:4.181931367521E-2)[&rate=5.948439693845305E-4]:2.126218278268E-2,((((1[&rate=5.948439693845305E-4]:1.494305605728E-1,(28[&rate=5.948439693845305E-4]:6.344564708389E-1,21[&rate=5.948439693845305E-4]:6.097989365924E-1)[&rate=5.948439693845305E-4]:3.012754595968E-1)[&rate=5.948439693845305E-4]:1.869430411085E-2,24[&rate=5.948439693845305E-4]:9.489467824919E-1)[&rate=5.948439693845305E-4]:6.35810309245E-2,((140[&rate=5.948439693845305E-4]:5.31525626013E-1,11[&rate=5.948439693845305E-4]:5.507037082047E-1)[&rate=5.948439693845305E-4]:3.906503630631E-2,((20[&rate=5.948439693845305E-4]:3.094214159071E-1,25[&rate=5.948439693845305E-4]:3.285994980988E-1)[&rate=5.948439693845305E-4]:2.108845837791E-1,23[&rate=5.948439693845305E-4]:5.285251777682E-1)[&rate=5.948439693845305E-4]:1.46175073592E-1)[&rate=5.948439693845305E-4]:3.268686579464E-1)[&rate=5.948439693845305E-4]:1.857880962393E-1,102[&rate=5.948439693845305E-4]:3.667207403928E-2)[&rate=5.948439693845305E-4]:2.995281148466E-2)[&rate=5.948439693845305E-4]:1.57582636701E-1)[&rate=5.948439693845305E-4]:9.998095577277E-1,101[&rate=5.948439693845305E-4]:1.218537627898E0)[&rate=5.948439693845305E-4]:2.700736799153E-1,(98[&rate=5.948439693845305E-4]:6.251198421866E-1,((96[&rate=5.948439693845305E-4]:4.897511129867E-1,99[&rate=5.948439693845305E-4]:5.252702386696E-1)[&rate=5.948439693845305E-4]:1.018005789581E-1,((94[&rate=5.948439693845305E-4]:2.058325327166E-1,100[&rate=5.948439693845305E-4]:2.058325327166E-1)[&rate=5.948439693845305E-4]:1.730181521441E-1,95[&rate=5.948439693845305E-4]:4.635501384128E-1)[&rate=5.948439693845305E-4]:1.525917174664E-1)[&rate=5.948439693845305E-4]:1.990694805608E-2)[&rate=5.948439693845305E-4]:1.874260717896E-2)[&rate=5.948439693845305E-4]:4.90513881322E-2,147[&rate=5.948439693845305E-4]:6.218755861318E-1)[&rate=5.948439693845305E-4]:1.157520144443E-1,((((2[&rate=5.948439693845305E-4]:7.146627004938E-1,((22[&rate=5.948439693845305E-4]:3.911134614455E-1,27[&rate=5.948439693845305E-4]:4.075518176099E-1)[&rate=5.948439693845305E-4]:2.775921330367E-1,(31[&rate=5.948439693845305E-4]:6.879249625645E-1,(26[&rate=5.948439693845305E-4]:6.285534550052E-1,(7[&rate=5.948439693845305E-4]:1.075354223396E-1,8[&rate=5.948439693845305E-4]:1.075354223396E-1)[&rate=5.948439693845305E-4]:4.141687175971E-1)[&rate=5.948439693845305E-4]:1.553589112088E-2)[&rate=5.948439693845305E-4]:3.55751524658E-2)[&rate=5.948439693845305E-4]:2.185598457376E-1)[&rate=5.948439693845305E-4]:1.698858882461E0,39[&rate=5.948439693845305E-4]:4.567957801258E-1)[&rate=5.948439693845305E-4]:1.861239615214E-1,((16[&rate=5.948439693845305E-4]:2.546456592976E0,97[&rate=5.948439693845305E-4]:3.899254154921E-1)[&rate=5.948439693845305E-4]:5.98702583656E-2,40[&rate=5.948439693845305E-4]:5.208339252239E-1)[&rate=5.948439693845305E-4]:1.220858164233E-1)[&rate=5.948439693845305E-4]:1.503823609556E-2,146[&rate=5.948439693845305E-4]:7.781765569777E-1)[&rate=5.948439693845305E-4]:2.229257365288E-2)[&rate=5.948439693845305E-4]:1.257985006108E-1)[&rate=5.948439693845305E-4]:3.713046379935E-1,((36[&rate=5.948439693845305E-4]:1.015914431157E-1,(121[&rate=5.948439693845305E-4]:1.806845947473E0,127[&rate=5.948439693845305E-4]:2.247941837884E0)[&rate=5.948439693845305E-4]:3.741975504372E-1)[&rate=5.948439693845305E-4]:9.775647755982E-2,((((44[&rate=5.948439693845305E-4]:6.452191150058E-1,45[&rate=5.948439693845305E-4]:6.424868745687E-1)[&rate=5.948439693845305E-4]:3.610098388502E-2,(((49[&rate=5.948439693845305E-4]:3.426362941729E-1,50[&rate=5.948439693845305E-4]:3.426362941729E-1)[&rate=5.948439693845305E-4]:2.788535360357E-1,(47[&rate=5.948439693845305E-4]:6.53216691619E-1,((46[&rate=5.948439693845305E-4]:5.505542882791E-1,43[&rate=5.948439693845305E-4]:5.505542882791E-1)[&rate=5.948439693845305E-4]:8.203076529734E-3,(42[&rate=5.948439693845305E-4]:3.894691145484E-1,(41[&rate=5.948439693845305E-4]:3.584573808309E-1,48[&rate=5.948439693845305E-4]:4.021732278254E-1)[&rate=5.948439693845305E-4]:2.554725284327E-2)[&rate=5.948439693845305E-4]:1.201079223917E-1)[&rate=5.948439693845305E-4]:9.44593268101E-2)[&rate=5.948439693845305E-4]:1.060023835306E-3)[&rate=5.948439693845305E-4]:1.293414161279E-2,51[&rate=5.948439693845305E-4]:6.398884526956E-1)[&rate=5.948439693845305E-4]:1.9573722698E-2)[&rate=5.948439693845305E-4]:1.434870116026E-1,(((((132[&rate=5.948439693845305E-4]:1.617889545585E-1,129[&rate=5.948439693845305E-4]:1.590492285311E-1)[&rate=5.948439693845305E-4]:1.541372342862E-1,(131[&rate=5.948439693845305E-4]:1.663683009432E-1,130[&rate=5.948439693845305E-4]:1.636285749158E-1)[&rate=5.948439693845305E-4]:1.495578879015E-1)[&rate=5.948439693845305E-4]:3.315181674752E-1,(69[&rate=5.948439693845305E-4]:5.900333884214E-1,118[&rate=5.948439693845305E-4]:5.790744843117E-1)[&rate=5.948439693845305E-4]:2.026164473506E-1)[&rate=5.948439693845305E-4]:7.456580612077E-1,128[&rate=5.948439693845305E-4]:1.387622965473E0)[&rate=5.948439693845305E-4]:5.556650225777E-3,(((64[&rate=5.948439693845305E-4]:2.12080848519E-1,62[&rate=5.948439693845305E-4]:2.5317673893E-1)[&rate=5.948439693845305E-4]:8.357469294406E-2,(60[&rate=5.948439693845305E-4]:5.236698295444E-2,65[&rate=5.948439693845305E-4]:5.236698295444E-2)[&rate=5.948439693845305E-4]:9.260362700192E-2)[&rate=5.948439693845305E-4]:4.154874372468E-1,(63[&rate=5.948439693845305E-4]:1.814527660005E-1,61[&rate=5.948439693845305E-4]:2.225486564115E-1)[&rate=5.948439693845305E-4]:5.296902127094E-1)[&rate=5.948439693845305E-4]:7.80666773975E-1)[&rate=5.948439693845305E-4]:2.022914666491E-1)[&rate=5.948439693845305E-4]:6.779816537171E-2,35[&rate=5.948439693845305E-4]:1.345021244317E-1)[&rate=5.948439693845305E-4]:1.827045377807E-2)[&rate=5.948439693845305E-4]:3.539096543458E-1)[&rate=5.948439693845305E-4]:3.397021428532E-1)[&rate=5.948439693845305E-4]:2.036046038973E-2,34[&rate=5.948439693845305E-4]:3.731137168308E-3)[&rate=5.948439693845305E-4]:1.844216189097E-2)[&rate=5.948439693845305E-4]:1.575499550465E-2,33[&rate=5.948439693845305E-4]:2.148993839955E-2);
tree STATE_21510000 [&joint=-20963.625587417788,lnP=-20963.625587417788] = [&R] (33[&rate=5.627901023142982E-4]:6.65747305211E-2,(34[&rate=5.627901023142982E-4]:4.384668202328E-2,(32[&rate=5.627901023142982E-4]:7.313313413253E-3,(((((120[&rate=5.627901023142982E-4]:8.420195357464E-1,((138[&rate=5.627901023142982E-4]:2.612596263603E-1,136[&rate=5.627901023142982E-4]:1.297527770451E-1)[&rate=5.627901023142982E-4]:2.448564615767E-1,135[&rate=5.627901023142982E-4]:3.061160879369E-1)[&rate=5.627901023142982E-4]:2.838486532889E-1)[&rate=5.627901023142982E-4]:3.487693872577E-2,119[&rate=5.627901023142982E-4]:9.72786885431E-1)[&rate=5.627901023142982E-4]:1.066417360091E0,126[&rate=5.627901023142982E-4]:1.253501722878E0)[&rate=5.627901023142982E-4]:4.107484262022E-1,((67[&rate=5.627901023142982E-4]:1.056761963761E-1,((124[&rate=5.627901023142982E-4]:2.790075894802E-1,123[&rate=5.627901023142982E-4]:2.817398299173E-1)[&rate=5.627901023142982E-4]:1.015109487034E-2,122[&rate=5.627901023142982E-4]:2.918909247876E-1)[&rate=5.627901023142982E-4]:3.150578219291E-1)[&rate=5.627901023142982E-4]:1.117247162891E-1,66[&rate=5.627901023142982E-4]:2.174009126652E-1)[&rate=5.627901023142982E-4]:1.9967504673E-1)[&rate=5.627901023142982E-4]:4.179310307451E-1,(((38[&rate=5.627901023142982E-4]:8.304586348914E-1,(((((((((86[&rate=5.627901023142982E-4]:5.749707341808E-2,83[&rate=5.627901023142982E-4]:5.749707341808E-2)[&rate=5.627901023142982E-4]:6.0141880234E-2,(84[&rate=5.627901023142982E-4]:1.103799127457E-1,(93[&rate=5.627901023142982E-4]:1.049600458232E-1,85[&rate=5.627901023142982E-4]:9.126141568616E-2)[&rate=5.627901023142982E-4]:1.91184970595E-2)[&rate=5.627901023142982E-4]:7.259040906409E-3)[&rate=5.627901023142982E-4]:1.444684470554E-1,((92[&rate=5.627901023142982E-4]:1.533971206906E-1,(90[&rate=5.627901023142982E-4]:5.270789043354E-2,91[&rate=5.627901023142982E-4]:5.270789043354E-2)[&rate=5.627901023142982E-4]:1.00689230257E-1)[&rate=5.627901023142982E-4]:1.123446132525E-1,87[&rate=5.627901023142982E-4]:2.520431038061E-1)[&rate=5.627901023142982E-4]:1.006429690141E-2)[&rate=5.627901023142982E-4]:1.344764123509E-1,(88[&rate=5.627901023142982E-4]:1.284419810627E-1,89[&rate=5.627901023142982E-4]:1.421406111997E-1)[&rate=5.627901023142982E-4]:2.681418319957E-1)[&rate=5.627901023142982E-4]:1.632110417821E0,(3[&rate=5.627901023142982E-4]:7.635965103349E-1,(18[&rate=5.627901023142982E-4]:7.249631346788E-1,(6[&rate=5.627901023142982E-4]:6.583719477597E-1,(15[&rate=5.627901023142982E-4]:5.90764568959E-1,10[&rate=5.627901023142982E-4]:5.524084045755E-1)[&rate=5.627901023142982E-4]:1.224018993485E-1)[&rate=5.627901023142982E-4]:3.577488289012E-3)[&rate=5.627901023142982E-4]:1.537018688067E-1)[&rate=5.627901023142982E-4]:7.253716931473E-1)[&rate=5.627901023142982E-4]:8.24930343292E-2,(((((((30[&rate=5.627901023142982E-4]:2.812676472489E-1,4[&rate=5.627901023142982E-4]:1.086649075229E-1)[&rate=5.627901023142982E-4]:5.801276349748E-1,(117[&rate=5.627901023142982E-4]:2.951501475177E-1,9[&rate=5.627901023142982E-4]:2.84191243408E-1)[&rate=5.627901023142982E-4]:4.539163675828E-1)[&rate=5.627901023142982E-4]:8.049948656559E-2,(14[&rate=5.627901023142982E-4]:6.799978576703E-1,17[&rate=5.627901023142982E-4]:7.18354022054E-1)[&rate=5.627901023142982E-4]:1.468284179682E-1)[&rate=5.627901023142982E-4]:8.717819058936E-3,(110[&rate=5.627901023142982E-4]:6.632403603723E-1,(113[&rate=5.627901023142982E-4]:6.431717701408E-1,105[&rate=5.627901023142982E-4]:6.15774509867E-1)[&rate=5.627901023142982E-4]:2.554804228616E-2)[&rate=5.627901023142982E-4]:1.668242822704E-1)[&rate=5.627901023142982E-4]:4.947453593544E-1,(((148[&rate=5.627901023142982E-4]:6.670281562149E-1,143[&rate=5.627901023142982E-4]:6.642884301875E-1)[&rate=5.627901023142982E-4]:1.909588235953E-1,(116[&rate=5.627901023142982E-4]:5.698736464128E-1,((111[&rate=5.627901023142982E-4]:3.314552370596E-1,(106[&rate=5.627901023142982E-4]:3.016725102971E-1,104[&rate=5.627901023142982E-4]:3.016725102971E-1)[&rate=5.627901023142982E-4]:1.334437059813E-2)[&rate=5.627901023142982E-4]:5.27528145779E-3,139[&rate=5.627901023142982E-4]:5.120729842707E-1)[&rate=5.627901023142982E-4]:3.098554566626E-1)[&rate=5.627901023142982E-4]:2.497571690137E-1)[&rate=5.627901023142982E-4]:1.273750385187E-1,((115[&rate=5.627901023142982E-4]:5.657413011546E-1,(19[&rate=5.627901023142982E-4]:3.373691816164E-1,13[&rate=5.627901023142982E-4]:2.990130172327E-1)[&rate=5.627901023142982E-4]:3.489200647438E-1)[&rate=5.627901023142982E-4]:1.483072131087E-1,(108[&rate=5.627901023142982E-4]:6.200331983994E-1,((112[&rate=5.627901023142982E-4]:3.263243214604E-1,114[&rate=5.627901023142982E-4]:2.441325406386E-1)[&rate=5.627901023142982E-4]:1.954310637103E-1,(109[&rate=5.627901023142982E-4]:3.466998689841E-1,107[&rate=5.627901023142982E-4]:3.275217867924E-1)[&rate=5.627901023142982E-4]:1.723157901593E-1)[&rate=5.627901023142982E-4]:1.229353474751E-1)[&rate=5.627901023142982E-4]:1.515495624393E-1)[&rate=5.627901023142982E-4]:2.329573396819E-1)[&rate=5.627901023142982E-4]:3.010918192847E-1)[&rate=5.627901023142982E-4]:5.8861774363E-2,(142[&rate=5.627901023142982E-4]:4.67666640473E-1,(144[&rate=5.627901023142982E-4]:2.043816606456E-1,(145[&rate=5.627901023142982E-4]:7.373147554438E-2,141[&rate=5.627901023142982E-4]:7.099174951679E-2)[&rate=5.627901023142982E-4]:1.361296371562E-1)[&rate=5.627901023142982E-4]:2.578055277724E-1)[&rate=5.627901023142982E-4]:1.094087327668E0)[&rate=5.627901023142982E-4]:4.581545578207E-2,((((28[&rate=5.627901023142982E-4]:6.530518227006E-1,21[&rate=5.627901023142982E-4]:6.283942884541E-1)[&rate=5.627901023142982E-4]:2.021880319682E-1,1[&rate=5.627901023142982E-4]:6.893848480583E-2)[&rate=5.627901023142982E-4]:1.43301774327E-1,24[&rate=5.627901023142982E-4]:9.93062176941E-1)[&rate=5.627901023142982E-4]:3.414680375258E-1,(102[&rate=5.627901023142982E-4]:1.565260162234E-1,(((20[&rate=5.627901023142982E-4]:4.171867511845E-1,25[&rate=5.627901023142982E-4]:4.363648333762E-1)[&rate=5.627901023142982E-4]:3.243321281845E-1,23[&rate=5.627901023142982E-4]:7.497380574511E-1)[&rate=5.627901023142982E-4]:2.603393252468E-1,(11[&rate=5.627901023142982E-4]:6.901067792611E-1,140[&rate=5.627901023142982E-4]:6.709286970693E-1)[&rate=5.627901023142982E-4]:2.350390965876E-1)[&rate=5.627901023142982E-4]:2.971335650323E-1)[&rate=5.627901023142982E-4]:1.636036262709E-2)[&rate=5.627901023142982E-4]:1.881077026068E-1)[&rate=5.627901023142982E-4]:2.132068823814E-1)[&rate=5.627901023142982E-4]:3.346991188094E-1,101[&rate=5.627901023142982E-4]:9.034206305932E-1)[&rate=5.627901023142982E-4]:5.601590433588E-1,((((26[&rate=5.627901023142982E-4]:7.21714697444E-1,(7[&rate=5.627901023142982E-4]:2.919374816085E-1,8[&rate=5.627901023142982E-4]:2.919374816085E-1)[&rate=5.627901023142982E-4]:3.229279007669E-1)[&rate=5.627901023142982E-4]:2.887049694015E-1,((2[&rate=5.627901023142982E-4]:6.045301043441E-1,31[&rate=5.627901023142982E-4]:8.319273646182E-1)[&rate=5.627901023142982E-4]:1.973491807046E-1,(22[&rate=5.627901023142982E-4]:3.642179632382E-1,27[&rate=5.627901023142982E-4]:3.806563194026E-1)[&rate=5.627901023142982E-4]:6.102640615365E-1)[&rate=5.627901023142982E-4]:2.497873796111E-2)[&rate=5.627901023142982E-4]:1.549745703515E0,146[&rate=5.627901023142982E-4]:5.400965029304E-1)[&rate=5.627901023142982E-4]:2.914960836821E-2,((40[&rate=5.627901023142982E-4]:3.65468523862E-1,(39[&rate=5.627901023142982E-4]:3.61353650207E-1,147[&rate=5.627901023142982E-4]:4.187306993873E-1)[&rate=5.627901023142982E-4]:4.114873655013E-3)[&rate=5.627901023142982E-4]:7.112733260315E-2,97[&rate=5.627901023142982E-4]:3.655576050989E-1)[&rate=5.627901023142982E-4]:1.243167559859E-2)[&rate=5.627901023142982E-4]:4.138798289447E-2)[&rate=5.627901023142982E-4]:2.199893231393E-1,(16[&rate=5.627901023142982E-4]:2.57173004183E0,((((94[&rate=5.627901023142982E-4]:7.226978207165E-2,100[&rate=5.627901023142982E-4]:7.226978207165E-2)[&rate=5.627901023142982E-4]:9.885670380693E-2,95[&rate=5.627901023142982E-4]:2.558259394306E-1)[&rate=5.627901023142982E-4]:2.231185816345E-1,98[&rate=5.627901023142982E-4]:4.680155593164E-1)[&rate=5.627901023142982E-4]:9.190867497938E-2,(96[&rate=5.627901023142982E-4]:4.921094441851E-1,99[&rate=5.627901023142982E-4]:5.27628569868E-1)[&rate=5.627901023142982E-4]:5.415358792504E-2)[&rate=5.627901023142982E-4]:5.472818196328E-2)[&rate=5.627901023142982E-4]:2.241677223847E-1)[&rate=5.627901023142982E-4]:1.88359807723E-1)[&rate=5.627901023142982E-4]:4.234681910472E-1,((35[&rate=5.627901023142982E-4]:6.856152593456E-3,((127[&rate=5.627901023142982E-4]:2.346009052027E0,121[&rate=5.627901023142982E-4]:1.904913161616E0)[&rate=5.627901023142982E-4]:2.057653398503E-1,36[&rate=5.627901023142982E-4]:3.122644667166E-2)[&rate=5.627901023142982E-4]:2.220504838756E-2)[&rate=5.627901023142982E-4]:2.485660448433E-1,((((65[&rate=5.627901023142982E-4]:1.523685784904E-1,((62[&rate=5.627901023142982E-4]:1.295437353151E-1,64[&rate=5.627901023142982E-4]:8.84478449041E-2)[&rate=5.627901023142982E-4]:7.785390913128E-2,60[&rate=5.627901023142982E-4]:1.561682252869E-2)[&rate=5.627901023142982E-4]:1.367517559617E-1)[&rate=5.627901023142982E-4]:9.844141243076E-2,(63[&rate=5.627901023142982E-4]:9.871737507191E-3,61[&rate=5.627901023142982E-4]:5.096762791823E-2)[&rate=5.627901023142982E-4]:3.916231849207E-1)[&rate=5.627901023142982E-4]:1.168234457373E0,(128[&rate=5.627901023142982E-4]:1.425367514776E0,(69[&rate=5.627901023142982E-4]:6.846861596227E-1,((131[&rate=5.627901023142982E-4]:2.212397803235E-1,(130[&rate=5.627901023142982E-4]:1.854270607877E-1,(129[&rate=5.627901023142982E-4]:9.344346492034E-2,132[&rate=5.627901023142982E-4]:9.618319094769E-2)[&rate=5.627901023142982E-4]:9.198359586734E-2)[&rate=5.627901023142982E-4]:3.307299350845E-2)[&rate=5.627901023142982E-4]:3.131438697985E-1,118[&rate=5.627901023142982E-4]:6.686302254646E-1)[&rate=5.627901023142982E-4]:5.09703004848E-3)[&rate=5.627901023142982E-4]:8.913662866606E-1)[&rate=5.627901023142982E-4]:4.573172803793E-2)[&rate=5.627901023142982E-4]:2.279559060068E-1,(45[&rate=5.627901023142982E-4]:8.51069553202E-1,(((47[&rate=5.627901023142982E-4]:1.13807679759E-1,44[&rate=5.627901023142982E-4]:1.083431988848E-1)[&rate=5.627901023142982E-4]:4.333426435472E-1,((49[&rate=5.627901023142982E-4]:2.929133469221E-1,50[&rate=5.627901023142982E-4]:2.929133469221E-1)[&rate=5.627901023142982E-4]:1.635355439352E-1,51[&rate=5.627901023142982E-4]:4.619133717315E-1)[&rate=5.627901023142982E-4]:5.791454720323E-2)[&rate=5.627901023142982E-4]:1.415401858E-1,((46[&rate=5.627901023142982E-4]:4.657527982475E-1,43[&rate=5.627901023142982E-4]:4.657527982475E-1)[&rate=5.627901023142982E-4]:9.188132942085E-2,((48[&rate=5.627901023142982E-4]:8.851263002611E-2,42[&rate=5.627901023142982E-4]:5.026126390589E-2)[&rate=5.627901023142982E-4]:3.726298936154E-1,41[&rate=5.627901023142982E-4]:4.174266766471E-1)[&rate=5.627901023142982E-4]:8.556264227832E-2)[&rate=5.627901023142982E-4]:1.310563814378E-1)[&rate=5.627901023142982E-4]:1.705757654072E-1)[&rate=5.627901023142982E-4]:7.45893833277E-2)[&rate=5.627901023142982E-4]:8.513417190337E-2)[&rate=5.627901023142982E-4]:3.961391819863E-1)[&rate=5.627901023142982E-4]:8.245603211704E-2,((((52[&rate=5.627901023142982E-4]:2.435151241072E-1,(((12[&rate=5.627901023142982E-4]:1.246224753253E-1,5[&rate=5.627901023142982E-4]:8.62663109418E-2)[&rate=5.627901023142982E-4]:3.383077576902E-1,29[&rate=5.627901023142982E-4]:5.69779548084E-1)[&rate=5.627901023142982E-4]:4.433972376618E-1,103[&rate=5.627901023142982E-4]:7.80300073417E-1)[&rate=5.627901023142982E-4]:1.127508785251E0)[&rate=5.627901023142982E-4]:5.645863688051E-1,(53[&rate=5.627901023142982E-4]:7.430820783233E-1,(((137[&rate=5.627901023142982E-4]:4.643803786393E-1,133[&rate=5.627901023142982E-4]:4.232844882282E-1)[&rate=5.627901023142982E-4]:1.51417974159E-1,134[&rate=5.627901023142982E-4]:5.445654760861E-1)[&rate=5.627901023142982E-4]:9.135763858664E-1,((75[&rate=5.627901023142982E-4]:5.250252670141E-1,((70[&rate=5.627901023142982E-4]:2.730459375713E-1,76[&rate=5.627901023142982E-4]:3.114021019547E-1)[&rate=5.627901023142982E-4]:6.946142609887E-2,74[&rate=5.627901023142982E-4]:3.808635280536E-1)[&rate=5.627901023142982E-4]:1.441617389605E-1)[&rate=5.627901023142982E-4]:1.518806838379E-1,((((81[&rate=5.627901023142982E-4]:9.391727322401E-2,80[&rate=5.627901023142982E-4]:9.391727322401E-2)[&rate=5.627901023142982E-4]:2.622038227116E-1,(73[&rate=5.627901023142982E-4]:4.02456185245E-1,71[&rate=5.627901023142982E-4]:3.339630345601E-1)[&rate=5.627901023142982E-4]:2.979979183776E-3)[&rate=5.627901023142982E-4]:9.526534265275E-2,((79[&rate=5.627901023142982E-4]:2.586553703246E-1,(72[&rate=5.627901023142982E-4]:1.268070104367E-1,78[&rate=5.627901023142982E-4]:1.48724818656E-1)[&rate=5.627901023142982E-4]:1.099305516686E-1)[&rate=5.627901023142982E-4]:2.826765166759E-2,82[&rate=5.627901023142982E-4]:2.951422000743E-1)[&rate=5.627901023142982E-4]:1.726825946785E-1)[&rate=5.627901023142982E-4]:1.728542493243E-2,77[&rate=5.627901023142982E-4]:5.125074799592E-1)[&rate=5.627901023142982E-4]:1.589190188381E-1)[&rate=5.627901023142982E-4]:7.757564590455E-1)[&rate=5.627901023142982E-4]:3.688272703787E-2)[&rate=5.627901023142982E-4]:5.68226932776E-2)[&rate=5.627901023142982E-4]:2.050648381008E-1,125[&rate=5.627901023142982E-4]:7.945870960405E-1)[&rate=5.627901023142982E-4]:2.570516535235E-1,((59[&rate=5.627901023142982E-4]:4.929940871234E-1,(58[&rate=5.627901023142982E-4]:4.349885157329E-1,((56[&rate=5.627901023142982E-4]:2.381203537255E-1,55[&rate=5.627901023142982E-4]:2.381203537255E-1)[&rate=5.627901023142982E-4]:1.392533919783E-1,((37[&rate=5.627901023142982E-4]:9.158357113507E-2,54[&rate=5.627901023142982E-4]:1.508083889463E-2)[&rate=5.627901023142982E-4]:2.289513940449E-1,57[&rate=5.627901023142982E-4]:2.850158394969E-1)[&rate=5.627901023142982E-4]:1.032868679556E-1)[&rate=5.627901023142982E-4]:3.029236565735E-2)[&rate=5.627901023142982E-4]:7.713125445067E-2)[&rate=5.627901023142982E-4]:1.753415054669E-1,68[&rate=5.627901023142982E-4]:6.191552647214E-1)[&rate=5.627901023142982E-4]:2.658168181759E-1)[&rate=5.627901023142982E-4]:3.967659664151E-1)[&rate=5.627901023142982E-4]:1.009895786002E-1)[&rate=5.627901023142982E-4]:5.723783012212E-2)[&rate=5.627901023142982E-4]:1.461556039094E-2)[&rate=5.627901023142982E-4]:3.916640466219E-2);
tree STATE_21600000 [&joint=-20968.0125194505,lnP=-20968.0125194505] = [&R] (33[&rate=5.31861427797707E-4]:8.437084941408E-2,((((((119[&rate=5.31861427797707E-4]:1.059424138463E0,((138[&rate=5.31861427797707E-4]:2.324475196251E-1,136[&rate=5.31861427797707E-4]:1.009406703099E-1)[&rate=5.31861427797707E-4]:4.383240968246E-1,135[&rate=5.31861427797707E-4]:4.707716164497E-1)[&rate=5.31861427797707E-4]:2.407073165335E-1)[&rate=5.31861427797707E-4]:1.340334659066E-1,120[&rate=5.31861427797707E-4]:1.09756719341E0)[&rate=5.31861427797707E-4]:4.710180869952E-1,126[&rate=5.31861427797707E-4]:8.787731687207E-1)[&rate=5.31861427797707E-4]:8.735018982255E-1,((((123[&rate=5.31861427797707E-4]:2.163099411698E-1,124[&rate=5.31861427797707E-4]:2.135777007327E-1)[&rate=5.31861427797707E-4]:7.42650673861E-2,122[&rate=5.31861427797707E-4]:2.905750085559E-1)[&rate=5.31861427797707E-4]:4.127144994069E-1,67[&rate=5.31861427797707E-4]:2.020169576222E-1)[&rate=5.31861427797707E-4]:2.456107381432E-1,66[&rate=5.31861427797707E-4]:4.476276957654E-1)[&rate=5.31861427797707E-4]:5.747318149579E-2)[&rate=5.31861427797707E-4]:2.053571822787E-1,((38[&rate=5.31861427797707E-4]:9.854571134657E-1,((40[&rate=5.31861427797707E-4]:8.645694812296E-1,((((((((88[&rate=5.31861427797707E-4]:9.822349076377E-2,89[&rate=5.31861427797707E-4]:1.119221209008E-1)[&rate=5.31861427797707E-4]:9.084400245254E-1,(87[&rate=5.31861427797707E-4]:2.49869116723E-1,((((86[&rate=5.31861427797707E-4]:6.152223485771E-2,83[&rate=5.31861427797707E-4]:6.152223485771E-2)[&rate=5.31861427797707E-4]:2.558481401932E-2,(85[&rate=5.31861427797707E-4]:1.719845167428E-2,93[&rate=5.31861427797707E-4]:3.08970818113E-2)[&rate=5.31861427797707E-4]:6.990859720275E-2)[&rate=5.31861427797707E-4]:4.123959642091E-2,84[&rate=5.31861427797707E-4]:1.283466452979E-1)[&rate=5.31861427797707E-4]:1.006267364418E-1,(92[&rate=5.31861427797707E-4]:1.311099745455E-1,(90[&rate=5.31861427797707E-4]:3.944035529586E-2,91[&rate=5.31861427797707E-4]:3.944035529586E-2)[&rate=5.31861427797707E-4]:9.166961924967E-2)[&rate=5.31861427797707E-4]:1.115620373313E-1)[&rate=5.31861427797707E-4]:2.089573498326E-2)[&rate=5.31861427797707E-4]:7.567943985662E-1)[&rate=5.31861427797707E-4]:1.280794030683E0,((((142[&rate=5.31861427797707E-4]:5.92235176895E-1,(144[&rate=5.31861427797707E-4]:1.898698441747E-1,(145[&rate=5.31861427797707E-4]:1.155435693379E-1,141[&rate=5.31861427797707E-4]:1.128038433103E-1)[&rate=5.31861427797707E-4]:7.980572689171E-2)[&rate=5.31861427797707E-4]:3.968858806654E-1)[&rate=5.31861427797707E-4]:7.605289940258E-1,(102[&rate=5.31861427797707E-4]:1.282620415149E-2,((((20[&rate=5.31861427797707E-4]:4.740310711403E-1,25[&rate=5.31861427797707E-4]:4.93209153332E-1)[&rate=5.31861427797707E-4]:1.514838948427E-1,23[&rate=5.31861427797707E-4]:6.33734144065E-1)[&rate=5.31861427797707E-4]:1.177388216782E-1,(140[&rate=5.31861427797707E-4]:5.213839360592E-1,11[&rate=5.31861427797707E-4]:5.405620182509E-1)[&rate=5.31861427797707E-4]:1.259794406431E-1)[&rate=5.31861427797707E-4]:3.767086411378E-1,(24[&rate=5.31861427797707E-4]:9.63476110805E-1,(1[&rate=5.31861427797707E-4]:6.483199695253E-2,(28[&rate=5.31861427797707E-4]:5.797995229326E-1,21[&rate=5.31861427797707E-4]:5.551419886861E-1)[&rate=5.31861427797707E-4]:2.713338438829E-1)[&rate=5.31861427797707E-4]:1.178221960442E-1)[&rate=5.31861427797707E-4]:1.756644001857E-1)[&rate=5.31861427797707E-4]:3.53295287772E-2)[&rate=5.31861427797707E-4]:9.336262430356E-2)[&rate=5.31861427797707E-4]:2.703930004125E-2,(((((19[&rate=5.31861427797707E-4]:6.374124431181E-1,13[&rate=5.31861427797707E-4]:5.990562787344E-1)[&rate=5.31861427797707E-4]:1.192605812857E-1,(((112[&rate=5.31861427797707E-4]:2.98761960149E-1,114[&rate=5.31861427797707E-4]:2.165701793271E-1)[&rate=5.31861427797707E-4]:2.486550286569E-1,(107[&rate=5.31861427797707E-4]:4.130014622657E-1,109[&rate=5.31861427797707E-4]:4.321795444574E-1)[&rate=5.31861427797707E-4]:1.124977183211E-1)[&rate=5.31861427797707E-4]:1.334855693664E-1,108[&rate=5.31861427797707E-4]:6.562450239258E-1)[&rate=5.31861427797707E-4]:3.74143018478E-2)[&rate=5.31861427797707E-4]:7.93623343085E-2,115[&rate=5.31861427797707E-4]:7.154874135067E-1)[&rate=5.31861427797707E-4]:1.12217497677E-1,((148[&rate=5.31861427797707E-4]:3.239271649358E-1,143[&rate=5.31861427797707E-4]:3.211874389085E-1)[&rate=5.31861427797707E-4]:3.538152413253E-1,((((104[&rate=5.31861427797707E-4]:1.085431347666E-1,106[&rate=5.31861427797707E-4]:1.085431347666E-1)[&rate=5.31861427797707E-4]:1.513678711833E-1,111[&rate=5.31861427797707E-4]:2.763493621143E-1)[&rate=5.31861427797707E-4]:2.409459869022E-1,139[&rate=5.31861427797707E-4]:6.926378147698E-1)[&rate=5.31861427797707E-4]:9.365976537801E-2,116[&rate=5.31861427797707E-4]:5.342427856273E-1)[&rate=5.31861427797707E-4]:1.051434562501E-1)[&rate=5.31861427797707E-4]:1.883186693063E-1)[&rate=5.31861427797707E-4]:2.171377085452E-1,(((113[&rate=5.31861427797707E-4]:5.776246153829E-1,(110[&rate=5.31861427797707E-4]:5.459112181216E-1,105[&rate=5.31861427797707E-4]:5.239934099025E-1)[&rate=5.31861427797707E-4]:2.623394520654E-2)[&rate=5.31861427797707E-4]:9.107596840778E-2,(9[&rate=5.31861427797707E-4]:6.194877431621E-1,((30[&rate=5.31861427797707E-4]:2.508589556123E-1,4[&rate=5.31861427797707E-4]:7.82562158863E-2)[&rate=5.31861427797707E-4]:4.517952543267E-1,117[&rate=5.31861427797707E-4]:5.903254428158E-1)[&rate=5.31861427797707E-4]:4.012120445599E-2)[&rate=5.31861427797707E-4]:4.099366254649E-2)[&rate=5.31861427797707E-4]:9.232337739288E-2,(14[&rate=5.31861427797707E-4]:4.403275318965E-1,17[&rate=5.31861427797707E-4]:4.786836962802E-1)[&rate=5.31861427797707E-4]:3.20696429287E-1)[&rate=5.31861427797707E-4]:3.660104393673E-1)[&rate=5.31861427797707E-4]:8.016633068507E-2)[&rate=5.31861427797707E-4]:4.469432636716E-1,((6[&rate=5.31861427797707E-4]:7.112699404166E-1,(15[&rate=5.31861427797707E-4]:4.024398856769E-1,10[&rate=5.31861427797707E-4]:3.640837212934E-1)[&rate=5.31861427797707E-4]:3.636245752875E-1)[&rate=5.31861427797707E-4]:2.626959896016E-3,(18[&rate=5.31861427797707E-4]:5.250063408346E-1,3[&rate=5.31861427797707E-4]:4.09937847684E-1)[&rate=5.31861427797707E-4]:2.519042581081E-1)[&rate=5.31861427797707E-4]:9.155895603484E-1)[&rate=5.31861427797707E-4]:1.702998524349E-1)[&rate=5.31861427797707E-4]:1.342199901097E-1,101[&rate=5.31861427797707E-4]:8.792117826576E-1)[&rate=5.31861427797707E-4]:5.746813573162E-1,(((22[&rate=5.31861427797707E-4]:5.599099171785E-1,27[&rate=5.31861427797707E-4]:5.763482733429E-1)[&rate=5.31861427797707E-4]:3.738521550975E-1,(31[&rate=5.31861427797707E-4]:9.362794330043E-1,((7[&rate=5.31861427797707E-4]:1.102199148783E-1,8[&rate=5.31861427797707E-4]:1.102199148783E-1)[&rate=5.31861427797707E-4]:4.146021357585E-1,26[&rate=5.31861427797707E-4]:6.316713657053E-1)[&rate=5.31861427797707E-4]:2.607724508606E-1)[&rate=5.31861427797707E-4]:5.227715981967E-2)[&rate=5.31861427797707E-4]:4.227856187916E-1,2[&rate=5.31861427797707E-4]:1.183944951341E0)[&rate=5.31861427797707E-4]:1.253509832468E0)[&rate=5.31861427797707E-4]:6.92411950225E-2,147[&rate=5.31861427797707E-4]:6.073472251829E-1)[&rate=5.31861427797707E-4]:1.236828954784E-2,97[&rate=5.31861427797707E-4]:4.913002141842E-1)[&rate=5.31861427797707E-4]:1.146734188452E-1,((146[&rate=5.31861427797707E-4]:5.230903545316E-1,16[&rate=5.31861427797707E-4]:2.488364701414E0)[&rate=5.31861427797707E-4]:3.393968076414E-3,39[&rate=5.31861427797707E-4]:4.062657433731E-1)[&rate=5.31861427797707E-4]:2.707461410225E-1)[&rate=5.31861427797707E-4]:1.87557596834E-1)[&rate=5.31861427797707E-4]:4.149833638184E-2,(((96[&rate=5.31861427797707E-4]:6.919544209995E-1,99[&rate=5.31861427797707E-4]:7.274735466824E-1)[&rate=5.31861427797707E-4]:5.510851298282E-2,98[&rate=5.31861427797707E-4]:7.607241361679E-1)[&rate=5.31861427797707E-4]:1.727829221703E-1,((94[&rate=5.31861427797707E-4]:2.1722868337E-1,100[&rate=5.31861427797707E-4]:2.1722868337E-1)[&rate=5.31861427797707E-4]:4.378927542929E-1,95[&rate=5.31861427797707E-4]:7.398208912149E-1)[&rate=5.31861427797707E-4]:2.046151288721E-1)[&rate=5.31861427797707E-4]:1.009760598194E-1)[&rate=5.31861427797707E-4]:1.476953067834E-1)[&rate=5.31861427797707E-4]:2.400848280459E-1,((121[&rate=5.31861427797707E-4]:2.377644215664E0,(127[&rate=5.31861427797707E-4]:2.787639861412E0,(35[&rate=5.31861427797707E-4]:6.033572106301E-2,36[&rate=5.31861427797707E-4]:1.069110635288E-1)[&rate=5.31861427797707E-4]:1.601808526776E-1)[&rate=5.31861427797707E-4]:3.11002446632E-2)[&rate=5.31861427797707E-4]:7.46690280304E-2,((45[&rate=5.31861427797707E-4]:8.554204202001E-1,(((51[&rate=5.31861427797707E-4]:6.97187534088E-1,(46[&rate=5.31861427797707E-4]:5.647946994716E-1,(43[&rate=5.31861427797707E-4]:5.104811697805E-1,((42[&rate=5.31861427797707E-4]:3.998098679852E-1,41[&rate=5.31861427797707E-4]:3.943453871109E-1)[&rate=5.31861427797707E-4]:2.549916338718E-2,48[&rate=5.31861427797707E-4]:4.635603974926E-1)[&rate=5.31861427797707E-4]:3.599181053935E-2)[&rate=5.31861427797707E-4]:5.431352969112E-2)[&rate=5.31861427797707E-4]:1.597152389879E-1)[&rate=5.31861427797707E-4]:4.338385719709E-2,(50[&rate=5.31861427797707E-4]:6.254334113306E-1,49[&rate=5.31861427797707E-4]:6.254334113306E-1)[&rate=5.31861427797707E-4]:1.096734990803E-1)[&rate=5.31861427797707E-4]:9.477401232915E-2,(47[&rate=5.31861427797707E-4]:6.591298172247E-1,44[&rate=5.31861427797707E-4]:6.536653363504E-1)[&rate=5.31861427797707E-4]:2.035379907611E-1)[&rate=5.31861427797707E-4]:9.493335256865E-4)[&rate=5.31861427797707E-4]:2.087613129314E-1,(((65[&rate=5.31861427797707E-4]:1.420035917925E-1,((64[&rate=5.31861427797707E-4]:1.689628094281E-1,60[&rate=5.31861427797707E-4]:1.827787792143E-2)[&rate=5.31861427797707E-4]:8.003591590425E-2,62[&rate=5.31861427797707E-4]:2.900946157434E-1)[&rate=5.31861427797707E-4]:4.368979796677E-2)[&rate=5.31861427797707E-4]:3.392331106579E-1,(63[&rate=5.31861427797707E-4]:2.008463067571E-1,61[&rate=5.31861427797707E-4]:2.419421971681E-1)[&rate=5.31861427797707E-4]:4.310753272E-1)[&rate=5.31861427797707E-4]:8.500323051546E-1,(((129[&rate=5.31861427797707E-4]:1.496784635085E-1,(132[&rate=5.31861427797707E-4]:1.109380427892E-1,(130[&rate=5.31861427797707E-4]:7.443586009224E-2,131[&rate=5.31861427797707E-4]:7.71755861196E-2)[&rate=5.31861427797707E-4]:3.376245666957E-2)[&rate=5.31861427797707E-4]:4.148014674672E-2)[&rate=5.31861427797707E-4]:3.989216541821E-1,(118[&rate=5.31861427797707E-4]:6.658709956112E-1,69[&rate=5.31861427797707E-4]:6.768298997208E-1)[&rate=5.31861427797707E-4]:1.971542344931E-2)[&rate=5.31861427797707E-4]:8.063768962603E-1,128[&rate=5.31861427797707E-4]:1.352237287923E0)[&rate=5.31861427797707E-4]:3.108651420202E-2)[&rate=5.31861427797707E-4]:4.542541432973E-1)[&rate=5.31861427797707E-4]:1.747502429911E-2)[&rate=5.31861427797707E-4]:2.96890648562E-1)[&rate=5.31861427797707E-4]:8.728156454374E-2)[&rate=5.31861427797707E-4]:2.488132543895E-1,((32[&rate=5.31861427797707E-4]:3.306164992158E-3,(((((134[&rate=5.31861427797707E-4]:5.893229770995E-1,(133[&rate=5.31861427797707E-4]:5.511348149848E-1,137[&rate=5.31861427797707E-4]:5.922307053958E-1)[&rate=5.31861427797707E-4]:6.832514841587E-2)[&rate=5.31861427797707E-4]:1.012489017346E0,(53[&rate=5.31861427797707E-4]:7.451513838658E-1,((75[&rate=5.31861427797707E-4]:6.311549516126E-1,((74[&rate=5.31861427797707E-4]:5.715574540728E-1,76[&rate=5.31861427797707E-4]:5.715574540728E-1)[&rate=5.31861427797707E-4]:2.156304142484E-2,70[&rate=5.31861427797707E-4]:5.547643311142E-1)[&rate=5.31861427797707E-4]:3.803445611496E-2)[&rate=5.31861427797707E-4]:3.833388442992E-1,(((78[&rate=5.31861427797707E-4]:8.853015554701E-2,72[&rate=5.31861427797707E-4]:6.661234732769E-2)[&rate=5.31861427797707E-4]:1.569381204491E-1,(79[&rate=5.31861427797707E-4]:2.114480076094E-1,82[&rate=5.31861427797707E-4]:2.196671856915E-1)[&rate=5.31861427797707E-4]:3.402026838669E-2)[&rate=5.31861427797707E-4]:3.570495884177E-1,(((81[&rate=5.31861427797707E-4]:8.539256990405E-2,80[&rate=5.31861427797707E-4]:8.539256990405E-2)[&rate=5.31861427797707E-4]:4.595807177215E-1,(77[&rate=5.31861427797707E-4]:3.391241238512E-1,71[&rate=5.31861427797707E-4]:2.76110425221E-1)[&rate=5.31861427797707E-4]:2.496847802128E-1)[&rate=5.31861427797707E-4]:5.662993385072E-3,73[&rate=5.31861427797707E-4]:5.999513495037E-1)[&rate=5.31861427797707E-4]:4.366240532088E-2)[&rate=5.31861427797707E-4]:3.708800410872E-1)[&rate=5.31861427797707E-4]:4.771206465661E-1)[&rate=5.31861427797707E-4]:1.047180999126E-1)[&rate=5.31861427797707E-4]:1.563063424092E-1,((((12[&rate=5.31861427797707E-4]:1.665464608701E-1,5[&rate=5.31861427797707E-4]:1.281902964866E-1)[&rate=5.31861427797707E-4]:3.42642478084E-1,29[&rate=5.31861427797707E-4]:6.160382540226E-1)[&rate=5.31861427797707E-4]:1.235743702759E-1,103[&rate=5.31861427797707E-4]:5.067359119697E-1)[&rate=5.31861427797707E-4]:2.009988536721E0,52[&rate=5.31861427797707E-4]:8.524307141301E-1)[&rate=5.31861427797707E-4]:1.619418333688E-1)[&rate=5.31861427797707E-4]:5.517323207241E-1,125[&rate=5.31861427797707E-4]:1.34752563325E0)[&rate=5.31861427797707E-4]:1.441339971397E-1,(((((37[&rate=5.31861427797707E-4]:2.643724838445E-1,54[&rate=5.31861427797707E-4]:1.878697516041E-1)[&rate=5.31861427797707E-4]:9.514697800726E-2,(58[&rate=5.31861427797707E-4]:2.090430791457E-1,57[&rate=5.31861427797707E-4]:1.926496365227E-1)[&rate=5.31861427797707E-4]:1.31350699646E-1)[&rate=5.31861427797707E-4]:4.631423527222E-2,(56[&rate=5.31861427797707E-4]:2.906367600934E-1,55[&rate=5.31861427797707E-4]:2.906367600934E-1)[&rate=5.31861427797707E-4]:6.874884959875E-2)[&rate=5.31861427797707E-4]:2.648389693434E-2,59[&rate=5.31861427797707E-4]:3.940662279381E-1)[&rate=5.31861427797707E-4]:3.049802813032E-1,68[&rate=5.31861427797707E-4]:6.498661813724E-1)[&rate=5.31861427797707E-4]:6.75126782351E-1)[&rate=5.31861427797707E-4]:1.109653458903E-1)[&rate=5.31861427797707E-4]:3.70124186926E-2,34[&rate=5.31861427797707E-4]:6.223639190384E-2)[&rate=5.31861427797707E-4]:3.402122339546E-2)[&rate=5.31861427797707E-4]:4.551590279157E-3);
tree STATE_21690000 [&joint=-20985.578089151837,lnP=-20985.578089151837] = [&R] ((33[&rate=5.663819660160897E-4]:6.887477629521E-2,(34[&rate=5.663819660160897E-4]:2.703675937784E-2,((((((((12[&rate=5.663819660160897E-4]:3.101934452156E-1,5[&rate=5.663819660160897E-4]:2.718372808321E-1)[&rate=5.663819660160897E-4]:3.548260655295E-1,29[&rate=5.663819660160897E-4]:7.718688258136E-1)[&rate=5.663819660160897E-4]:1.45382599868E-1,103[&rate=5.663819660160897E-4]:6.843747133528E-1)[&rate=5.663819660160897E-4]:1.433643700646E0,52[&rate=5.663819660160897E-4]:4.537246794378E-1)[&rate=5.663819660160897E-4]:4.555041157508E-1,((((133[&rate=5.663819660160897E-4]:4.834567253832E-1,134[&rate=5.663819660160897E-4]:4.53319739082E-1)[&rate=5.663819660160897E-4]:2.097731784337E-1,137[&rate=5.663819660160897E-4]:7.343257942279E-1)[&rate=5.663819660160897E-4]:9.056757438911E-1,53[&rate=5.663819660160897E-4]:8.168261507398E-1)[&rate=5.663819660160897E-4]:3.091063154278E-2,((75[&rate=5.663819660160897E-4]:4.963590905922E-1,(76[&rate=5.663819660160897E-4]:4.732305771629E-1,(70[&rate=5.663819660160897E-4]:4.154491551788E-1,74[&rate=5.663819660160897E-4]:4.538053195622E-1)[&rate=5.663819660160897E-4]:1.942525760063E-2)[&rate=5.663819660160897E-4]:2.312851342933E-2)[&rate=5.663819660160897E-4]:4.202819758859E-1,((((79[&rate=5.663819660160897E-4]:3.359005145365E-1,82[&rate=5.663819660160897E-4]:3.441196926186E-1)[&rate=5.663819660160897E-4]:2.201714148135E-2,(78[&rate=5.663819660160897E-4]:2.234868468242E-1,72[&rate=5.663819660160897E-4]:2.015690386049E-1)[&rate=5.663819660160897E-4]:1.344308091936E-1)[&rate=5.663819660160897E-4]:1.122572897606E-1,(71[&rate=5.663819660160897E-4]:2.759238451623E-1,77[&rate=5.663819660160897E-4]:3.389375437924E-1)[&rate=5.663819660160897E-4]:1.668538403422E-1)[&rate=5.663819660160897E-4]:6.434822688606E-2,((81[&rate=5.663819660160897E-4]:5.730368991152E-2,80[&rate=5.663819660160897E-4]:5.730368991152E-2)[&rate=5.663819660160897E-4]:3.690237561901E-1,73[&rate=5.663819660160897E-4]:4.756425145948E-1)[&rate=5.663819660160897E-4]:9.997654848055E-2)[&rate=5.663819660160897E-4]:3.410220034027E-1)[&rate=5.663819660160897E-4]:6.775587744166E-1)[&rate=5.663819660160897E-4]:5.329529159463E-2)[&rate=5.663819660160897E-4]:2.064555009996E-1,125[&rate=5.663819660160897E-4]:8.971050612156E-1)[&rate=5.663819660160897E-4]:2.229697116185E-1,((((54[&rate=5.663819660160897E-4]:9.841767452231E-2,37[&rate=5.663819660160897E-4]:1.749204067627E-1)[&rate=5.663819660160897E-4]:1.205378810127E-1,(59[&rate=5.663819660160897E-4]:1.691737141199E-1,(58[&rate=5.663819660160897E-4]:1.837226073362E-1,(56[&rate=5.663819660160897E-4]:1.247379075253E-1,55[&rate=5.663819660160897E-4]:1.247379075253E-1)[&rate=5.663819660160897E-4]:3.166229543923E-2)[&rate=5.663819660160897E-4]:4.576789843837E-3)[&rate=5.663819660160897E-4]:8.803320753527E-2)[&rate=5.663819660160897E-4]:1.254397842599E-1,57[&rate=5.663819660160897E-4]:3.853789463523E-1)[&rate=5.663819660160897E-4]:1.442405547913E-1,68[&rate=5.663819660160897E-4]:4.777069328375E-1)[&rate=5.663819660160897E-4]:4.757011733298E-1)[&rate=5.663819660160897E-4]:4.672291318763E-1,((38[&rate=5.663819660160897E-4]:8.695068414224E-1,(((97[&rate=5.663819660160897E-4]:4.433222711345E-1,39[&rate=5.663819660160897E-4]:5.143605225007E-1)[&rate=5.663819660160897E-4]:5.139257117663E-2,((2[&rate=5.663819660160897E-4]:7.541104211228E-1,((((7[&rate=5.663819660160897E-4]:5.319416329945E-2,8[&rate=5.663819660160897E-4]:5.319416329945E-2)[&rate=5.663819660160897E-4]:1.922381444368E-1,26[&rate=5.663819660160897E-4]:3.522816228048E-1)[&rate=5.663819660160897E-4]:3.254662787398E-1,(22[&rate=5.663819660160897E-4]:2.40451143514E-1,27[&rate=5.663819660160897E-4]:2.568894996784E-1)[&rate=5.663819660160897E-4]:4.263378539209E-1)[&rate=5.663819660160897E-4]:2.1492021516E-3,31[&rate=5.663819660160897E-4]:7.237327201345E-1)[&rate=5.663819660160897E-4]:2.577749612623E-1)[&rate=5.663819660160897E-4]:1.766267161269E0,((((96[&rate=5.663819660160897E-4]:5.192849542494E-1,99[&rate=5.663819660160897E-4]:5.548040799322E-1)[&rate=5.663819660160897E-4]:1.00068226993E-1,98[&rate=5.663819660160897E-4]:6.33014383428E-1)[&rate=5.663819660160897E-4]:3.023081319869E-2,(95[&rate=5.663819660160897E-4]:5.743596636879E-1,(100[&rate=5.663819660160897E-4]:1.671399582236E-1,94[&rate=5.663819660160897E-4]:1.671399582236E-1)[&rate=5.663819660160897E-4]:3.225202519122E-1)[&rate=5.663819660160897E-4]:9.981449468755E-2)[&rate=5.663819660160897E-4]:1.818571915807E-2,((16[&rate=5.663819660160897E-4]:2.495120416533E0,147[&rate=5.663819660160897E-4]:4.670045395965E-1)[&rate=5.663819660160897E-4]:1.077462178931E-1,((((((((88[&rate=5.663819660160897E-4]:7.579938361012E-2,89[&rate=5.663819660160897E-4]:8.949801374713E-2)[&rate=5.663819660160897E-4]:7.286401709312E-2,83[&rate=5.663819660160897E-4]:1.486634007032E-1)[&rate=5.663819660160897E-4]:6.022473213623E-2,87[&rate=5.663819660160897E-4]:2.088881328395E-1)[&rate=5.663819660160897E-4]:1.518685341541E-1,((((85[&rate=5.663819660160897E-4]:3.468948296406E-2,93[&rate=5.663819660160897E-4]:4.838811310108E-2)[&rate=5.663819660160897E-4]:1.055041038908E-3,86[&rate=5.663819660160897E-4]:3.574452400297E-2)[&rate=5.663819660160897E-4]:6.741147642331E-3,84[&rate=5.663819660160897E-4]:4.24856716453E-2)[&rate=5.663819660160897E-4]:1.804912746812E-1,(92[&rate=5.663819660160897E-4]:1.742184246454E-1,(90[&rate=5.663819660160897E-4]:5.337835767479E-2,91[&rate=5.663819660160897E-4]:5.337835767479E-2)[&rate=5.663819660160897E-4]:1.208400669706E-1)[&rate=5.663819660160897E-4]:6.245715181806E-2)[&rate=5.663819660160897E-4]:1.377797206671E-1)[&rate=5.663819660160897E-4]:8.738133894795E-1,3[&rate=5.663819660160897E-4]:6.948440290759E-1)[&rate=5.663819660160897E-4]:7.481110753274E-1,(((15[&rate=5.663819660160897E-4]:4.13790172612E-1,10[&rate=5.663819660160897E-4]:3.754340082285E-1)[&rate=5.663819660160897E-4]:2.308633910554E-1,6[&rate=5.663819660160897E-4]:5.898590431195E-1)[&rate=5.663819660160897E-4]:2.844825079594E-1,18[&rate=5.663819660160897E-4]:9.37355249709E-1)[&rate=5.663819660160897E-4]:6.206683478449E-1)[&rate=5.663819660160897E-4]:4.609517935819E-2,((((102[&rate=5.663819660160897E-4]:4.841625587138E-2,((140[&rate=5.663819660160897E-4]:6.168822699604E-1,11[&rate=5.663819660160897E-4]:6.360603521521E-1)[&rate=5.663819660160897E-4]:1.236558288843E-1,((20[&rate=5.663819660160897E-4]:4.636031406969E-1,25[&rate=5.663819660160897E-4]:4.827812228887E-1)[&rate=5.663819660160897E-4]:2.823276123383E-1,23[&rate=5.663819660160897E-4]:7.541499311173E-1)[&rate=5.663819660160897E-4]:9.049775676823E-2)[&rate=5.663819660160897E-4]:3.544534994925E-1)[&rate=5.663819660160897E-4]:4.814533229967E-2,((1[&rate=5.663819660160897E-4]:7.420101387149E-2,(28[&rate=5.663819660160897E-4]:4.697989130907E-1,21[&rate=5.663819660160897E-4]:4.451413788443E-1)[&rate=5.663819660160897E-4]:3.907034706437E-1)[&rate=5.663819660160897E-4]:3.166710451369E-1,24[&rate=5.663819660160897E-4]:1.171693976817E0)[&rate=5.663819660160897E-4]:8.651144697082E-2)[&rate=5.663819660160897E-4]:2.763059430526E-1,((((115[&rate=5.663819660160897E-4]:5.709057432286E-1,(19[&rate=5.663819660160897E-4]:3.816681609212E-1,13[&rate=5.663819660160897E-4]:3.433119965376E-1)[&rate=5.663819660160897E-4]:3.097855275129E-1)[&rate=5.663819660160897E-4]:1.283326469567E-1,((109[&rate=5.663819660160897E-4]:5.566825518827E-1,(112[&rate=5.663819660160897E-4]:2.712716506996E-1,114[&rate=5.663819660160897E-4]:1.890798698777E-1)[&rate=5.663819660160897E-4]:2.881506272104E-1)[&rate=5.663819660160897E-4]:1.029449897949E-1,(108[&rate=5.663819660160897E-4]:1.309714286256E-1,107[&rate=5.663819660160897E-4]:1.33711154653E-1)[&rate=5.663819660160897E-4]:5.067383048328E-1)[&rate=5.663819660160897E-4]:1.190629033022E-1)[&rate=5.663819660160897E-4]:3.364761182972E-1,(116[&rate=5.663819660160897E-4]:7.217096044455E-1,((148[&rate=5.663819660160897E-4]:3.932793584079E-1,143[&rate=5.663819660160897E-4]:3.905396323805E-1)[&rate=5.663819660160897E-4]:3.446634177976E-1,(111[&rate=5.663819660160897E-4]:4.227249726477E-1,((104[&rate=5.663819660160897E-4]:2.280852688266E-1,139[&rate=5.663819660160897E-4]:4.198660907443E-1)[&rate=5.663819660160897E-4]:5.662031410976E-2,106[&rate=5.663819660160897E-4]:2.847055829363E-1)[&rate=5.663819660160897E-4]:1.21581033547E-1)[&rate=5.663819660160897E-4]:3.535739679411E-1)[&rate=5.663819660160897E-4]:2.212299262379E-2)[&rate=5.663819660160897E-4]:3.14004904037E-1)[&rate=5.663819660160897E-4]:2.393150531629E-1,(((113[&rate=5.663819660160897E-4]:5.860493969528E-1,9[&rate=5.663819660160897E-4]:5.778302188708E-1)[&rate=5.663819660160897E-4]:1.591520226359E-2,(30[&rate=5.663819660160897E-4]:2.254189413331E-1,4[&rate=5.663819660160897E-4]:5.281620160704E-2)[&rate=5.663819660160897E-4]:4.916141510342E-1)[&rate=5.663819660160897E-4]:2.285717688476E-1,((105[&rate=5.663819660160897E-4]:6.04655689341E-1,(117[&rate=5.663819660160897E-4]:5.765838319155E-1,110[&rate=5.663819660160897E-4]:5.683646538332E-1)[&rate=5.663819660160897E-4]:5.820884372688E-2)[&rate=5.663819660160897E-4]:1.394161646557E-1,(14[&rate=5.663819660160897E-4]:5.028729230368E-1,17[&rate=5.663819660160897E-4]:5.412290874205E-1)[&rate=5.663819660160897E-4]:2.685961912337E-1)[&rate=5.663819660160897E-4]:5.906725379351E-2)[&rate=5.663819660160897E-4]:5.266849744032E-1)[&rate=5.663819660160897E-4]:8.961879149602E-2)[&rate=5.663819660160897E-4]:3.597840206639E-2,(142[&rate=5.663819660160897E-4]:5.264598124954E-1,((141[&rate=5.663819660160897E-4]:2.971323734001E-2,145[&rate=5.663819660160897E-4]:3.245296336759E-2)[&rate=5.663819660160897E-4]:2.196309556922E-1,144[&rate=5.663819660160897E-4]:2.466044670049E-1)[&rate=5.663819660160897E-4]:2.743758934356E-1)[&rate=5.663819660160897E-4]:1.12896146326E0)[&rate=5.663819660160897E-4]:8.294407649879E-2)[&rate=5.663819660160897E-4]:6.470451484279E-1,101[&rate=5.663819660160897E-4]:1.133355706162E0)[&rate=5.663819660160897E-4]:3.571821611412E-1)[&rate=5.663819660160897E-4]:3.564190692923E-2)[&rate=5.663819660160897E-4]:1.063616432427E-2)[&rate=5.663819660160897E-4]:2.101314114618E-3)[&rate=5.663819660160897E-4]:1.144818328683E-1,(146[&rate=5.663819660160897E-4]:6.431848789565E-1,40[&rate=5.663819660160897E-4]:5.229662997216E-1)[&rate=5.663819660160897E-4]:1.57268626824E-1)[&rate=5.663819660160897E-4]:2.575779258059E-1)[&rate=5.663819660160897E-4]:2.26708807925E-1,((127[&rate=5.663819660160897E-4]:2.57627000209E0,121[&rate=5.663819660160897E-4]:2.135174111679E0)[&rate=5.663819660160897E-4]:1.911408985332E-1,(((((132[&rate=5.663819660160897E-4]:4.349220599947E-1,((131[&rate=5.663819660160897E-4]:2.70280279984E-1,130[&rate=5.663819660160897E-4]:2.675405539567E-1)[&rate=5.663819660160897E-4]:1.256609787912E-1,129[&rate=5.663819660160897E-4]:3.932015327479E-1)[&rate=5.663819660160897E-4]:3.89808012195E-2)[&rate=5.663819660160897E-4]:3.26389751208E-1,(69[&rate=5.663819660160897E-4]:8.889540125172E-1,118[&rate=5.663819660160897E-4]:8.779951084076E-1)[&rate=5.663819660160897E-4]:1.75632781377E-2)[&rate=5.663819660160897E-4]:7.436155355187E-1,((((51[&rate=5.663819660160897E-4]:5.801233214199E-1,((46[&rate=5.663819660160897E-4]:5.127824503554E-1,(43[&rate=5.663819660160897E-4]:5.104246155526E-1,((41[&rate=5.663819660160897E-4]:3.297721886532E-1,42[&rate=5.663819660160897E-4]:3.352366695275E-1)[&rate=5.663819660160897E-4]:8.795950201399E-2,48[&rate=5.663819660160897E-4]:4.614475376617E-1)[&rate=5.663819660160897E-4]:3.804811614236E-2)[&rate=5.663819660160897E-4]:2.357834802889E-3)[&rate=5.663819660160897E-4]:7.452702112842E-2,(50[&rate=5.663819660160897E-4]:2.208287463896E-1,49[&rate=5.663819660160897E-4]:2.208287463896E-1)[&rate=5.663819660160897E-4]:3.336938398485E-1)[&rate=5.663819660160897E-4]:2.013625430753E-2)[&rate=5.663819660160897E-4]:3.18175499764E-2,47[&rate=5.663819660160897E-4]:6.392632757678E-1)[&rate=5.663819660160897E-4]:2.076759315259E-2,(45[&rate=5.663819660160897E-4]:5.705252418658E-1,44[&rate=5.663819660160897E-4]:5.732574823029E-1)[&rate=5.663819660160897E-4]:8.130890574325E-2)[&rate=5.663819660160897E-4]:6.256381533251E-2,((((60[&rate=5.663819660160897E-4]:2.343217440291E-1,62[&rate=5.663819660160897E-4]:4.261025659469E-1)[&rate=5.663819660160897E-4]:2.393964977227E-2,(65[&rate=5.663819660160897E-4]:1.677641211885E-1,64[&rate=5.663819660160897E-4]:3.184490526952E-1)[&rate=5.663819660160897E-4]:9.049727261295E-2)[&rate=5.663819660160897E-4]:1.263275663839E-1,(63[&rate=5.663819660160897E-4]:5.543668509134E-4,61[&rate=5.663819660160897E-4]:4.165025726196E-2)[&rate=5.663819660160897E-4]:5.347195248411E-1)[&rate=5.663819660160897E-4]:9.020657017196E-1,128[&rate=5.663819660160897E-4]:1.338709456425E0)[&rate=5.663819660160897E-4]:1.490847188074E-1)[&rate=5.663819660160897E-4]:1.165371943385E-2)[&rate=5.663819660160897E-4]:3.633500308333E-2,35[&rate=5.663819660160897E-4]:7.015774462325E-3)[&rate=5.663819660160897E-4]:1.270514871746E-1,36[&rate=5.663819660160897E-4]:1.806426041027E-1)[&rate=5.663819660160897E-4]:6.622035131473E-2)[&rate=5.663819660160897E-4]:2.935625898803E-1)[&rate=5.663819660160897E-4]:3.790663974393E-1)[&rate=5.663819660160897E-4]:1.713385773657E-2)[&rate=5.663819660160897E-4]:5.827637308175E-2)[&rate=5.663819660160897E-4]:5.959541981118E-3,(((((120[&rate=5.663819660160897E-4]:8.345736803437E-1,119[&rate=5.663819660160897E-4]:9.304640913026E-1)[&rate=5.663819660160897E-4]:1.087096040733E0,(((138[&rate=5.663819660160897E-4]:2.295012042749E-1,136[&rate=5.663819660160897E-4]:9.799435495975E-2)[&rate=5.663819660160897E-4]:4.087938718203E-1,135[&rate=5.663819660160897E-4]:4.382950760952E-1)[&rate=5.663819660160897E-4]:9.781574093717E-1,126[&rate=5.663819660160897E-4]:9.786951683025E-1)[&rate=5.663819660160897E-4]:2.531624410897E-1)[&rate=5.663819660160897E-4]:2.93294466981E-1,66[&rate=5.663819660160897E-4]:2.779778866883E-1)[&rate=5.663819660160897E-4]:6.796180754637E-2,(((123[&rate=5.663819660160897E-4]:2.383248501301E-1,124[&rate=5.663819660160897E-4]:2.35592609693E-1)[&rate=5.663819660160897E-4]:1.129500394692E-1,122[&rate=5.663819660160897E-4]:3.512748895993E-1)[&rate=5.663819660160897E-4]:2.986282530984E-1,67[&rate=5.663819660160897E-4]:1.48630592357E-1)[&rate=5.663819660160897E-4]:1.973091018776E-1)[&rate=5.663819660160897E-4]:5.391677600077E-1,32[&rate=5.663819660160897E-4]:1.759473931502E-4)[&rate=5.663819660160897E-4]:6.917891882846E-2);
tree STATE_21780000 [&joint=-20964.670509346233,lnP=-20964.670509346233] = [&R] ((32[&rate=5.647923221821863E-4]:2.212954872014E-2,(34[&rate=5.647923221821863E-4]:1.195528314902E-2,(((((53[&rate=5.647923221821863E-4]:8.394356703622E-1,((52[&rate=5.647923221821863E-4]:5.960942743607E-1,(((12[&rate=5.647923221821863E-4]:1.587840195936E-1,5[&rate=5.647923221821863E-4]:1.204278552101E-1)[&rate=5.647923221821863E-4]:3.855849379549E-1,29[&rate=5.647923221821863E-4]:6.51218272617E-1)[&rate=5.647923221821863E-4]:1.716347821176E-1,103[&rate=5.647923221821863E-4]:5.899763424059E-1)[&rate=5.647923221821863E-4]:1.670411666516E0)[&rate=5.647923221821863E-4]:2.150606646446E-1,((((74[&rate=5.647923221821863E-4]:2.592136304789E-1,70[&rate=5.647923221821863E-4]:2.208574660955E-1)[&rate=5.647923221821863E-4]:1.065668203244E-2,76[&rate=5.647923221821863E-4]:2.698703125114E-1)[&rate=5.647923221821863E-4]:1.320314533451E-1,75[&rate=5.647923221821863E-4]:4.019017658565E-1)[&rate=5.647923221821863E-4]:3.170443210425E-1,((71[&rate=5.647923221821863E-4]:1.508789329193E-1,((78[&rate=5.647923221821863E-4]:6.630445587565E-2,(72[&rate=5.647923221821863E-4]:3.722368542655E-2,82[&rate=5.647923221821863E-4]:6.736067172794E-2)[&rate=5.647923221821863E-4]:7.162962229787E-3)[&rate=5.647923221821863E-4]:6.190928663169E-2,79[&rate=5.647923221821863E-4]:1.282137425073E-1)[&rate=5.647923221821863E-4]:5.006245068599E-2)[&rate=5.647923221821863E-4]:2.038301586343E-1,((81[&rate=5.647923221821863E-4]:6.710062974436E-2,80[&rate=5.647923221821863E-4]:6.710062974436E-2)[&rate=5.647923221821863E-4]:2.640715144143E-1,(73[&rate=5.647923221821863E-4]:3.130672013203E-1,77[&rate=5.647923221821863E-4]:3.075877492656E-1)[&rate=5.647923221821863E-4]:6.74200113315E-2)[&rate=5.647923221821863E-4]:4.271502958662E-2)[&rate=5.647923221821863E-4]:2.957438446605E-1)[&rate=5.647923221821863E-4]:8.304751894071E-1)[&rate=5.647923221821863E-4]:3.647745266827E-2)[&rate=5.647923221821863E-4]:5.925591840043E-2,(133[&rate=5.647923221821863E-4]:5.935120290921E-1,(137[&rate=5.647923221821863E-4]:2.748990699509E-1,134[&rate=5.647923221821863E-4]:2.036661932387E-1)[&rate=5.647923221821863E-4]:3.597088495523E-1)[&rate=5.647923221821863E-4]:1.087259056639E0)[&rate=5.647923221821863E-4]:8.859050304135E-2,125[&rate=5.647923221821863E-4]:7.768995781427E-1)[&rate=5.647923221821863E-4]:2.201335241419E-1,((59[&rate=5.647923221821863E-4]:4.581444079283E-1,(((58[&rate=5.647923221821863E-4]:2.307759232421E-1,(57[&rate=5.647923221821863E-4]:1.876304875163E-1,54[&rate=5.647923221821863E-4]:1.466468809589E-1)[&rate=5.647923221821863E-4]:2.675199310287E-2)[&rate=5.647923221821863E-4]:9.927770256273E-2,(37[&rate=5.647923221821863E-4]:2.877723317356E-1,56[&rate=5.647923221821863E-4]:2.413242443038E-1)[&rate=5.647923221821863E-4]:6.140697712938E-2)[&rate=5.647923221821863E-4]:8.856114237355E-2,55[&rate=5.647923221821863E-4]:3.912923638067E-1)[&rate=5.647923221821863E-4]:5.865532280998E-2)[&rate=5.647923221821863E-4]:1.003863892061E-1,68[&rate=5.647923221821863E-4]:5.093504692654E-1)[&rate=5.647923221821863E-4]:3.210159663525E-1)[&rate=5.647923221821863E-4]:4.333288219028E-1,(((38[&rate=5.647923221821863E-4]:8.030020916849E-1,(((97[&rate=5.647923221821863E-4]:5.438636546768E-1,(((100[&rate=5.647923221821863E-4]:2.883355993526E-1,94[&rate=5.647923221821863E-4]:2.883355993526E-1)[&rate=5.647923221821863E-4]:1.374969042326E-1,95[&rate=5.647923221821863E-4]:5.105319571372E-1)[&rate=5.647923221821863E-4]:2.364301262702E-1,98[&rate=5.647923221821863E-4]:7.360331216587E-1)[&rate=5.647923221821863E-4]:7.284084930547E-3)[&rate=5.647923221821863E-4]:4.153384784527E-2,(96[&rate=5.647923221821863E-4]:4.553061754407E-1,99[&rate=5.647923221821863E-4]:4.908253011236E-1)[&rate=5.647923221821863E-4]:3.158836768082E-1)[&rate=5.647923221821863E-4]:1.378401218847E-1,((((16[&rate=5.647923221821863E-4]:2.606880734629E0,146[&rate=5.647923221821863E-4]:6.416063877465E-1)[&rate=5.647923221821863E-4]:9.0898967382E-3,147[&rate=5.647923221821863E-4]:5.878547544301E-1)[&rate=5.647923221821863E-4]:4.980953272661E-2,((((((87[&rate=5.647923221821863E-4]:2.572443595331E-1,((92[&rate=5.647923221821863E-4]:1.787360647996E-1,(90[&rate=5.647923221821863E-4]:1.011700519767E-1,91[&rate=5.647923221821863E-4]:1.011700519767E-1)[&rate=5.647923221821863E-4]:7.756601282287E-2)[&rate=5.647923221821863E-4]:5.532580632601E-2,((86[&rate=5.647923221821863E-4]:7.811157225714E-2,93[&rate=5.647923221821863E-4]:9.181020239415E-2)[&rate=5.647923221821863E-4]:7.974410744642E-2,(84[&rate=5.647923221821863E-4]:1.149194942638E-1,85[&rate=5.647923221821863E-4]:1.149194942638E-1)[&rate=5.647923221821863E-4]:4.293618543977E-2)[&rate=5.647923221821863E-4]:6.250756128505E-2)[&rate=5.647923221821863E-4]:3.68811185445E-2)[&rate=5.647923221821863E-4]:5.632745366336E-2,((88[&rate=5.647923221821863E-4]:3.039697831609E-2,89[&rate=5.647923221821863E-4]:4.409560845311E-2)[&rate=5.647923221821863E-4]:1.320418074324E-1,83[&rate=5.647923221821863E-4]:1.624387857485E-1)[&rate=5.647923221821863E-4]:1.51133027448E-1)[&rate=5.647923221821863E-4]:5.415838095287E-1,3[&rate=5.647923221821863E-4]:3.154295953281E-1)[&rate=5.647923221821863E-4]:8.28355207544E-1,(18[&rate=5.647923221821863E-4]:9.303688894773E-1,(6[&rate=5.647923221821863E-4]:5.674489120582E-1,(15[&rate=5.647923221821863E-4]:4.509544299693E-1,10[&rate=5.647923221821863E-4]:4.125982655859E-1)[&rate=5.647923221821863E-4]:1.712890026367E-1)[&rate=5.647923221821863E-4]:2.999062787889E-1)[&rate=5.647923221821863E-4]:3.284844065453E-1)[&rate=5.647923221821863E-4]:4.516425458938E-1,((((102[&rate=5.647923221821863E-4]:7.210630091133E-2,(((21[&rate=5.647923221821863E-4]:7.696207330473E-1,28[&rate=5.647923221821863E-4]:7.942782672937E-1)[&rate=5.647923221821863E-4]:3.153353364438E-2,1[&rate=5.647923221821863E-4]:3.951043107515E-2)[&rate=5.647923221821863E-4]:4.649639935482E-2,24[&rate=5.647923221821863E-4]:8.668287482382E-1)[&rate=5.647923221821863E-4]:3.669213882895E-1)[&rate=5.647923221821863E-4]:5.041753308905E-2,((23[&rate=5.647923221821863E-4]:5.922912650329E-1,(20[&rate=5.647923221821863E-4]:3.585257138418E-1,25[&rate=5.647923221821863E-4]:3.777037960335E-1)[&rate=5.647923221821863E-4]:2.255463731091E-1)[&rate=5.647923221821863E-4]:2.29101592915E-1,(140[&rate=5.647923221821863E-4]:6.826151855918E-1,11[&rate=5.647923221821863E-4]:7.017932677835E-1)[&rate=5.647923221821863E-4]:3.466808331522E-2)[&rate=5.647923221821863E-4]:4.518159075592E-1)[&rate=5.647923221821863E-4]:1.152695110373E-1,(142[&rate=5.647923221821863E-4]:8.827564594627E-1,((145[&rate=5.647923221821863E-4]:2.939778184107E-2,141[&rate=5.647923221821863E-4]:2.665805581349E-2)[&rate=5.647923221821863E-4]:4.400166318929E-1,144[&rate=5.647923221821863E-4]:4.63934961679E-1)[&rate=5.647923221821863E-4]:4.133420457288E-1)[&rate=5.647923221821863E-4]:6.016122280407E-1)[&rate=5.647923221821863E-4]:1.424352827044E-1,((((148[&rate=5.647923221821863E-4]:2.149815808591E-1,143[&rate=5.647923221821863E-4]:2.122418548317E-1)[&rate=5.647923221821863E-4]:5.079618854836E-1,(((111[&rate=5.647923221821863E-4]:3.283927510275E-1,(104[&rate=5.647923221821863E-4]:1.281828920056E-1,106[&rate=5.647923221821863E-4]:1.281828920056E-1)[&rate=5.647923221821863E-4]:1.837715028575E-1)[&rate=5.647923221821863E-4]:5.703584920587E-2,139[&rate=5.647923221821863E-4]:5.607710659867E-1)[&rate=5.647923221821863E-4]:3.491772417789E-1,116[&rate=5.647923221821863E-4]:6.578935132451E-1)[&rate=5.647923221821863E-4]:2.669378871397E-2)[&rate=5.647923221821863E-4]:2.180666254447E-1,(((19[&rate=5.647923221821863E-4]:4.803320908211E-1,13[&rate=5.647923221821863E-4]:4.419759264374E-1)[&rate=5.647923221821863E-4]:1.228368359356E-1,115[&rate=5.647923221821863E-4]:4.826209815511E-1)[&rate=5.647923221821863E-4]:2.353200368744E-1,(((109[&rate=5.647923221821863E-4]:2.187419110934E-1,107[&rate=5.647923221821863E-4]:1.995638289016E-1)[&rate=5.647923221821863E-4]:2.527507201614E-1,(112[&rate=5.647923221821863E-4]:3.936152190717E-1,114[&rate=5.647923221821863E-4]:3.114234382499E-1)[&rate=5.647923221821863E-4]:8.061713821041E-2)[&rate=5.647923221821863E-4]:1.409902962244E-1,108[&rate=5.647923221821863E-4]:5.905651192601E-1)[&rate=5.647923221821863E-4]:1.849101457408E-1)[&rate=5.647923221821863E-4]:1.847129089783E-1)[&rate=5.647923221821863E-4]:3.268013054407E-1,(((9[&rate=5.647923221821863E-4]:6.943925347794E-1,(30[&rate=5.647923221821863E-4]:2.563295100518E-1,4[&rate=5.647923221821863E-4]:8.372677032574E-2)[&rate=5.647923221821863E-4]:5.613506959605E-1)[&rate=5.647923221821863E-4]:1.271623069351E-2,(14[&rate=5.647923221821863E-4]:5.279281798909E-1,17[&rate=5.647923221821863E-4]:5.662843442746E-1)[&rate=5.647923221821863E-4]:1.87399763664E-1)[&rate=5.647923221821863E-4]:6.254866035039E-2,(113[&rate=5.647923221821863E-4]:6.801518945026E-1,(117[&rate=5.647923221821863E-4]:4.110767233427E-1,(105[&rate=5.647923221821863E-4]:3.526053117178E-1,110[&rate=5.647923221821863E-4]:3.745231199369E-1)[&rate=5.647923221821863E-4]:2.833442532356E-2)[&rate=5.647923221821863E-4]:2.718148971874E-1)[&rate=5.647923221821863E-4]:9.772470940277E-2)[&rate=5.647923221821863E-4]:5.33770409761E-1)[&rate=5.647923221821863E-4]:1.425542168153E-1)[&rate=5.647923221821863E-4]:2.179384470511E-1)[&rate=5.647923221821863E-4]:6.230159627819E-1,101[&rate=5.647923221821863E-4]:1.21570358552E0)[&rate=5.647923221821863E-4]:3.3774781145E-1)[&rate=5.647923221821863E-4]:5.161189870695E-3,((39[&rate=5.647923221821863E-4]:4.616326187099E-1,(((7[&rate=5.647923221821863E-4]:3.774601350416E-1,8[&rate=5.647923221821863E-4]:3.774601350416E-1)[&rate=5.647923221821863E-4]:3.514091775411E-1,26[&rate=5.647923221821863E-4]:8.357186276512E-1)[&rate=5.647923221821863E-4]:4.684062779766E-2,((2[&rate=5.647923221821863E-4]:5.123433883122E-1,(22[&rate=5.647923221821863E-4]:2.98954216002E-1,27[&rate=5.647923221821863E-4]:3.153925721664E-1)[&rate=5.647923221821863E-4]:3.859919120362E-1)[&rate=5.647923221821863E-4]:2.892645464252E-3,31[&rate=5.647923221821863E-4]:7.426332940506E-1)[&rate=5.647923221821863E-4]:1.837615778367E-1)[&rate=5.647923221821863E-4]:1.719360809926E0)[&rate=5.647923221821863E-4]:9.050796874142E-2,40[&rate=5.647923221821863E-4]:5.521405874513E-1)[&rate=5.647923221821863E-4]:3.330784039575E-2)[&rate=5.647923221821863E-4]:2.088274479258E-1)[&rate=5.647923221821863E-4]:7.703222684105E-2)[&rate=5.647923221821863E-4]:2.373511590846E-1,((35[&rate=5.647923221821863E-4]:5.72672027589E-3,((127[&rate=5.647923221821863E-4]:2.473021688971E0,121[&rate=5.647923221821863E-4]:2.03192579856E0)[&rate=5.647923221821863E-4]:6.603993824045E-2,36[&rate=5.647923221821863E-4]:1.851368200561E-2)[&rate=5.647923221821863E-4]:3.378838073603E-2)[&rate=5.647923221821863E-4]:1.890107710273E-1,((((((46[&rate=5.647923221821863E-4]:4.447856375979E-1,(43[&rate=5.647923221821863E-4]:4.302012043555E-1,((41[&rate=5.647923221821863E-4]:3.191052182048E-1,42[&rate=5.647923221821863E-4]:3.24569699079E-1)[&rate=5.647923221821863E-4]:3.208675478008E-2,48[&rate=5.647923221821863E-4]:3.949078199793E-1)[&rate=5.647923221821863E-4]:2.436442262765E-2)[&rate=5.647923221821863E-4]:1.458443324243E-2)[&rate=5.647923221821863E-4]:1.081551453841E-1,(44[&rate=5.647923221821863E-4]:2.40636746578E-1,47[&rate=5.647923221821863E-4]:2.461012274522E-1)[&rate=5.647923221821863E-4]:3.068395555297E-1)[&rate=5.647923221821863E-4]:4.987412711714E-2,51[&rate=5.647923221821863E-4]:5.754925057276E-1)[&rate=5.647923221821863E-4]:6.08101389322E-2,(50[&rate=5.647923221821863E-4]:3.766588293315E-1,49[&rate=5.647923221821863E-4]:3.766588293315E-1)[&rate=5.647923221821863E-4]:2.541793344541E-1)[&rate=5.647923221821863E-4]:7.911097728713E-2,45[&rate=5.647923221821863E-4]:7.345393050071E-1)[&rate=5.647923221821863E-4]:2.111776839497E-1,((((69[&rate=5.647923221821863E-4]:6.175349100734E-1,118[&rate=5.647923221821863E-4]:6.065760059638E-1)[&rate=5.647923221821863E-4]:2.435084639285E-3,((132[&rate=5.647923221821863E-4]:2.329996624593E-1,(130[&rate=5.647923221821863E-4]:1.474462804237E-1,131[&rate=5.647923221821863E-4]:1.50186006451E-1)[&rate=5.647923221821863E-4]:8.281365600825E-2)[&rate=5.647923221821863E-4]:1.0139438738E-2,129[&rate=5.647923221821863E-4]:2.403993751699E-1)[&rate=5.647923221821863E-4]:2.316254140632E-1)[&rate=5.647923221821863E-4]:5.805011077004E-1,128[&rate=5.647923221821863E-4]:1.049786170906E0)[&rate=5.647923221821863E-4]:3.355142995945E-1,((65[&rate=5.647923221821863E-4]:1.440369307819E-1,((64[&rate=5.647923221821863E-4]:1.775704378505E-1,60[&rate=5.647923221821863E-4]:2.688550634378E-2)[&rate=5.647923221821863E-4]:9.628287940908E-2,62[&rate=5.647923221821863E-4]:3.149492076706E-1)[&rate=5.647923221821863E-4]:2.086854502901E-2)[&rate=5.647923221821863E-4]:2.180667068701E-1,(63[&rate=5.647923221821863E-4]:1.108631706436E-1,61[&rate=5.647923221821863E-4]:1.519590610547E-1)[&rate=5.647923221821863E-4]:4.019253985151E-1)[&rate=5.647923221821863E-4]:9.711420383281E-1)[&rate=5.647923221821863E-4]:3.338127307475E-1)[&rate=5.647923221821863E-4]:4.391413342719E-3)[&rate=5.647923221821863E-4]:2.432503129509E-1)[&rate=5.647923221821863E-4]:9.841021645151E-2,(((122[&rate=5.647923221821863E-4]:2.616447949132E-1,(124[&rate=5.647923221821863E-4]:2.400086175034E-1,123[&rate=5.647923221821863E-4]:2.427408579405E-1)[&rate=5.647923221821863E-4]:1.890393697275E-2)[&rate=5.647923221821863E-4]:5.49252434763E-1,67[&rate=5.647923221821863E-4]:3.096246793356E-1)[&rate=5.647923221821863E-4]:1.094714355088E-1,((126[&rate=5.647923221821863E-4]:1.247897483233E0,((120[&rate=5.647923221821863E-4]:8.136587147306E-1,((138[&rate=5.647923221821863E-4]:3.053989195869E-1,136[&rate=5.647923221821863E-4]:1.738920702717E-1)[&rate=5.647923221821863E-4]:3.151238308424E-1,135[&rate=5.647923221821863E-4]:4.205227504292E-1)[&rate=5.647923221821863E-4]:1.410811697808E-1)[&rate=5.647923221821863E-4]:2.283025187427E-1,119[&rate=5.647923221821863E-4]:1.137851644432E0)[&rate=5.647923221821863E-4]:8.957483614443E-1)[&rate=5.647923221821863E-4]:3.746676997329E-1,66[&rate=5.647923221821863E-4]:3.753909932806E-1)[&rate=5.647923221821863E-4]:4.370512156368E-2)[&rate=5.647923221821863E-4]:1.173019058612E-1)[&rate=5.647923221821863E-4]:1.79576599043E-1)[&rate=5.647923221821863E-4]:1.589943620306E-1)[&rate=5.647923221821863E-4]:3.209207379021E-2)[&rate=5.647923221821863E-4]:1.600289771007E-2,33[&rate=5.647923221821863E-4]:4.361189848493E-2);
tree STATE_21870000 [&joint=-20966.80207851792,lnP=-20966.80207851792] = [&R] ((34[&rate=5.766569557378655E-4]:1.704010842788E-3,((38[&rate=5.766569557378655E-4]:7.448423182867E-1,(146[&rate=5.766569557378655E-4]:8.250342379803E-1,((39[&rate=5.766569557378655E-4]:5.113187072095E-1,(147[&rate=5.766569557378655E-4]:5.06698325885E-1,97[&rate=5.766569557378655E-4]:3.782830253385E-1)[&rate=5.766569557378655E-4]:6.199743050484E-2)[&rate=5.766569557378655E-4]:1.723654911645E-1,((((((((142[&rate=5.766569557378655E-4]:4.950070428069E-1,((141[&rate=5.766569557378655E-4]:2.052347693963E-1,145[&rate=5.766569557378655E-4]:2.079744954238E-1)[&rate=5.766569557378655E-4]:1.002584216549E-1,144[&rate=5.766569557378655E-4]:3.027534650238E-1)[&rate=5.766569557378655E-4]:1.867741257282E-1)[&rate=5.766569557378655E-4]:1.165735441113E0,(((((20[&rate=5.766569557378655E-4]:3.05351918852E-1,25[&rate=5.766569557378655E-4]:3.245300010438E-1)[&rate=5.766569557378655E-4]:1.745120970705E-1,23[&rate=5.766569557378655E-4]:4.880831940046E-1)[&rate=5.766569557378655E-4]:1.893702532297E-1,(140[&rate=5.766569557378655E-4]:5.330152350628E-1,11[&rate=5.766569557378655E-4]:5.521933172545E-1)[&rate=5.766569557378655E-4]:4.032862313063E-2)[&rate=5.766569557378655E-4]:7.25414205158E-1,(((21[&rate=5.766569557378655E-4]:7.004965989267E-1,28[&rate=5.766569557378655E-4]:7.251541331732E-1)[&rate=5.766569557378655E-4]:1.339783998353E-1,(24[&rate=5.766569557378655E-4]:8.504711594474E-1,1[&rate=5.766569557378655E-4]:6.964924163918E-2)[&rate=5.766569557378655E-4]:3.181921506386E-3)[&rate=5.766569557378655E-4]:4.745787762064E-1,102[&rate=5.766569557378655E-4]:1.665880215439E-1)[&rate=5.766569557378655E-4]:8.55946993417E-2)[&rate=5.766569557378655E-4]:1.443123434866E-1,(((((13[&rate=5.766569557378655E-4]:3.372819183958E-1,19[&rate=5.766569557378655E-4]:3.756380827795E-1)[&rate=5.766569557378655E-4]:2.950132804617E-1,115[&rate=5.766569557378655E-4]:5.501034180356E-1)[&rate=5.766569557378655E-4]:1.47265467496E-1,(((109[&rate=5.766569557378655E-4]:4.161451855463E-1,(112[&rate=5.766569557378655E-4]:1.564943301192E-1,114[&rate=5.766569557378655E-4]:7.430254929737E-2)[&rate=5.766569557378655E-4]:2.623905814544E-1)[&rate=5.766569557378655E-4]:4.62488633287E-2,107[&rate=5.766569557378655E-4]:4.432159666833E-1)[&rate=5.766569557378655E-4]:1.329794554725E-1,108[&rate=5.766569557378655E-4]:5.734556961284E-1)[&rate=5.766569557378655E-4]:1.814474359787E-1)[&rate=5.766569557378655E-4]:3.31736743857E-1,((116[&rate=5.766569557378655E-4]:6.155053874625E-1,(148[&rate=5.766569557378655E-4]:2.239448067464E-1,143[&rate=5.766569557378655E-4]:2.21205080719E-1)[&rate=5.766569557378655E-4]:4.299167450999E-1)[&rate=5.766569557378655E-4]:2.482367641722E-2,((111[&rate=5.766569557378655E-4]:1.888377244687E-1,(106[&rate=5.766569557378655E-4]:9.631371741206E-2,139[&rate=5.766569557378655E-4]:2.880945393298E-1)[&rate=5.766569557378655E-4]:7.608565089232E-2)[&rate=5.766569557378655E-4]:4.653661769511E-1,104[&rate=5.766569557378655E-4]:6.377655452555E-1)[&rate=5.766569557378655E-4]:6.283749122703E-2)[&rate=5.766569557378655E-4]:3.887765655088E-1)[&rate=5.766569557378655E-4]:1.703660973894E-1,((113[&rate=5.766569557378655E-4]:7.160727750004E-1,(110[&rate=5.766569557378655E-4]:6.641227904243E-1,(105[&rate=5.766569557378655E-4]:6.051725708879E-1,117[&rate=5.766569557378655E-4]:6.353095571893E-1)[&rate=5.766569557378655E-4]:3.703241131731E-2)[&rate=5.766569557378655E-4]:4.647053252145E-2)[&rate=5.766569557378655E-4]:1.45661929548E-2,((14[&rate=5.766569557378655E-4]:2.640644999856E-1,17[&rate=5.766569557378655E-4]:3.024206643693E-1)[&rate=5.766569557378655E-4]:4.232915901369E-1,(9[&rate=5.766569557378655E-4]:4.726424963976E-1,(30[&rate=5.766569557378655E-4]:2.555335355935E-1,4[&rate=5.766569557378655E-4]:8.29307958675E-2)[&rate=5.766569557378655E-4]:3.403966320369E-1)[&rate=5.766569557378655E-4]:2.064944156429E-1)[&rate=5.766569557378655E-4]:4.328287783268E-2)[&rate=5.766569557378655E-4]:5.510245396446E-1)[&rate=5.766569557378655E-4]:1.888041595119E-1)[&rate=5.766569557378655E-4]:1.767207708207E-2)[&rate=5.766569557378655E-4]:1.526861407333E-1,((3[&rate=5.766569557378655E-4]:3.810792973516E-1,18[&rate=5.766569557378655E-4]:4.961477905022E-1)[&rate=5.766569557378655E-4]:5.647542859709E-1,((15[&rate=5.766569557378655E-4]:5.182675702332E-1,10[&rate=5.766569557378655E-4]:4.799114058498E-1)[&rate=5.766569557378655E-4]:1.159824268522E-1,6[&rate=5.766569557378655E-4]:5.794554765376E-1)[&rate=5.766569557378655E-4]:4.184329013053E-1)[&rate=5.766569557378655E-4]:6.182799728377E-1)[&rate=5.766569557378655E-4]:9.975445004345E-2,((((84[&rate=5.766569557378655E-4]:7.156737567303E-2,((85[&rate=5.766569557378655E-4]:3.17299485068E-2,93[&rate=5.766569557378655E-4]:4.542857864381E-2)[&rate=5.766569557378655E-4]:3.169690392885E-2,86[&rate=5.766569557378655E-4]:6.342685243565E-2)[&rate=5.766569557378655E-4]:8.140523237378E-3)[&rate=5.766569557378655E-4]:3.680091819565E-2,(92[&rate=5.766569557378655E-4]:7.254615610417E-2,(90[&rate=5.766569557378655E-4]:3.563237524386E-2,91[&rate=5.766569557378655E-4]:3.563237524386E-2)[&rate=5.766569557378655E-4]:3.691378086031E-2)[&rate=5.766569557378655E-4]:4.952076790153E-2)[&rate=5.766569557378655E-4]:6.870406516786E-2,87[&rate=5.766569557378655E-4]:1.770723590365E-1)[&rate=5.766569557378655E-4]:4.375355719221E-2,((88[&rate=5.766569557378655E-4]:3.743992284539E-2,89[&rate=5.766569557378655E-4]:5.11385529824E-2)[&rate=5.766569557378655E-4]:6.140922691155E-2,83[&rate=5.766569557378655E-4]:9.884914975693E-2)[&rate=5.766569557378655E-4]:1.219767664718E-1)[&rate=5.766569557378655E-4]:1.982768117372E0)[&rate=5.766569557378655E-4]:2.671212013996E-1,101[&rate=5.766569557378655E-4]:9.282494815756E-1)[&rate=5.766569557378655E-4]:5.146590323511E-1,98[&rate=5.766569557378655E-4]:5.981596554792E-1)[&rate=5.766569557378655E-4]:1.474933587467E-1,((96[&rate=5.766569557378655E-4]:4.446752303193E-1,99[&rate=5.766569557378655E-4]:4.801943560021E-1)[&rate=5.766569557378655E-4]:2.444986315642E-1,((100[&rate=5.766569557378655E-4]:2.965445516049E-1,94[&rate=5.766569557378655E-4]:2.965445516049E-1)[&rate=5.766569557378655E-4]:2.007591044363E-1,95[&rate=5.766569557378655E-4]:5.820031095933E-1)[&rate=5.766569557378655E-4]:1.317609162245E-1)[&rate=5.766569557378655E-4]:4.281795015685E-2)[&rate=5.766569557378655E-4]:6.224385906114E-2,((((31[&rate=5.766569557378655E-4]:9.338624139297E-1,((26[&rate=5.766569557378655E-4]:7.75239363586E-1,(7[&rate=5.766569557378655E-4]:1.345572014628E-1,8[&rate=5.766569557378655E-4]:1.345572014628E-1)[&rate=5.766569557378655E-4]:5.338328470547E-1)[&rate=5.766569557378655E-4]:9.68076341182E-2,(22[&rate=5.766569557378655E-4]:6.174580927241E-1,27[&rate=5.766569557378655E-4]:6.338964488884E-1)[&rate=5.766569557378655E-4]:2.436300008705E-1)[&rate=5.766569557378655E-4]:1.79797997871E-2)[&rate=5.766569557378655E-4]:2.106008733371E-1,2[&rate=5.766569557378655E-4]:9.170660269927E-1)[&rate=5.766569557378655E-4]:1.573802391024E0,40[&rate=5.766569557378655E-4]:5.341426151871E-1)[&rate=5.766569557378655E-4]:2.966939248604E-2,16[&rate=5.766569557378655E-4]:2.64930493379E0)[&rate=5.766569557378655E-4]:1.156695650676E-1)[&rate=5.766569557378655E-4]:4.20262563332E-3)[&rate=5.766569557378655E-4]:2.113146037136E-2)[&rate=5.766569557378655E-4]:1.083326704704E-1)[&rate=5.766569557378655E-4]:3.084090033102E-1,((35[&rate=5.766569557378655E-4]:6.140507119975E-2,36[&rate=5.766569557378655E-4]:1.079804136655E-1)[&rate=5.766569557378655E-4]:2.092387289019E-2,((127[&rate=5.766569557378655E-4]:2.592194492225E0,121[&rate=5.766569557378655E-4]:2.151098601814E0)[&rate=5.766569557378655E-4]:3.435780635185E-2,(((51[&rate=5.766569557378655E-4]:5.958837044205E-1,(((46[&rate=5.766569557378655E-4]:5.294820548765E-1,((41[&rate=5.766569557378655E-4]:3.543875544858E-1,48[&rate=5.766569557378655E-4]:3.981034014803E-1)[&rate=5.766569557378655E-4]:9.840593663565E-3,42[&rate=5.766569557378655E-4]:3.696926290236E-1)[&rate=5.766569557378655E-4]:1.106090979841E-1)[&rate=5.766569557378655E-4]:4.437055706945E-2,43[&rate=5.766569557378655E-4]:5.738526119459E-1)[&rate=5.766569557378655E-4]:4.085829527645E-2,((50[&rate=5.766569557378655E-4]:5.108584537982E-1,49[&rate=5.766569557378655E-4]:5.108584537982E-1)[&rate=5.766569557378655E-4]:1.801992478738E-2,(44[&rate=5.766569557378655E-4]:9.741742287671E-2,47[&rate=5.766569557378655E-4]:1.02881903751E-1)[&rate=5.766569557378655E-4]:4.587833600804E-1)[&rate=5.766569557378655E-4]:5.304564339102E-2)[&rate=5.766569557378655E-4]:8.495201569621E-3)[&rate=5.766569557378655E-4]:5.852783656595E-2,45[&rate=5.766569557378655E-4]:6.735372240466E-1)[&rate=5.766569557378655E-4]:6.610308411271E-2,(128[&rate=5.766569557378655E-4]:1.420128988374E0,((((64[&rate=5.766569557378655E-4]:2.034959008256E-1,(60[&rate=5.766569557378655E-4]:4.934038365571E-2,62[&rate=5.766569557378655E-4]:2.411212055735E-1)[&rate=5.766569557378655E-4]:3.4705856632E-3)[&rate=5.766569557378655E-4]:1.886763925007E-2,65[&rate=5.766569557378655E-4]:7.167860856898E-2)[&rate=5.766569557378655E-4]:4.799623749916E-1,(63[&rate=5.766569557378655E-4]:1.507518562405E-1,61[&rate=5.766569557378655E-4]:1.918477466516E-1)[&rate=5.766569557378655E-4]:5.515740588268E-1)[&rate=5.766569557378655E-4]:8.083371411611E-1,(69[&rate=5.766569557378655E-4]:7.599398174419E-1,(118[&rate=5.766569557378655E-4]:6.745393809679E-1,(131[&rate=5.766569557378655E-4]:3.516892469286E-1,((129[&rate=5.766569557378655E-4]:1.351805346127E-1,132[&rate=5.766569557378655E-4]:1.379202606401E-1)[&rate=5.766569557378655E-4]:3.415516191832E-2,130[&rate=5.766569557378655E-4]:1.69335696531E-1)[&rate=5.766569557378655E-4]:1.796138243702E-1)[&rate=5.766569557378655E-4]:1.886035586967E-1)[&rate=5.766569557378655E-4]:7.444153236441E-2)[&rate=5.766569557378655E-4]:8.027780333072E-1)[&rate=5.766569557378655E-4]:8.096069131603E-3)[&rate=5.766569557378655E-4]:9.290753207681E-2)[&rate=5.766569557378655E-4]:7.515961374239E-2)[&rate=5.766569557378655E-4]:2.289993318464E-2)[&rate=5.766569557378655E-4]:3.685569309915E-1)[&rate=5.766569557378655E-4]:4.138318343914E-1)[&rate=5.766569557378655E-4]:1.174388110169E-1,(32[&rate=5.766569557378655E-4]:6.094911881213E-2,((((66[&rate=5.766569557378655E-4]:4.143775912686E-1,(((124[&rate=5.766569557378655E-4]:1.283064724005E-1,123[&rate=5.766569557378655E-4]:1.310387128376E-1)[&rate=5.766569557378655E-4]:3.127501916808E-1,122[&rate=5.766569557378655E-4]:4.437889045185E-1)[&rate=5.766569557378655E-4]:2.222476066312E-1,67[&rate=5.766569557378655E-4]:1.647639608089E-1)[&rate=5.766569557378655E-4]:2.496136304596E-1)[&rate=5.766569557378655E-4]:1.087265957135E-3,(((119[&rate=5.766569557378655E-4]:1.051124741061E0,120[&rate=5.766569557378655E-4]:9.552343301022E-1)[&rate=5.766569557378655E-4]:1.275310456494E-1,(135[&rate=5.766569557378655E-4]:6.193040211656E-1,(138[&rate=5.766569557378655E-4]:1.946993108111E-1,136[&rate=5.766569557378655E-4]:6.319246149594E-2)[&rate=5.766569557378655E-4]:6.246047103545E-1)[&rate=5.766569557378655E-4]:2.114065600655E-1)[&rate=5.766569557378655E-4]:7.547264184262E-1,126[&rate=5.766569557378655E-4]:1.147679682493E0)[&rate=5.766569557378655E-4]:5.149593644177E-1)[&rate=5.766569557378655E-4]:4.52347379259E-1,((125[&rate=5.766569557378655E-4]:1.114846653993E0,(((133[&rate=5.766569557378655E-4]:3.640773476383E-1,(137[&rate=5.766569557378655E-4]:2.377426362311E-1,134[&rate=5.766569557378655E-4]:1.665097595189E-1)[&rate=5.766569557378655E-4]:1.674306018183E-1)[&rate=5.766569557378655E-4]:1.116321417195E0,(((((70[&rate=5.766569557378655E-4]:3.973969751303E-1,74[&rate=5.766569557378655E-4]:4.357531395138E-1)[&rate=5.766569557378655E-4]:6.138993330041E-2,76[&rate=5.766569557378655E-4]:4.971430728142E-1)[&rate=5.766569557378655E-4]:9.158767646032E-2,75[&rate=5.766569557378655E-4]:5.887307492745E-1)[&rate=5.766569557378655E-4]:2.909004179109E-1,((((82[&rate=5.766569557378655E-4]:2.692214389699E-1,(78[&rate=5.766569557378655E-4]:6.999794933798E-2,72[&rate=5.766569557378655E-4]:4.808014111867E-2)[&rate=5.766569557378655E-4]:1.910043115499E-1)[&rate=5.766569557378655E-4]:7.252881170377E-2,(79[&rate=5.766569557378655E-4]:2.704227410914E-1,71[&rate=5.766569557378655E-4]:2.430254808173E-1)[&rate=5.766569557378655E-4]:6.310833150027E-2)[&rate=5.766569557378655E-4]:1.23737249056E-1,(77[&rate=5.766569557378655E-4]:1.957726262071E-1,73[&rate=5.766569557378655E-4]:2.012520782618E-1)[&rate=5.766569557378655E-4]:2.971121337966E-1)[&rate=5.766569557378655E-4]:1.851132915101E-1,(81[&rate=5.766569557378655E-4]:2.020349680722E-1,80[&rate=5.766569557378655E-4]:2.020349680722E-1)[&rate=5.766569557378655E-4]:4.321274670032E-1)[&rate=5.766569557378655E-4]:1.961536636169E-1)[&rate=5.766569557378655E-4]:5.617931403361E-1,53[&rate=5.766569557378655E-4]:6.949612489094E-1)[&rate=5.766569557378655E-4]:3.358018956169E-3)[&rate=5.766569557378655E-4]:1.815955989724E-1,((((12[&rate=5.766569557378655E-4]:1.297350510985E-1,5[&rate=5.766569557378655E-4]:9.137888671499E-2)[&rate=5.766569557378655E-4]:5.144498405827E-2,29[&rate=5.766569557378655E-4]:2.880293502252E-1)[&rate=5.766569557378655E-4]:3.775561668876E-1,103[&rate=5.766569557378655E-4]:4.32708804784E-1)[&rate=5.766569557378655E-4]:2.019429559824E0,52[&rate=5.766569557378655E-4]:7.878446300468E-1)[&rate=5.766569557378655E-4]:1.002669581026E-1)[&rate=5.766569557378655E-4]:4.453143008162E-1)[&rate=5.766569557378655E-4]:1.724451222668E-1,((((54[&rate=5.766569557378655E-4]:2.443204064335E-1,58[&rate=5.766569557378655E-4]:3.016974556138E-1)[&rate=5.766569557378655E-4]:2.687432982482E-2,(57[&rate=5.766569557378655E-4]:2.401327125343E-1,(59[&rate=5.766569557378655E-4]:2.147244411352E-1,37[&rate=5.766569557378655E-4]:2.529758072555E-1)[&rate=5.766569557378655E-4]:2.267603096193E-2)[&rate=5.766569557378655E-4]:7.204563028134E-2)[&rate=5.766569557378655E-4]:6.930749641866E-2,(55[&rate=5.766569557378655E-4]:3.11124458708E-1,56[&rate=5.766569557378655E-4]:3.11124458708E-1)[&rate=5.766569557378655E-4]:5.943241877762E-2)[&rate=5.766569557378655E-4]:3.247964410794E-1,68[&rate=5.766569557378655E-4]:6.543697120076E-1)[&rate=5.766569557378655E-4]:4.662553975854E-1)[&rate=5.766569557378655E-4]:2.949077646639E-1)[&rate=5.766569557378655E-4]:2.267680605018E-2,33[&rate=5.766569557378655E-4]:1.10369877404E-2)[&rate=5.766569557378655E-4]:5.539158312644E-2)[&rate=5.766569557378655E-4]:3.627589482843E-2);
tree STATE_21960000 [&joint=-20976.040534690954,lnP=-20976.040534690954] = [&R] ((33[&rate=4.944501139988085E-4]:8.532305945767E-3,((34[&rate=4.944501139988085E-4]:8.440788778755E-3,((125[&rate=4.944501139988085E-4]:1.057170203359E0,(((((137[&rate=4.944501139988085E-4]:3.816334764018E-1,133[&rate=4.944501139988085E-4]:3.405375859908E-1)[&rate=4.944501139988085E-4]:8.357400507748E-2,134[&rate=4.944501139988085E-4]:3.939746047671E-1)[&rate=4.944501139988085E-4]:1.017222014304E0,(52[&rate=4.944501139988085E-4]:6.618394551055E-1,(((12[&rate=4.944501139988085E-4]:2.427410136151E-1,5[&rate=4.944501139988085E-4]:2.043848492316E-1)[&rate=4.944501139988085E-4]:1.261397738784E-1,29[&rate=4.944501139988085E-4]:4.757301025619E-1)[&rate=4.944501139988085E-4]:2.831520165672E-1,103[&rate=4.944501139988085E-4]:5.260054068004E-1)[&rate=4.944501139988085E-4]:1.800127782866E0)[&rate=4.944501139988085E-4]:5.611374610302E-3)[&rate=4.944501139988085E-4]:1.820906838284E-1,53[&rate=4.944501139988085E-4]:8.413447922328E-1)[&rate=4.944501139988085E-4]:1.040030986422E-1,((75[&rate=4.944501139988085E-4]:4.130265556264E-1,((74[&rate=4.944501139988085E-4]:3.517422852714E-1,70[&rate=4.944501139988085E-4]:3.13386120888E-1)[&rate=4.944501139988085E-4]:8.470443158433E-3,76[&rate=4.944501139988085E-4]:3.602127284299E-1)[&rate=4.944501139988085E-4]:5.281382719654E-2)[&rate=4.944501139988085E-4]:5.350527857017E-1,((81[&rate=4.944501139988085E-4]:1.628084521443E-1,80[&rate=4.944501139988085E-4]:1.628084521443E-1)[&rate=4.944501139988085E-4]:1.930812267965E-1,((77[&rate=4.944501139988085E-4]:2.267636852644E-1,73[&rate=4.944501139988085E-4]:2.322431373191E-1)[&rate=4.944501139988085E-4]:1.418481190273E-1,((72[&rate=4.944501139988085E-4]:3.165933063657E-2,78[&rate=4.944501139988085E-4]:5.357713885589E-2)[&rate=4.944501139988085E-4]:2.49484017898E-1,(82[&rate=4.944501139988085E-4]:3.097165833172E-1,(71[&rate=4.944501139988085E-4]:1.267310667734E-1,79[&rate=4.944501139988085E-4]:1.541283270474E-1)[&rate=4.944501139988085E-4]:1.473690781877E-1)[&rate=4.944501139988085E-4]:1.563751518746E-3)[&rate=4.944501139988085E-4]:2.993420918166E-2)[&rate=4.944501139988085E-4]:3.111349108757E-2)[&rate=4.944501139988085E-4]:5.428745938942E-1)[&rate=4.944501139988085E-4]:7.43731608159E-1)[&rate=4.944501139988085E-4]:3.222048261456E-1)[&rate=4.944501139988085E-4]:3.637126087537E-1,((59[&rate=4.944501139988085E-4]:5.943233908666E-1,(((37[&rate=4.944501139988085E-4]:3.82946785408E-1,(55[&rate=4.944501139988085E-4]:2.647430606287E-1,56[&rate=4.944501139988085E-4]:2.647430606287E-1)[&rate=4.944501139988085E-4]:7.175563734753E-2)[&rate=4.944501139988085E-4]:3.428665458061E-2,(54[&rate=4.944501139988085E-4]:3.07348943037E-1,57[&rate=4.944501139988085E-4]:3.483325495943E-1)[&rate=4.944501139988085E-4]:3.338176471123E-2)[&rate=4.944501139988085E-4]:1.329902321683E-1,58[&rate=4.944501139988085E-4]:5.310979890969E-1)[&rate=4.944501139988085E-4]:8.23510848299E-2)[&rate=4.944501139988085E-4]:2.41399566624E-1,68[&rate=4.944501139988085E-4]:7.865426296217E-1)[&rate=4.944501139988085E-4]:4.676735158247E-1)[&rate=4.944501139988085E-4]:1.649589797348E-1)[&rate=4.944501139988085E-4]:5.432168134794E-3,(((((126[&rate=4.944501139988085E-4]:1.154839654759E0,(119[&rate=4.944501139988085E-4]:1.824873123254E0,(135[&rate=4.944501139988085E-4]:4.220106752017E-1,(138[&rate=4.944501139988085E-4]:1.707877616713E-1,136[&rate=4.944501139988085E-4]:3.928091235606E-2)[&rate=4.944501139988085E-4]:4.512229135305E-1)[&rate=4.944501139988085E-4]:1.054917242573E0)[&rate=4.944501139988085E-4]:1.156690541487E-1)[&rate=4.944501139988085E-4]:8.120903237449E-3,120[&rate=4.944501139988085E-4]:1.852772669681E0)[&rate=4.944501139988085E-4]:2.622462697975E-1,66[&rate=4.944501139988085E-4]:1.78032638109E-1)[&rate=4.944501139988085E-4]:1.149354331878E-1,(67[&rate=4.944501139988085E-4]:2.440275455715E-1,((124[&rate=4.944501139988085E-4]:1.833596333376E-1,123[&rate=4.944501139988085E-4]:1.860918737747E-1)[&rate=4.944501139988085E-4]:1.833705689034E-1,122[&rate=4.944501139988085E-4]:3.694624426781E-1)[&rate=4.944501139988085E-4]:3.758376532341E-1)[&rate=4.944501139988085E-4]:4.894052572528E-2)[&rate=4.944501139988085E-4]:4.503138986613E-1,((38[&rate=4.944501139988085E-4]:8.205977613347E-1,((((97[&rate=4.944501139988085E-4]:4.648881786307E-1,((147[&rate=4.944501139988085E-4]:5.273755570419E-1,((94[&rate=4.944501139988085E-4]:4.424173316996E-1,((((3[&rate=4.944501139988085E-4]:3.908239721491E-1,((87[&rate=4.944501139988085E-4]:3.32517960182E-1,(88[&rate=4.944501139988085E-4]:2.650429467179E-2,89[&rate=4.944501139988085E-4]:4.02029248088E-2)[&rate=4.944501139988085E-4]:3.060136655102E-1)[&rate=4.944501139988085E-4]:9.035209341973E-2,((92[&rate=4.944501139988085E-4]:2.148268956262E-1,(90[&rate=4.944501139988085E-4]:1.320183841474E-2,91[&rate=4.944501139988085E-4]:1.320183841474E-2)[&rate=4.944501139988085E-4]:2.016250572115E-1)[&rate=4.944501139988085E-4]:1.235748795623E-1,(83[&rate=4.944501139988085E-4]:1.932953671048E-1,(86[&rate=4.944501139988085E-4]:1.931723539441E-1,(84[&rate=4.944501139988085E-4]:1.491844980956E-1,(85[&rate=4.944501139988085E-4]:1.486171345642E-1,93[&rate=4.944501139988085E-4]:1.623157647012E-1)[&rate=4.944501139988085E-4]:5.673635313936E-4)[&rate=4.944501139988085E-4]:4.398785584853E-2)[&rate=4.944501139988085E-4]:1.230131607154E-4)[&rate=4.944501139988085E-4]:1.314077779468E-1)[&rate=4.944501139988085E-4]:9.816690855018E-2)[&rate=4.944501139988085E-4]:5.076799459445E-1)[&rate=4.944501139988085E-4]:3.966676437831E-1,((18[&rate=4.944501139988085E-4]:5.909678733554E-1,6[&rate=4.944501139988085E-4]:5.279541747253E-1)[&rate=4.944501139988085E-4]:1.128766828613E-1,(15[&rate=4.944501139988085E-4]:5.693575808969E-1,10[&rate=4.944501139988085E-4]:5.310014165134E-1)[&rate=4.944501139988085E-4]:1.262677972376E-1)[&rate=4.944501139988085E-4]:1.987155528661E-1)[&rate=4.944501139988085E-4]:4.98851648202E-1,(((((115[&rate=4.944501139988085E-4]:6.211240292845E-1,(13[&rate=4.944501139988085E-4]:4.133656039852E-1,19[&rate=4.944501139988085E-4]:4.517217683689E-1)[&rate=4.944501139988085E-4]:2.899502061211E-1)[&rate=4.944501139988085E-4]:2.295647785674E-1,(((139[&rate=4.944501139988085E-4]:6.344998287725E-1,104[&rate=4.944501139988085E-4]:4.427190068548E-1)[&rate=4.944501139988085E-4]:5.200132316279E-2,(106[&rate=4.944501139988085E-4]:8.364662057829E-2,111[&rate=4.944501139988085E-4]:1.000849767427E-1)[&rate=4.944501139988085E-4]:4.110737094393E-1)[&rate=4.944501139988085E-4]:3.00368801722E-1,(148[&rate=4.944501139988085E-4]:3.289768064548E-1,143[&rate=4.944501139988085E-4]:3.262370804274E-1)[&rate=4.944501139988085E-4]:4.441945170657E-1)[&rate=4.944501139988085E-4]:1.158736487151E-1)[&rate=4.944501139988085E-4]:1.899184296581E-1,(108[&rate=4.944501139988085E-4]:8.881934216549E-1,((114[&rate=4.944501139988085E-4]:5.811113762894E-1,((109[&rate=4.944501139988085E-4]:3.090187062485E-1,107[&rate=4.944501139988085E-4]:2.898406240568E-1)[&rate=4.944501139988085E-4]:3.216692498376E-1,112[&rate=4.944501139988085E-4]:6.334276821135E-1)[&rate=4.944501139988085E-4]:2.98754749978E-2)[&rate=4.944501139988085E-4]:2.403269162135E-1,116[&rate=4.944501139988085E-4]:8.214382925029E-1)[&rate=4.944501139988085E-4]:9.220882576555E-3)[&rate=4.944501139988085E-4]:2.099480624305E-1)[&rate=4.944501139988085E-4]:5.513657349065E-2,((105[&rate=4.944501139988085E-4]:6.530558136241E-1,110[&rate=4.944501139988085E-4]:6.749736218432E-1)[&rate=4.944501139988085E-4]:2.315932975996E-1,(113[&rate=4.944501139988085E-4]:8.97995851937E-1,(((117[&rate=4.944501139988085E-4]:4.819537350426E-1,(30[&rate=4.944501139988085E-4]:2.090077766857E-1,4[&rate=4.944501139988085E-4]:3.640503695967E-2)[&rate=4.944501139988085E-4]:3.852747254802E-1)[&rate=4.944501139988085E-4]:1.594857019615E-1,9[&rate=4.944501139988085E-4]:6.304805328944E-1)[&rate=4.944501139988085E-4]:1.593828010289E-1,(14[&rate=4.944501139988085E-4]:5.121646412974E-1,17[&rate=4.944501139988085E-4]:5.505208056811E-1)[&rate=4.944501139988085E-4]:2.859178707079E-1)[&rate=4.944501139988085E-4]:9.991333993163E-2)[&rate=4.944501139988085E-4]:1.405051956057E-2)[&rate=4.944501139988085E-4]:2.658892203249E-1)[&rate=4.944501139988085E-4]:4.299896353525E-2,((142[&rate=4.944501139988085E-4]:1.967892703126E-1,(145[&rate=4.944501139988085E-4]:1.072888494606E-1,(141[&rate=4.944501139988085E-4]:7.971920763729E-2,144[&rate=4.944501139988085E-4]:7.697948160993E-2)[&rate=4.944501139988085E-4]:2.482991579571E-2)[&rate=4.944501139988085E-4]:8.950042085201E-2)[&rate=4.944501139988085E-4]:1.192736141241E0,((((1[&rate=4.944501139988085E-4]:1.143565276557E-1,(21[&rate=4.944501139988085E-4]:6.749372057277E-1,28[&rate=4.944501139988085E-4]:6.995947399742E-1)[&rate=4.944501139988085E-4]:2.010631575445E-1)[&rate=4.944501139988085E-4]:8.267711673067E-2,24[&rate=4.944501139988085E-4]:9.778555621946E-1)[&rate=4.944501139988085E-4]:2.066195573203E-1,(((20[&rate=4.944501139988085E-4]:3.261969579607E-1,25[&rate=4.944501139988085E-4]:3.453750401525E-1)[&rate=4.944501139988085E-4]:2.977931555424E-1,23[&rate=4.944501139988085E-4]:6.322092915852E-1)[&rate=4.944501139988085E-4]:1.719857226113E-1,(140[&rate=4.944501139988085E-4]:5.980877614604E-1,11[&rate=4.944501139988085E-4]:6.172658436522E-1)[&rate=4.944501139988085E-4]:1.019976636951E-1)[&rate=4.944501139988085E-4]:3.693212012087E-1)[&rate=4.944501139988085E-4]:2.251416252533E-2,102[&rate=4.944501139988085E-4]:4.534544642387E-2)[&rate=4.944501139988085E-4]:9.760462266415E-2)[&rate=4.944501139988085E-4]:4.011883530138E-3)[&rate=4.944501139988085E-4]:1.421210375434E-1)[&rate=4.944501139988085E-4]:4.937453631185E-1,101[&rate=4.944501139988085E-4]:7.773489012252E-1)[&rate=4.944501139988085E-4]:5.835877807252E-1)[&rate=4.944501139988085E-4]:4.144915481086E-2,(2[&rate=4.944501139988085E-4]:8.906764341564E-1,((26[&rate=4.944501139988085E-4]:6.494930704622E-1,(7[&rate=4.944501139988085E-4]:3.593355840452E-1,8[&rate=4.944501139988085E-4]:3.593355840452E-1)[&rate=4.944501139988085E-4]:1.833081713485E-1)[&rate=4.944501139988085E-4]:2.097147435511E-1,(31[&rate=4.944501139988085E-4]:7.482100536417E-1,(22[&rate=4.944501139988085E-4]:6.313386579701E-1,27[&rate=4.944501139988085E-4]:6.477770141345E-1)[&rate=4.944501139988085E-4]:6.207687512357E-2)[&rate=4.944501139988085E-4]:1.5483337681E-1)[&rate=4.944501139988085E-4]:2.150302639788E-1)[&rate=4.944501139988085E-4]:1.49527104644E0)[&rate=4.944501139988085E-4]:4.077683009412E-2)[&rate=4.944501139988085E-4]:6.264537754888E-2,146[&rate=4.944501139988085E-4]:6.528624646454E-1)[&rate=4.944501139988085E-4]:3.282544586478E-3)[&rate=4.944501139988085E-4]:6.71267234584E-2,16[&rate=4.944501139988085E-4]:2.688546079573E0)[&rate=4.944501139988085E-4]:1.859817941078E-2,(((100[&rate=4.944501139988085E-4]:3.766643217883E-1,95[&rate=4.944501139988085E-4]:4.613637753404E-1)[&rate=4.944501139988085E-4]:1.932679521131E-1,(96[&rate=4.944501139988085E-4]:5.151339947606E-1,99[&rate=4.944501139988085E-4]:5.506531204435E-1)[&rate=4.944501139988085E-4]:1.149075687585E-1)[&rate=4.944501139988085E-4]:3.859558530509E-2,98[&rate=4.944501139988085E-4]:6.822983510098E-1)[&rate=4.944501139988085E-4]:6.776828240258E-2)[&rate=4.944501139988085E-4]:7.728038960231E-2,(40[&rate=4.944501139988085E-4]:6.109028506451E-1,39[&rate=4.944501139988085E-4]:6.109028506451E-1)[&rate=4.944501139988085E-4]:8.802887182337E-2)[&rate=4.944501139988085E-4]:1.899720497953E-1)[&rate=4.944501139988085E-4]:2.965100205144E-1,((((((118[&rate=4.944501139988085E-4]:3.887572884059E-1,69[&rate=4.944501139988085E-4]:3.997161925155E-1)[&rate=4.944501139988085E-4]:2.832469200454E-1,((130[&rate=4.944501139988085E-4]:1.427964824174E-1,131[&rate=4.944501139988085E-4]:1.455362084448E-1)[&rate=4.944501139988085E-4]:6.414961926741E-2,(132[&rate=4.944501139988085E-4]:7.362155162033E-2,129[&rate=4.944501139988085E-4]:7.088182559297E-2)[&rate=4.944501139988085E-4]:1.360642760918E-1)[&rate=4.944501139988085E-4]:3.280718053966E-1)[&rate=4.944501139988085E-4]:8.263537479363E-1,128[&rate=4.944501139988085E-4]:1.35863192899E0)[&rate=4.944501139988085E-4]:3.09692185929E-1,((((41[&rate=4.944501139988085E-4]:4.33146166854E-1,(42[&rate=4.944501139988085E-4]:6.66899165299E-2,48[&rate=4.944501139988085E-4]:1.049412826501E-1)[&rate=4.944501139988085E-4]:3.719207311984E-1)[&rate=4.944501139988085E-4]:4.104147888001E-2,(46[&rate=4.944501139988085E-4]:3.910252502063E-1,43[&rate=4.944501139988085E-4]:3.910252502063E-1)[&rate=4.944501139988085E-4]:1.378072042707E-1)[&rate=4.944501139988085E-4]:1.203982007719E-1,((51[&rate=4.944501139988085E-4]:5.521279432144E-1,(50[&rate=4.944501139988085E-4]:2.280453002362E-1,49[&rate=4.944501139988085E-4]:2.280453002362E-1)[&rate=4.944501139988085E-4]:3.18618162104E-1)[&rate=4.944501139988085E-4]:3.676262184395E-2,44[&rate=4.944501139988085E-4]:6.107484885556E-1)[&rate=4.944501139988085E-4]:3.301768581903E-2)[&rate=4.944501139988085E-4]:5.653639249773E-2,(45[&rate=4.944501139988085E-4]:6.461712381741E-1,47[&rate=4.944501139988085E-4]:6.543679594855E-1)[&rate=4.944501139988085E-4]:5.139908826118E-2)[&rate=4.944501139988085E-4]:1.973575761927E-1)[&rate=4.944501139988085E-4]:2.7995399044E-2,(((65[&rate=4.944501139988085E-4]:1.568584689067E-1,(64[&rate=4.944501139988085E-4]:1.694077763628E-1,60[&rate=4.944501139988085E-4]:1.872284485609E-2)[&rate=4.944501139988085E-4]:1.381356240506E-1)[&rate=4.944501139988085E-4]:3.648762546388E-2,62[&rate=4.944501139988085E-4]:3.851269162884E-1)[&rate=4.944501139988085E-4]:4.788853151524E-1,(63[&rate=4.944501139988085E-4]:7.615006670893E-3,61[&rate=4.944501139988085E-4]:4.871089708194E-2)[&rate=4.944501139988085E-4]:8.153013343588E-1)[&rate=4.944501139988085E-4]:9.720333099199E-1)[&rate=4.944501139988085E-4]:9.2756766183E-2,(36[&rate=4.944501139988085E-4]:2.693641952769E-1,(127[&rate=4.944501139988085E-4]:2.687874400673E0,(35[&rate=4.944501139988085E-4]:1.119317525587E-1,121[&rate=4.944501139988085E-4]:2.237959149819E0)[&rate=4.944501139988085E-4]:8.819360443026E-3)[&rate=4.944501139988085E-4]:1.020377398094E-1)[&rate=4.944501139988085E-4]:3.752030404753E-2)[&rate=4.944501139988085E-4]:2.54433178475E-1)[&rate=4.944501139988085E-4]:2.285396346245E-1)[&rate=4.944501139988085E-4]:1.336046855855E-1)[&rate=4.944501139988085E-4]:1.109770519659E-2)[&rate=4.944501139988085E-4]:6.936942099522E-2,32[&rate=4.944501139988085E-4]:7.242227488627E-2);
tree STATE_22050000 [&joint=-20974.918697738736,lnP=-20974.918697738736] = [&R] ((34[&rate=5.589181845866317E-4]:3.65522582186E-2,(32[&rate=5.589181845866317E-4]:3.059087326195E-3,(((125[&rate=5.589181845866317E-4]:8.799189731907E-1,((((((12[&rate=5.589181845866317E-4]:2.925264788057E-1,5[&rate=5.589181845866317E-4]:2.541703144223E-1)[&rate=5.589181845866317E-4]:1.436401011042E-1,29[&rate=5.589181845866317E-4]:5.430158949785E-1)[&rate=5.589181845866317E-4]:2.178929502112E-1,103[&rate=5.589181845866317E-4]:5.280321328609E-1)[&rate=5.589181845866317E-4]:1.495010764019E0,(133[&rate=5.589181845866317E-4]:4.733330092746E-1,(134[&rate=5.589181845866317E-4]:2.389818782397E-1,137[&rate=5.589181845866317E-4]:3.102147549519E-1)[&rate=5.589181845866317E-4]:2.042141447337E-1)[&rate=5.589181845866317E-4]:6.592989287015E-1)[&rate=5.589181845866317E-4]:2.608510717793E-1,52[&rate=5.589181845866317E-4]:6.196002340986E-1)[&rate=5.589181845866317E-4]:5.971182065252E-2,(((75[&rate=5.589181845866317E-4]:4.143505575587E-1,(76[&rate=5.589181845866317E-4]:3.460420011685E-1,(70[&rate=5.589181845866317E-4]:2.939270883258E-1,74[&rate=5.589181845866317E-4]:3.322832527093E-1)[&rate=5.589181845866317E-4]:1.375874845916E-2)[&rate=5.589181845866317E-4]:6.830855639026E-2)[&rate=5.589181845866317E-4]:1.344089457571E-1,((((81[&rate=5.589181845866317E-4]:3.441441496579E-3,80[&rate=5.589181845866317E-4]:3.441441496579E-3)[&rate=5.589181845866317E-4]:3.53003233749E-1,73[&rate=5.589181845866317E-4]:4.057597437387E-1)[&rate=5.589181845866317E-4]:5.946545940406E-2,77[&rate=5.589181845866317E-4]:4.59745751088E-1)[&rate=5.589181845866317E-4]:5.68752366299E-3,((82[&rate=5.589181845866317E-4]:3.883690736224E-1,(79[&rate=5.589181845866317E-4]:3.001692167232E-1,71[&rate=5.589181845866317E-4]:2.727719564491E-1)[&rate=5.589181845866317E-4]:7.998067881713E-2)[&rate=5.589181845866317E-4]:3.539492896979E-2,(72[&rate=5.589181845866317E-4]:9.609303341362E-3,78[&rate=5.589181845866317E-4]:3.152711156068E-2)[&rate=5.589181845866317E-4]:3.840177129494E-1)[&rate=5.589181845866317E-4]:1.427201188481E-2)[&rate=5.589181845866317E-4]:7.78467765101E-2)[&rate=5.589181845866317E-4]:8.326776145361E-1,53[&rate=5.589181845866317E-4]:6.349740592398E-1)[&rate=5.589181845866317E-4]:3.614127419993E-2)[&rate=5.589181845866317E-4]:4.191861534122E-1)[&rate=5.589181845866317E-4]:5.669817268389E-1,((((56[&rate=5.589181845866317E-4]:3.223129272945E-1,55[&rate=5.589181845866317E-4]:3.223129272945E-1)[&rate=5.589181845866317E-4]:6.790571292481E-2,((37[&rate=5.589181845866317E-4]:1.120687550063E-1,57[&rate=5.589181845866317E-4]:7.654962932317E-2)[&rate=5.589181845866317E-4]:2.73981096882E-1,(58[&rate=5.589181845866317E-4]:1.22291797399E-1,54[&rate=5.589181845866317E-4]:6.491474821871E-2)[&rate=5.589181845866317E-4]:2.446323714291E-1)[&rate=5.589181845866317E-4]:5.061687576289E-2)[&rate=5.589181845866317E-4]:1.400982185718E-1,59[&rate=5.589181845866317E-4]:5.385135801027E-1)[&rate=5.589181845866317E-4]:2.848272307476E-1,68[&rate=5.589181845866317E-4]:7.741604829814E-1)[&rate=5.589181845866317E-4]:5.060735503815E-1)[&rate=5.589181845866317E-4]:1.127007468305E-1,(((38[&rate=5.589181845866317E-4]:7.782066303836E-1,((16[&rate=5.589181845866317E-4]:2.574711670392E0,((2[&rate=5.589181845866317E-4]:8.613062358135E-1,((22[&rate=5.589181845866317E-4]:2.882713415855E-1,27[&rate=5.589181845866317E-4]:3.047096977499E-1)[&rate=5.589181845866317E-4]:4.115701587939E-1,((26[&rate=5.589181845866317E-4]:6.199663160415E-1,(7[&rate=5.589181845866317E-4]:2.625868017909E-1,8[&rate=5.589181845866317E-4]:2.625868017909E-1)[&rate=5.589181845866317E-4]:2.50530199182E-1)[&rate=5.589181845866317E-4]:7.513499010122E-2,31[&rate=5.589181845866317E-4]:7.389369225811E-1)[&rate=5.589181845866317E-4]:1.569909834643E-2)[&rate=5.589181845866317E-4]:3.340674751601E-1)[&rate=5.589181845866317E-4]:1.564153466183E0,(39[&rate=5.589181845866317E-4]:3.585074385472E-1,97[&rate=5.589181845866317E-4]:2.87469187181E-1)[&rate=5.589181845866317E-4]:1.102264606204E-1)[&rate=5.589181845866317E-4]:2.048484510753E-2)[&rate=5.589181845866317E-4]:2.197054594922E-1,(((((100[&rate=5.589181845866317E-4]:2.468973538755E-1,94[&rate=5.589181845866317E-4]:2.468973538755E-1)[&rate=5.589181845866317E-4]:1.134622402992E-1,95[&rate=5.589181845866317E-4]:4.450590477268E-1)[&rate=5.589181845866317E-4]:1.239963137127E-1,(98[&rate=5.589181845866317E-4]:5.19229325346E-1,(96[&rate=5.589181845866317E-4]:2.890776134231E-1,99[&rate=5.589181845866317E-4]:3.245967391059E-1)[&rate=5.589181845866317E-4]:2.164905097373E-1)[&rate=5.589181845866317E-4]:3.88970743447E-2)[&rate=5.589181845866317E-4]:9.208434764031E-2,((((3[&rate=5.589181845866317E-4]:8.098607088181E-1,((15[&rate=5.589181845866317E-4]:2.7229783528E-1,10[&rate=5.589181845866317E-4]:2.339416708966E-1)[&rate=5.589181845866317E-4]:2.742418860296E-1,(18[&rate=5.589181845866317E-4]:4.208504450801E-1,6[&rate=5.589181845866317E-4]:3.5783674645E-1)[&rate=5.589181845866317E-4]:1.339084543118E-1)[&rate=5.589181845866317E-4]:3.701703025768E-1)[&rate=5.589181845866317E-4]:4.112402320491E-2,((88[&rate=5.589181845866317E-4]:1.04657432895E-1,89[&rate=5.589181845866317E-4]:1.18356063032E-1)[&rate=5.589181845866317E-4]:3.106270177655E-1,((((92[&rate=5.589181845866317E-4]:8.28605092873E-2,(90[&rate=5.589181845866317E-4]:3.264347643337E-2,91[&rate=5.589181845866317E-4]:3.264347643337E-2)[&rate=5.589181845866317E-4]:5.021703285393E-2)[&rate=5.589181845866317E-4]:7.423002666503E-2,((93[&rate=5.589181845866317E-4]:2.695157666707E-2,86[&rate=5.589181845866317E-4]:1.325294653006E-2)[&rate=5.589181845866317E-4]:1.320985891719E-2,84[&rate=5.589181845866317E-4]:2.646280544724E-2)[&rate=5.589181845866317E-4]:1.169291003681E-1)[&rate=5.589181845866317E-4]:8.436074233484E-4,87[&rate=5.589181845866317E-4]:1.442355132387E-1)[&rate=5.589181845866317E-4]:2.381939608373E-1,(85[&rate=5.589181845866317E-4]:1.21103715423E-1,83[&rate=5.589181845866317E-4]:1.21103715423E-1)[&rate=5.589181845866317E-4]:2.613257586529E-1)[&rate=5.589181845866317E-4]:3.285497658454E-2)[&rate=5.589181845866317E-4]:9.754263087596E-1)[&rate=5.589181845866317E-4]:5.729466136157E-1,(((((((19[&rate=5.589181845866317E-4]:3.825560595815E-1,13[&rate=5.589181845866317E-4]:3.441998951978E-1)[&rate=5.589181845866317E-4]:5.893644325642E-1,115[&rate=5.589181845866317E-4]:8.513725469401E-1)[&rate=5.589181845866317E-4]:1.777734133448E-2,((108[&rate=5.589181845866317E-4]:4.991172377079E-1,107[&rate=5.589181845866317E-4]:5.018569637352E-1)[&rate=5.589181845866317E-4]:1.152395808249E-1,(109[&rate=5.589181845866317E-4]:5.926569377606E-1,(112[&rate=5.589181845866317E-4]:4.05591226171E-1,114[&rate=5.589181845866317E-4]:3.233994453491E-1)[&rate=5.589181845866317E-4]:1.89805437617E-1)[&rate=5.589181845866317E-4]:4.361768899126E-2)[&rate=5.589181845866317E-4]:3.123273163173E-1)[&rate=5.589181845866317E-4]:1.418295940847E-1,((((104[&rate=5.589181845866317E-4]:1.100166642224E-1,111[&rate=5.589181845866317E-4]:1.264550203868E-1)[&rate=5.589181845866317E-4]:1.181140535288E-1,(106[&rate=5.589181845866317E-4]:6.98288306224E-2,139[&rate=5.589181845866317E-4]:2.616096525401E-1)[&rate=5.589181845866317E-4]:1.583018871288E-1)[&rate=5.589181845866317E-4]:1.671216285728E-1,116[&rate=5.589181845866317E-4]:3.349783737213E-1)[&rate=5.589181845866317E-4]:3.242431429864E-1,(148[&rate=5.589181845866317E-4]:3.491020851086E-1,143[&rate=5.589181845866317E-4]:3.463623590812E-1)[&rate=5.589181845866317E-4]:3.484755959829E-1)[&rate=5.589181845866317E-4]:3.517579656516E-1)[&rate=5.589181845866317E-4]:3.727417262309E-2,(((113[&rate=5.589181845866317E-4]:4.731800208891E-1,110[&rate=5.589181845866317E-4]:4.677005688344E-1)[&rate=5.589181845866317E-4]:1.44439757543E-1,105[&rate=5.589181845866317E-4]:5.902225181584E-1)[&rate=5.589181845866317E-4]:1.909780263849E-1,(((30[&rate=5.589181845866317E-4]:3.997842019098E-1,4[&rate=5.589181845866317E-4]:2.271814621837E-1)[&rate=5.589181845866317E-4]:2.981617132426E-1,(14[&rate=5.589181845866317E-4]:4.52820624787E-1,17[&rate=5.589181845866317E-4]:4.911767891707E-1)[&rate=5.589181845866317E-4]:1.300567972145E-1)[&rate=5.589181845866317E-4]:7.348794604747E-2,(9[&rate=5.589181845866317E-4]:3.711475117241E-1,117[&rate=5.589181845866317E-4]:3.821064158338E-1)[&rate=5.589181845866317E-4]:2.769986782428E-1)[&rate=5.589181845866317E-4]:1.522324367681E-1)[&rate=5.589181845866317E-4]:3.218476309872E-1)[&rate=5.589181845866317E-4]:3.053853279145E-1,((24[&rate=5.589181845866317E-4]:9.183239249528E-1,((21[&rate=5.589181845866317E-4]:6.241507661981E-1,28[&rate=5.589181845866317E-4]:6.488083004446E-1)[&rate=5.589181845866317E-4]:2.423820184795E-1,1[&rate=5.589181845866317E-4]:1.048889490611E-1)[&rate=5.589181845866317E-4]:3.26130580835E-2)[&rate=5.589181845866317E-4]:3.194002301057E-1,(((((20[&rate=5.589181845866317E-4]:4.480614747056E-1,25[&rate=5.589181845866317E-4]:4.672395568973E-1)[&rate=5.589181845866317E-4]:2.838623952006E-2,23[&rate=5.589181845866317E-4]:4.846668923077E-1)[&rate=5.589181845866317E-4]:2.240341498154E-1,140[&rate=5.589181845866317E-4]:6.045914530822E-1)[&rate=5.589181845866317E-4]:1.703700394151E-3,11[&rate=5.589181845866317E-4]:6.25473235668E-1)[&rate=5.589181845866317E-4]:4.73296045398E-1,102[&rate=5.589181845866317E-4]:3.301585640855E-2)[&rate=5.589181845866317E-4]:4.306446303361E-2)[&rate=5.589181845866317E-4]:2.857778415371E-1)[&rate=5.589181845866317E-4]:5.532449529044E-3,(142[&rate=5.589181845866317E-4]:3.504843355407E-1,((141[&rate=5.589181845866317E-4]:1.659070159055E-1,144[&rate=5.589181845866317E-4]:1.631672898781E-1)[&rate=5.589181845866317E-4]:9.219696625727E-2,145[&rate=5.589181845866317E-4]:2.608437081903E-1)[&rate=5.589181845866317E-4]:8.964062735034E-2)[&rate=5.589181845866317E-4]:1.263481617433E0)[&rate=5.589181845866317E-4]:5.928046115771E-2)[&rate=5.589181845866317E-4]:2.211442707091E-1,101[&rate=5.589181845866317E-4]:6.423358903202E-1)[&rate=5.589181845866317E-4]:8.526237154583E-1)[&rate=5.589181845866317E-4]:1.465425527614E-1,(40[&rate=5.589181845866317E-4]:5.195121262121E-1,(147[&rate=5.589181845866317E-4]:5.751305391277E-1,146[&rate=5.589181845866317E-4]:6.379720691823E-1)[&rate=5.589181845866317E-4]:1.758636264678E-3)[&rate=5.589181845866317E-4]:1.488258733341E-1)[&rate=5.589181845866317E-4]:4.058620422126E-2)[&rate=5.589181845866317E-4]:1.375884375453E-1)[&rate=5.589181845866317E-4]:5.41289747954E-1,(((45[&rate=5.589181845866317E-4]:9.513671481461E-1,(((51[&rate=5.589181845866317E-4]:6.654674956299E-2,(44[&rate=5.589181845866317E-4]:2.66722040561E-2,47[&rate=5.589181845866317E-4]:3.213668493035E-2)[&rate=5.589181845866317E-4]:6.173246900413E-2)[&rate=5.589181845866317E-4]:6.358917689513E-1,(43[&rate=5.589181845866317E-4]:4.978254131601E-1,(46[&rate=5.589181845866317E-4]:4.150695368999E-1,((48[&rate=5.589181845866317E-4]:2.302832100394E-1,42[&rate=5.589181845866317E-4]:1.920318439191E-1)[&rate=5.589181845866317E-4]:1.567584592998E-2,41[&rate=5.589181845866317E-4]:2.022432089749E-1)[&rate=5.589181845866317E-4]:1.581815191821E-1)[&rate=5.589181845866317E-4]:8.275587626022E-2)[&rate=5.589181845866317E-4]:2.319355097257E-1)[&rate=5.589181845866317E-4]:1.429995270473E-2,(50[&rate=5.589181845866317E-4]:3.827554792154E-1,49[&rate=5.589181845866317E-4]:3.827554792154E-1)[&rate=5.589181845866317E-4]:3.285185111294E-1)[&rate=5.589181845866317E-4]:2.15502993867E-1)[&rate=5.589181845866317E-4]:1.858428391466E-1,((128[&rate=5.589181845866317E-4]:1.588848676837E0,(((65[&rate=5.589181845866317E-4]:3.148393977593E-1,(64[&rate=5.589181845866317E-4]:4.367738501706E-1,60[&rate=5.589181845866317E-4]:2.860889186639E-1)[&rate=5.589181845866317E-4]:2.875047909535E-2)[&rate=5.589181845866317E-4]:1.42421104075E-2,62[&rate=5.589181845866317E-4]:5.208623300845E-1)[&rate=5.589181845866317E-4]:3.248242464945E-1,(63[&rate=5.589181845866317E-4]:9.130888220543E-3,61[&rate=5.589181845866317E-4]:5.022677863159E-2)[&rate=5.589181845866317E-4]:7.954597979475E-1)[&rate=5.589181845866317E-4]:8.828881276555E-1)[&rate=5.589181845866317E-4]:2.015417660923E-1,(118[&rate=5.589181845866317E-4]:7.999544283723E-1,(69[&rate=5.589181845866317E-4]:7.382766788652E-1,((132[&rate=5.589181845866317E-4]:2.167208104167E-1,(131[&rate=5.589181845866317E-4]:2.012204988258E-1,130[&rate=5.589181845866317E-4]:1.984807727984E-1)[&rate=5.589181845866317E-4]:1.550031159095E-2)[&rate=5.589181845866317E-4]:4.65323693632E-3,129[&rate=5.589181845866317E-4]:2.186343213257E-1)[&rate=5.589181845866317E-4]:3.716971520599E-1)[&rate=5.589181845866317E-4]:7.263665361677E-2)[&rate=5.589181845866317E-4]:1.130162041955E0)[&rate=5.589181845866317E-4]:1.202157566545E-1)[&rate=5.589181845866317E-4]:1.899515752838E-1,((35[&rate=5.589181845866317E-4]:3.209995153895E-2,(36[&rate=5.589181845866317E-4]:5.94891619538E-2,121[&rate=5.589181845866317E-4]:2.138941216748E0)[&rate=5.589181845866317E-4]:1.918613205091E-2)[&rate=5.589181845866317E-4]:6.801049876973E-3,127[&rate=5.589181845866317E-4]:2.606024289087E0)[&rate=5.589181845866317E-4]:5.328896501642E-1)[&rate=5.589181845866317E-4]:1.45340280242E-1)[&rate=5.589181845866317E-4]:8.600777890265E-2,((126[&rate=5.589181845866317E-4]:1.489244589954E0,66[&rate=5.589181845866317E-4]:2.420704002689E-1)[&rate=5.589181845866317E-4]:1.189378309722E-1,((67[&rate=5.589181845866317E-4]:1.1316933052E-1,((122[&rate=5.589181845866317E-4]:1.865063617274E-1,124[&rate=5.589181845866317E-4]:1.837741212903E-1)[&rate=5.589181845866317E-4]:8.541093467982E-3,123[&rate=5.589181845866317E-4]:1.950474551954E-1)[&rate=5.589181845866317E-4]:4.193944256653E-1)[&rate=5.589181845866317E-4]:4.651290061534E-2,(((135[&rate=5.589181845866317E-4]:7.086570034848E-1,(138[&rate=5.589181845866317E-4]:3.728203522334E-1,136[&rate=5.589181845866317E-4]:2.413135029182E-1)[&rate=5.589181845866317E-4]:5.358366512515E-1)[&rate=5.589181845866317E-4]:1.728293640713E-1,119[&rate=5.589181845866317E-4]:1.229431573036E0)[&rate=5.589181845866317E-4]:6.302664100997E-1,120[&rate=5.589181845866317E-4]:1.763807572176E0)[&rate=5.589181845866317E-4]:3.328609603288E-1)[&rate=5.589181845866317E-4]:2.013260001058E-1)[&rate=5.589181845866317E-4]:4.421304794837E-1)[&rate=5.589181845866317E-4]:4.207543169624E-2)[&rate=5.589181845866317E-4]:4.277645175429E-2)[&rate=5.589181845866317E-4]:1.157536267332E-2)[&rate=5.589181845866317E-4]:7.333460075896E-2,33[&rate=5.589181845866317E-4]:9.344850281318E-2);
tree STATE_22140000 [&joint=-20985.687557359248,lnP=-20985.687557359248] = [&R] (((((((((59[&rate=5.698246511665758E-4]:4.512188074236E-1,((56[&rate=5.698246511665758E-4]:1.900742149798E-1,55[&rate=5.698246511665758E-4]:1.900742149798E-1)[&rate=5.698246511665758E-4]:6.925371766104E-2,(37[&rate=5.698246511665758E-4]:2.869841142687E-1,((58[&rate=5.698246511665758E-4]:1.306906160901E-1,57[&rate=5.698246511665758E-4]:1.142971734671E-1)[&rate=5.698246511665758E-4]:8.834927707833E-2,54[&rate=5.698246511665758E-4]:1.616628439881E-1)[&rate=5.698246511665758E-4]:4.881853804017E-2)[&rate=5.698246511665758E-4]:1.879190580399E-2)[&rate=5.698246511665758E-4]:1.836941534712E-1)[&rate=5.698246511665758E-4]:1.008852154409E-1,68[&rate=5.698246511665758E-4]:5.029236949955E-1)[&rate=5.698246511665758E-4]:5.199415668228E-1,(((((70[&rate=5.698246511665758E-4]:4.082569922502E-1,74[&rate=5.698246511665758E-4]:4.466131566336E-1)[&rate=5.698246511665758E-4]:6.085639969478E-3,76[&rate=5.698246511665758E-4]:4.526987966031E-1)[&rate=5.698246511665758E-4]:1.133881107418E-1,75[&rate=5.698246511665758E-4]:5.660869073449E-1)[&rate=5.698246511665758E-4]:2.260601969773E-1,((77[&rate=5.698246511665758E-4]:5.005054167747E-1,(73[&rate=5.698246511665758E-4]:4.187130673547E-1,71[&rate=5.698246511665758E-4]:3.502199166698E-1)[&rate=5.698246511665758E-4]:8.727180147472E-2)[&rate=5.698246511665758E-4]:1.813508295389E-2,((82[&rate=5.698246511665758E-4]:1.184313428681E-1,((72[&rate=5.698246511665758E-4]:3.564942628814E-2,78[&rate=5.698246511665758E-4]:5.756723450745E-2)[&rate=5.698246511665758E-4]:2.489751890405E-2,79[&rate=5.698246511665758E-4]:8.24647534115E-2)[&rate=5.698246511665758E-4]:2.774741137456E-2)[&rate=5.698246511665758E-4]:3.058044051544E-1,(80[&rate=5.698246511665758E-4]:1.77377760952E-2,81[&rate=5.698246511665758E-4]:1.77377760952E-2)[&rate=5.698246511665758E-4]:3.90059615763E-1)[&rate=5.698246511665758E-4]:6.7007491432E-2)[&rate=5.698246511665758E-4]:2.680271525389E-1)[&rate=5.698246511665758E-4]:6.583910001363E-1,(53[&rate=5.698246511665758E-4]:5.219795530737E-1,(52[&rate=5.698246511665758E-4]:5.277308249712E-1,((((12[&rate=5.698246511665758E-4]:1.083841953534E-1,5[&rate=5.698246511665758E-4]:7.002803096998E-2)[&rate=5.698246511665758E-4]:1.336808409709E-1,29[&rate=5.698246511665758E-4]:3.489143513929E-1)[&rate=5.698246511665758E-4]:4.006067734994E-1,103[&rate=5.698246511665758E-4]:5.166444125636E-1)[&rate=5.698246511665758E-4]:1.334939152639E0,((134[&rate=5.698246511665758E-4]:4.129262496201E-1,133[&rate=5.698246511665758E-4]:4.430632359212E-1)[&rate=5.698246511665758E-4]:3.018043051982E-3,137[&rate=5.698246511665758E-4]:4.871771693843E-1)[&rate=5.698246511665758E-4]:5.150913273248E-1)[&rate=5.698246511665758E-4]:3.4044099433E-1)[&rate=5.698246511665758E-4]:2.445449413893E-3)[&rate=5.698246511665758E-4]:1.820954927728E-1)[&rate=5.698246511665758E-4]:6.958393962998E-1)[&rate=5.698246511665758E-4]:1.278284613249E-2,125[&rate=5.698246511665758E-4]:1.202314774618E0)[&rate=5.698246511665758E-4]:2.919811077831E-1,((((120[&rate=5.698246511665758E-4]:1.20624566676E0,(135[&rate=5.698246511665758E-4]:2.057973444641E-1,(138[&rate=5.698246511665758E-4]:2.061618429715E-1,136[&rate=5.698246511665758E-4]:7.465499365631E-2)[&rate=5.698246511665758E-4]:1.996355014926E-1)[&rate=5.698246511665758E-4]:7.483935277754E-1)[&rate=5.698246511665758E-4]:6.238890155446E-1,(126[&rate=5.698246511665758E-4]:1.099980747935E0,119[&rate=5.698246511665758E-4]:1.885683270579E0)[&rate=5.698246511665758E-4]:4.034182268462E-2)[&rate=5.698246511665758E-4]:5.229078784817E-1,(67[&rate=5.698246511665758E-4]:2.920786647425E-1,(122[&rate=5.698246511665758E-4]:3.458974169281E-1,(124[&rate=5.698246511665758E-4]:1.530576723342E-1,123[&rate=5.698246511665758E-4]:1.557899127713E-1)[&rate=5.698246511665758E-4]:1.901075041568E-1)[&rate=5.698246511665758E-4]:4.47453798155E-1)[&rate=5.698246511665758E-4]:1.239775946739E-1)[&rate=5.698246511665758E-4]:1.296742362681E-1,66[&rate=5.698246511665758E-4]:5.457304956845E-1)[&rate=5.698246511665758E-4]:2.341780822771E-1)[&rate=5.698246511665758E-4]:1.108465779285E-1,34[&rate=5.698246511665758E-4]:2.774145726012E-2)[&rate=5.698246511665758E-4]:1.409298971136E-2,32[&rate=5.698246511665758E-4]:1.991663875239E-2)[&rate=5.698246511665758E-4]:1.639000346492E-2,33[&rate=5.698246511665758E-4]:4.178609427203E-2)[&rate=5.698246511665758E-4]:7.005727678528E-2,((38[&rate=5.698246511665758E-4]:9.131787241222E-1,(((40[&rate=5.698246511665758E-4]:6.664404363675E-1,147[&rate=5.698246511665758E-4]:7.238174855478E-1)[&rate=5.698246511665758E-4]:5.716664977735E-2,97[&rate=5.698246511665758E-4]:6.525688347786E-1)[&rate=5.698246511665758E-4]:2.085854164286E-3,((((((88[&rate=5.698246511665758E-4]:1.219684309608E-1,89[&rate=5.698246511665758E-4]:1.356670610978E-1)[&rate=5.698246511665758E-4]:5.623417987417E-1,((87[&rate=5.698246511665758E-4]:1.435561974787E-1,(92[&rate=5.698246511665758E-4]:5.150090603693E-2,(90[&rate=5.698246511665758E-4]:3.480371677656E-2,91[&rate=5.698246511665758E-4]:3.480371677656E-2)[&rate=5.698246511665758E-4]:1.669718926037E-2)[&rate=5.698246511665758E-4]:1.057539215788E-1)[&rate=5.698246511665758E-4]:9.661068075251E-3,((86[&rate=5.698246511665758E-4]:9.614981893781E-2,83[&rate=5.698246511665758E-4]:9.614981893781E-2)[&rate=5.698246511665758E-4]:9.470260100639E-3,(84[&rate=5.698246511665758E-4]:4.243488699731E-2,(85[&rate=5.698246511665758E-4]:4.03582713937E-2,93[&rate=5.698246511665758E-4]:5.405690153071E-2)[&rate=5.698246511665758E-4]:2.076615603611E-3)[&rate=5.698246511665758E-4]:6.318519204114E-2)[&rate=5.698246511665758E-4]:4.75971865155E-2)[&rate=5.698246511665758E-4]:5.310929641486E-1)[&rate=5.698246511665758E-4]:1.231867586274E0,((15[&rate=5.698246511665758E-4]:4.443219328639E-1,10[&rate=5.698246511665758E-4]:4.059657684804E-1)[&rate=5.698246511665758E-4]:5.079266518252E-1,((3[&rate=5.698246511665758E-4]:1.574977965856E-1,18[&rate=5.698246511665758E-4]:2.725662897362E-1)[&rate=5.698246511665758E-4]:1.779586868403E-1,6[&rate=5.698246511665758E-4]:3.875112779464E-1)[&rate=5.698246511665758E-4]:5.099427861949E-1)[&rate=5.698246511665758E-4]:5.310525189588E-1)[&rate=5.698246511665758E-4]:1.622244876165E-1,((((((108[&rate=5.698246511665758E-4]:6.560052966407E-1,((107[&rate=5.698246511665758E-4]:6.17630693284E-1,(114[&rate=5.698246511665758E-4]:2.30194077692E-1,112[&rate=5.698246511665758E-4]:3.123858585138E-1)[&rate=5.698246511665758E-4]:3.271626429893E-1)[&rate=5.698246511665758E-4]:1.004577747199E-2,109[&rate=5.698246511665758E-4]:6.468545529478E-1)[&rate=5.698246511665758E-4]:3.106855191199E-2)[&rate=5.698246511665758E-4]:2.246891165954E-1,((19[&rate=5.698246511665758E-4]:6.636673243986E-1,13[&rate=5.698246511665758E-4]:6.253111600149E-1)[&rate=5.698246511665758E-4]:1.255861770837E-1,115[&rate=5.698246511665758E-4]:6.687055562768E-1)[&rate=5.698246511665758E-4]:1.544546103839E-1)[&rate=5.698246511665758E-4]:3.029090860475E-1,((148[&rate=5.698246511665758E-4]:2.562845706195E-1,143[&rate=5.698246511665758E-4]:2.535448445922E-1)[&rate=5.698246511665758E-4]:4.577219581079E-1,(((104[&rate=5.698246511665758E-4]:5.891086114383E-1,(106[&rate=5.698246511665758E-4]:1.699003326347E-1,111[&rate=5.698246511665758E-4]:1.863386887991E-1)[&rate=5.698246511665758E-4]:4.192082788036E-1)[&rate=5.698246511665758E-4]:3.711626379454E-2,139[&rate=5.698246511665758E-4]:8.180056971506E-1)[&rate=5.698246511665758E-4]:7.39063514824E-2,116[&rate=5.698246511665758E-4]:6.398572541125E-1)[&rate=5.698246511665758E-4]:3.579311023135E-2)[&rate=5.698246511665758E-4]:4.504188883644E-1)[&rate=5.698246511665758E-4]:9.217590435128E-2,(((105[&rate=5.698246511665758E-4]:5.70135050958E-1,110[&rate=5.698246511665758E-4]:5.920528591771E-1)[&rate=5.698246511665758E-4]:1.692405167628E-1,(14[&rate=5.698246511665758E-4]:3.134972036317E-1,17[&rate=5.698246511665758E-4]:3.518533680154E-1)[&rate=5.698246511665758E-4]:4.532756243629E-1)[&rate=5.698246511665758E-4]:1.078426758686E-1,(117[&rate=5.698246511665758E-4]:6.540622160535E-1,(113[&rate=5.698246511665758E-4]:6.510918999743E-1,((30[&rate=5.698246511665758E-4]:3.502077184122E-1,4[&rate=5.698246511665758E-4]:1.776049786862E-1)[&rate=5.698246511665758E-4]:4.011637239485E-1,9[&rate=5.698246511665758E-4]:6.280837711278E-1)[&rate=5.698246511665758E-4]:1.478895076438E-2)[&rate=5.698246511665758E-4]:2.305900515736E-4)[&rate=5.698246511665758E-4]:2.232930138374E-1)[&rate=5.698246511665758E-4]:4.258214340181E-1)[&rate=5.698246511665758E-4]:1.080747430048E-1,((((11[&rate=5.698246511665758E-4]:6.630046096301E-1,140[&rate=5.698246511665758E-4]:6.438265274383E-1)[&rate=5.698246511665758E-4]:7.446700222478E-2,((25[&rate=5.698246511665758E-4]:5.526370122903E-1,20[&rate=5.698246511665758E-4]:5.334589300986E-1)[&rate=5.698246511665758E-4]:4.512730577196E-2,23[&rate=5.698246511665758E-4]:5.868054139526E-1)[&rate=5.698246511665758E-4]:2.355977047515E-1)[&rate=5.698246511665758E-4]:3.642144642703E-1,((1[&rate=5.698246511665758E-4]:3.498103018796E-2,(21[&rate=5.698246511665758E-4]:5.570506929046E-1,28[&rate=5.698246511665758E-4]:5.817082271511E-1)[&rate=5.698246511665758E-4]:2.395741728998E-1)[&rate=5.698246511665758E-4]:7.654859310993E-2,24[&rate=5.698246511665758E-4]:8.923515411061E-1)[&rate=5.698246511665758E-4]:3.052249459779E-1)[&rate=5.698246511665758E-4]:2.476661989975E-2,102[&rate=5.698246511665758E-4]:6.069927136739E-2)[&rate=5.698246511665758E-4]:2.738398067792E-1)[&rate=5.698246511665758E-4]:1.652893140314E-1,(142[&rate=5.698246511665758E-4]:6.164780373764E-1,((141[&rate=5.698246511665758E-4]:2.370146280856E-1,145[&rate=5.698246511665758E-4]:2.397543541132E-1)[&rate=5.698246511665758E-4]:1.159760803066E-1,144[&rate=5.698246511665758E-4]:3.502509823648E-1)[&rate=5.698246511665758E-4]:2.607476029566E-1)[&rate=5.698246511665758E-4]:1.129925697267E0)[&rate=5.698246511665758E-4]:4.158761004558E-2)[&rate=5.698246511665758E-4]:9.545647266844E-1,101[&rate=5.698246511665758E-4]:1.490501276853E0)[&rate=5.698246511665758E-4]:2.000637329797E-1,((((((100[&rate=5.698246511665758E-4]:3.310052850819E-1,94[&rate=5.698246511665758E-4]:3.310052850819E-1)[&rate=5.698246511665758E-4]:6.461183172567E-2,95[&rate=5.698246511665758E-4]:4.803165703596E-1)[&rate=5.698246511665758E-4]:1.79373806096E-1,98[&rate=5.698246511665758E-4]:6.487614147069E-1)[&rate=5.698246511665758E-4]:4.374450679779E-3,(96[&rate=5.698246511665758E-4]:5.760216823664E-1,99[&rate=5.698246511665758E-4]:6.115408080493E-1)[&rate=5.698246511665758E-4]:6.345298083463E-2)[&rate=5.698246511665758E-4]:5.935982225893E-2,((((((7[&rate=5.698246511665758E-4]:2.141525554813E-1,8[&rate=5.698246511665758E-4]:2.141525554813E-1)[&rate=5.698246511665758E-4]:2.973016412031E-1,26[&rate=5.698246511665758E-4]:6.18303511753E-1)[&rate=5.698246511665758E-4]:9.506190844907E-2,(22[&rate=5.698246511665758E-4]:1.959521251432E-1,27[&rate=5.698246511665758E-4]:2.123904813075E-1)[&rate=5.698246511665758E-4]:5.064543909492E-1)[&rate=5.698246511665758E-4]:6.087477213903E-2,31[&rate=5.698246511665758E-4]:8.180758087795E-1)[&rate=5.698246511665758E-4]:2.227883941779E-1,2[&rate=5.698246511665758E-4]:8.134669426833E-1)[&rate=5.698246511665758E-4]:1.609022883586E0,39[&rate=5.698246511665758E-4]:4.657640234395E-1)[&rate=5.698246511665758E-4]:1.183163636598E-1)[&rate=5.698246511665758E-4]:9.860640630372E-2,(16[&rate=5.698246511665758E-4]:2.697031065087E0,146[&rate=5.698246511665758E-4]:7.317567182046E-1)[&rate=5.698246511665758E-4]:7.114865443335E-2)[&rate=5.698246511665758E-4]:3.471405743591E-2)[&rate=5.698246511665758E-4]:8.292089470206E-3)[&rate=5.698246511665758E-4]:2.557917947422E-1)[&rate=5.698246511665758E-4]:3.355920594614E-1,((36[&rate=5.698246511665758E-4]:1.438791886869E-1,(127[&rate=5.698246511665758E-4]:2.349315682691E0,121[&rate=5.698246511665758E-4]:1.90821979228E0)[&rate=5.698246511665758E-4]:3.151114512009E-1)[&rate=5.698246511665758E-4]:3.177864552041E-1,(35[&rate=5.698246511665758E-4]:3.509942822864E-1,(((((43[&rate=5.698246511665758E-4]:5.055724873164E-1,(41[&rate=5.698246511665758E-4]:3.919448691377E-1,(48[&rate=5.698246511665758E-4]:4.082030487479E-1,42[&rate=5.698246511665758E-4]:3.699516826277E-1)[&rate=5.698246511665758E-4]:2.74576673843E-2)[&rate=5.698246511665758E-4]:5.898280943568E-2)[&rate=5.698246511665758E-4]:1.749794006922E-2,46[&rate=5.698246511665758E-4]:5.230704273856E-1)[&rate=5.698246511665758E-4]:1.661554931348E-1,(51[&rate=5.698246511665758E-4]:6.523269994172E-1,((50[&rate=5.698246511665758E-4]:5.205177699323E-1,49[&rate=5.698246511665758E-4]:5.205177699323E-1)[&rate=5.698246511665758E-4]:5.90768862837E-2,(44[&rate=5.698246511665758E-4]:3.964952135806E-1,47[&rate=5.698246511665758E-4]:4.019596944548E-1)[&rate=5.698246511665758E-4]:2.104218470069E-1)[&rate=5.698246511665758E-4]:6.726786232701E-2)[&rate=5.698246511665758E-4]:9.576516731707E-3)[&rate=5.698246511665758E-4]:1.471849995589E-2,45[&rate=5.698246511665758E-4]:6.957476991649E-1)[&rate=5.698246511665758E-4]:2.19068322107E-1,(((65[&rate=5.698246511665758E-4]:1.56635864202E-1,(64[&rate=5.698246511665758E-4]:1.886310592744E-1,(60[&rate=5.698246511665758E-4]:2.583428762411E-2,62[&rate=5.698246511665758E-4]:2.176151095419E-1)[&rate=5.698246511665758E-4]:1.21118401436E-2)[&rate=5.698246511665758E-4]:1.186897364343E-1)[&rate=5.698246511665758E-4]:4.7231329116E-1,(63[&rate=5.698246511665758E-4]:1.264092720829E-2,61[&rate=5.698246511665758E-4]:5.373681761934E-2)[&rate=5.698246511665758E-4]:7.669931596604E-1)[&rate=5.698246511665758E-4]:1.006636574027E0,(128[&rate=5.698246511665758E-4]:1.376778213274E0,(69[&rate=5.698246511665758E-4]:5.415247402913E-1,((((130[&rate=5.698246511665758E-4]:4.726419618207E-2,131[&rate=5.698246511665758E-4]:5.000392220942E-2)[&rate=5.698246511665758E-4]:1.804956258016E-2,132[&rate=5.698246511665758E-4]:6.805348478958E-2)[&rate=5.698246511665758E-4]:1.993014300335E-1,129[&rate=5.698246511665758E-4]:2.646151887957E-1)[&rate=5.698246511665758E-4]:9.257590050515E-2,118[&rate=5.698246511665758E-4]:4.941773906708E-1)[&rate=5.698246511665758E-4]:3.63884455109E-2)[&rate=5.698246511665758E-4]:9.859384044901E-1)[&rate=5.698246511665758E-4]:3.108623106347E-1)[&rate=5.698246511665758E-4]:5.717096541202E-4)[&rate=5.698246511665758E-4]:1.915491720108E-1)[&rate=5.698246511665758E-4]:6.409601913885E-2)[&rate=5.698246511665758E-4]:2.313150356429E-1)[&rate=5.698246511665758E-4]:3.448900887836E-1);
tree STATE_22230000 [&joint=-20963.41151887338,lnP=-20963.41151887338] = [&R] (33[&rate=5.751408905915222E-4]:3.111422140992E-2,((34[&rate=5.751408905915222E-4]:6.69441157206E-3,(((38[&rate=5.751408905915222E-4]:9.401884157505E-1,((146[&rate=5.751408905915222E-4]:1.068711450433E0,94[&rate=5.751408905915222E-4]:1.003137679941E0)[&rate=5.751408905915222E-4]:8.616860747192E-3,((((97[&rate=5.751408905915222E-4]:4.033780211471E-1,(((147[&rate=5.751408905915222E-4]:4.90158953179E-1,16[&rate=5.751408905915222E-4]:2.518274830116E0)[&rate=5.751408905915222E-4]:5.17962665765E-3,((((((23[&rate=5.751408905915222E-4]:4.750787885714E-1,(20[&rate=5.751408905915222E-4]:4.392004158826E-1,25[&rate=5.751408905915222E-4]:4.583784980743E-1)[&rate=5.751408905915222E-4]:2.765919460668E-2)[&rate=5.751408905915222E-4]:2.345234101453E-1,(11[&rate=5.751408905915222E-4]:3.991374596187E-1,140[&rate=5.751408905915222E-4]:3.79959377427E-1)[&rate=5.751408905915222E-4]:2.255332322487E-1)[&rate=5.751408905915222E-4]:5.76786254332E-1,((((21[&rate=5.751408905915222E-4]:6.822419345754E-1,28[&rate=5.751408905915222E-4]:7.068994688219E-1)[&rate=5.751408905915222E-4]:3.725517905892E-2,24[&rate=5.751408905915222E-4]:7.386751958261E-1)[&rate=5.751408905915222E-4]:7.913200866857E-2,1[&rate=5.751408905915222E-4]:3.698528668643E-2)[&rate=5.751408905915222E-4]:3.787335978863E-1,102[&rate=5.751408905915222E-4]:3.489696676464E-2)[&rate=5.751408905915222E-4]:1.008065547773E-1)[&rate=5.751408905915222E-4]:8.716132495607E-2,((((((30[&rate=5.751408905915222E-4]:3.008480763335E-1,4[&rate=5.751408905915222E-4]:1.282453366075E-1)[&rate=5.751408905915222E-4]:4.812489621811E-1,9[&rate=5.751408905915222E-4]:6.588093672817E-1)[&rate=5.751408905915222E-4]:1.31504641311E-1,(14[&rate=5.751408905915222E-4]:1.429429190566E-1,17[&rate=5.751408905915222E-4]:1.812990834403E-1)[&rate=5.751408905915222E-4]:6.555902676181E-1)[&rate=5.751408905915222E-4]:1.063120995872E-1,(113[&rate=5.751408905915222E-4]:6.572973705422E-1,((105[&rate=5.751408905915222E-4]:3.696262272641E-1,117[&rate=5.751408905915222E-4]:3.997632135655E-1)[&rate=5.751408905915222E-4]:1.527108796115E-1,110[&rate=5.751408905915222E-4]:5.442549150947E-1)[&rate=5.751408905915222E-4]:1.075630033928E-1)[&rate=5.751408905915222E-4]:2.475479157198E-1)[&rate=5.751408905915222E-4]:7.09039812884E-2,((((109[&rate=5.751408905915222E-4]:3.248293629358E-1,(114[&rate=5.751408905915222E-4]:1.072295506813E-1,112[&rate=5.751408905915222E-4]:1.894213315031E-1)[&rate=5.751408905915222E-4]:1.3814775746E-1)[&rate=5.751408905915222E-4]:1.068746377016E-1,(107[&rate=5.751408905915222E-4]:2.978158257822E-1,108[&rate=5.751408905915222E-4]:2.950760997549E-1)[&rate=5.751408905915222E-4]:1.147100926634E-1)[&rate=5.751408905915222E-4]:2.594608686311E-1,(115[&rate=5.751408905915222E-4]:4.966810564421E-1,(19[&rate=5.751408905915222E-4]:4.410014399091E-1,13[&rate=5.751408905915222E-4]:4.026452755254E-1)[&rate=5.751408905915222E-4]:1.762275617385E-1)[&rate=5.751408905915222E-4]:1.150317580318E-1)[&rate=5.751408905915222E-4]:1.349580544905E-1,((148[&rate=5.751408905915222E-4]:2.972706560914E-1,143[&rate=5.751408905915222E-4]:2.945309300641E-1)[&rate=5.751408905915222E-4]:3.210847260218E-1,(((104[&rate=5.751408905915222E-4]:1.251651933673E-1,111[&rate=5.751408905915222E-4]:1.416035495317E-1)[&rate=5.751408905915222E-4]:3.061467326668E-1,(139[&rate=5.751408905915222E-4]:6.219172775631E-1,106[&rate=5.751408905915222E-4]:4.301364556453E-1)[&rate=5.751408905915222E-4]:1.175470388811E-3)[&rate=5.751408905915222E-4]:1.674306859148E-1,116[&rate=5.751408905915222E-4]:5.384686393462E-1)[&rate=5.751408905915222E-4]:4.153057838334E-2)[&rate=5.751408905915222E-4]:1.66671651235E-1)[&rate=5.751408905915222E-4]:1.46886617764E-1)[&rate=5.751408905915222E-4]:2.437195575554E-1,(142[&rate=5.751408905915222E-4]:5.779940376735E-1,(141[&rate=5.751408905915222E-4]:2.977068693218E-1,(144[&rate=5.751408905915222E-4]:2.61716777489E-1,145[&rate=5.751408905915222E-4]:2.67196229544E-1)[&rate=5.751408905915222E-4]:3.325036580536E-2)[&rate=5.751408905915222E-4]:2.775474423241E-1)[&rate=5.751408905915222E-4]:8.140775271585E-1)[&rate=5.751408905915222E-4]:7.736862413185E-2)[&rate=5.751408905915222E-4]:1.428841503717E-1,(((((88[&rate=5.751408905915222E-4]:1.11592936988E-1,89[&rate=5.751408905915222E-4]:1.25291567125E-1)[&rate=5.751408905915222E-4]:1.985649605862E-1,(((92[&rate=5.751408905915222E-4]:1.092532090154E-1,(90[&rate=5.751408905915222E-4]:4.538725187242E-2,91[&rate=5.751408905915222E-4]:4.538725187242E-2)[&rate=5.751408905915222E-4]:6.3865957143E-2)[&rate=5.751408905915222E-4]:1.442235138773E-1,87[&rate=5.751408905915222E-4]:2.397780927557E-1)[&rate=5.751408905915222E-4]:3.525582246823E-2,(((85[&rate=5.751408905915222E-4]:1.126733537348E-1,(84[&rate=5.751408905915222E-4]:3.591393245915E-2,93[&rate=5.751408905915222E-4]:4.961256259616E-2)[&rate=5.751408905915222E-4]:7.675942127569E-2)[&rate=5.751408905915222E-4]:1.943399223287E-2,83[&rate=5.751408905915222E-4]:1.321073459677E-1)[&rate=5.751408905915222E-4]:7.882407606196E-2,86[&rate=5.751408905915222E-4]:2.109314220297E-1)[&rate=5.751408905915222E-4]:6.410249319426E-2)[&rate=5.751408905915222E-4]:3.512398235024E-2)[&rate=5.751408905915222E-4]:7.836445494279E-1,3[&rate=5.751408905915222E-4]:5.54076419605E-1)[&rate=5.751408905915222E-4]:6.366588135512E-2,((6[&rate=5.751408905915222E-4]:4.169980714784E-1,15[&rate=5.751408905915222E-4]:4.717925920263E-1)[&rate=5.751408905915222E-4]:2.011005265448E-1,18[&rate=5.751408905915222E-4]:6.811122966534E-1)[&rate=5.751408905915222E-4]:5.169849745728E-2)[&rate=5.751408905915222E-4]:2.351636935618E-1,10[&rate=5.751408905915222E-4]:9.213991452067E-1)[&rate=5.751408905915222E-4]:5.101032763205E-1)[&rate=5.751408905915222E-4]:4.612958748143E-1,101[&rate=5.751408905915222E-4]:8.215654196291E-1)[&rate=5.751408905915222E-4]:5.89560270021E-1)[&rate=5.751408905915222E-4]:2.313949195999E-2,((22[&rate=5.751408905915222E-4]:6.873477246597E-1,27[&rate=5.751408905915222E-4]:7.037860808241E-1)[&rate=5.751408905915222E-4]:2.89359194127E-1,(((7[&rate=5.751408905915222E-4]:4.291613769187E-1,8[&rate=5.751408905915222E-4]:4.291613769187E-1)[&rate=5.751408905915222E-4]:1.89597910348E-1,26[&rate=5.751408905915222E-4]:7.256086023352E-1)[&rate=5.751408905915222E-4]:1.18440984275E-1,(2[&rate=5.751408905915222E-4]:3.062038993177E-1,31[&rate=5.751408905915222E-4]:5.336011595918E-1)[&rate=5.751408905915222E-4]:3.542840434568E-1)[&rate=5.751408905915222E-4]:1.436162362861E-1)[&rate=5.751408905915222E-4]:1.613722646385E0)[&rate=5.751408905915222E-4]:1.331524989692E-2)[&rate=5.751408905915222E-4]:3.684839681735E-1,40[&rate=5.751408905915222E-4]:8.429002406868E-1)[&rate=5.751408905915222E-4]:4.339609458622E-2,((99[&rate=5.751408905915222E-4]:5.374256701064E-1,96[&rate=5.751408905915222E-4]:5.019065444236E-1)[&rate=5.751408905915222E-4]:1.116315522511E-1,(98[&rate=5.751408905915222E-4]:6.004557280859E-1,(100[&rate=5.751408905915222E-4]:3.062548013892E-1,95[&rate=5.751408905915222E-4]:3.909542549413E-1)[&rate=5.751408905915222E-4]:2.204304348934E-1)[&rate=5.751408905915222E-4]:2.674357077441E-2)[&rate=5.751408905915222E-4]:3.87512336959E-1)[&rate=5.751408905915222E-4]:6.821978033977E-3,39[&rate=5.751408905915222E-4]:8.931183133069E-1)[&rate=5.751408905915222E-4]:6.399141863866E-2)[&rate=5.751408905915222E-4]:5.138469473393E-2)[&rate=5.751408905915222E-4]:2.676078549045E-1,((127[&rate=5.751408905915222E-4]:2.761940066474E0,(121[&rate=5.751408905915222E-4]:2.320373634412E0,((((51[&rate=5.751408905915222E-4]:5.396122060794E-1,(43[&rate=5.751408905915222E-4]:4.372312690785E-1,(46[&rate=5.751408905915222E-4]:4.342128158511E-1,((48[&rate=5.751408905915222E-4]:2.877122576115E-1,42[&rate=5.751408905915222E-4]:2.494608914913E-1)[&rate=5.751408905915222E-4]:1.897834877477E-2,41[&rate=5.751408905915222E-4]:2.629747593918E-1)[&rate=5.751408905915222E-4]:1.165932477163E-1)[&rate=5.751408905915222E-4]:3.01845322735E-3)[&rate=5.751408905915222E-4]:1.297033413724E-1)[&rate=5.751408905915222E-4]:8.756680954626E-3,(50[&rate=5.751408905915222E-4]:4.96850811399E-1,49[&rate=5.751408905915222E-4]:4.96850811399E-1)[&rate=5.751408905915222E-4]:4.605359476069E-2)[&rate=5.751408905915222E-4]:7.528740433448E-2,((47[&rate=5.751408905915222E-4]:3.098510107681E-1,44[&rate=5.751408905915222E-4]:3.043865298939E-1)[&rate=5.751408905915222E-4]:2.26024294122E-1,45[&rate=5.751408905915222E-4]:5.276785835787E-1)[&rate=5.751408905915222E-4]:1.151033908499E-1)[&rate=5.751408905915222E-4]:2.301249683835E-1,(((((62[&rate=5.751408905915222E-4]:1.672540167546E-1,64[&rate=5.751408905915222E-4]:1.261581263436E-1)[&rate=5.751408905915222E-4]:4.035670206576E-2,60[&rate=5.751408905915222E-4]:1.582989690262E-2)[&rate=5.751408905915222E-4]:1.654498648609E-1,65[&rate=5.751408905915222E-4]:1.812797617635E-1)[&rate=5.751408905915222E-4]:2.782734891817E-1,(63[&rate=5.751408905915222E-4]:1.962423805202E-1,61[&rate=5.751408905915222E-4]:2.373382709312E-1)[&rate=5.751408905915222E-4]:4.139958019317E-1)[&rate=5.751408905915222E-4]:8.803801171884E-1,((69[&rate=5.751408905915222E-4]:7.976618414845E-1,(((129[&rate=5.751408905915222E-4]:2.353932224607E-1,(131[&rate=5.751408905915222E-4]:4.992921029883E-2,130[&rate=5.751408905915222E-4]:4.718948427147E-2)[&rate=5.751408905915222E-4]:1.882037381892E-1)[&rate=5.751408905915222E-4]:8.161085280655E-2,132[&rate=5.751408905915222E-4]:3.197438012946E-1)[&rate=5.751408905915222E-4]:2.921488341407E-1,118[&rate=5.751408905915222E-4]:7.461392107779E-1)[&rate=5.751408905915222E-4]:4.056372659693E-2)[&rate=5.751408905915222E-4]:6.635233563768E-1,128[&rate=5.751408905915222E-4]:1.310500266354E0)[&rate=5.751408905915222E-4]:8.14878962997E-2)[&rate=5.751408905915222E-4]:2.543149924494E-1)[&rate=5.751408905915222E-4]:7.681020533597E-2)[&rate=5.751408905915222E-4]:4.70541651155E-4)[&rate=5.751408905915222E-4]:1.337022708124E-1,(35[&rate=5.751408905915222E-4]:1.819771542944E-1,36[&rate=5.751408905915222E-4]:2.285524967601E-1)[&rate=5.751408905915222E-4]:1.465418953208E-1)[&rate=5.751408905915222E-4]:2.769117745243E-1)[&rate=5.751408905915222E-4]:2.374687752604E-2,((((57[&rate=5.751408905915222E-4]:4.204467362372E-1,((54[&rate=5.751408905915222E-4]:2.364632646756E-1,(56[&rate=5.751408905915222E-4]:2.640344926838E-1,55[&rate=5.751408905915222E-4]:2.640344926838E-1)[&rate=5.751408905915222E-4]:2.483416800417E-3)[&rate=5.751408905915222E-4]:8.989366123863E-2,(59[&rate=5.751408905915222E-4]:3.446950509008E-1,(37[&rate=5.751408905915222E-4]:3.348429203639E-1,58[&rate=5.751408905915222E-4]:3.157172373038E-1)[&rate=5.751408905915222E-4]:4.810349665717E-2)[&rate=5.751408905915222E-4]:1.991324113367E-2)[&rate=5.751408905915222E-4]:5.310620376554E-2)[&rate=5.751408905915222E-4]:3.814701513302E-1,68[&rate=5.751408905915222E-4]:7.500043192613E-1)[&rate=5.751408905915222E-4]:3.323757020455E-1,(125[&rate=5.751408905915222E-4]:9.259765352301E-1,(((75[&rate=5.751408905915222E-4]:4.032490082747E-1,(76[&rate=5.751408905915222E-4]:3.618293534313E-1,(70[&rate=5.751408905915222E-4]:3.026506539471E-1,74[&rate=5.751408905915222E-4]:3.410068183306E-1)[&rate=5.751408905915222E-4]:2.082253510075E-2)[&rate=5.751408905915222E-4]:4.141965484342E-2)[&rate=5.751408905915222E-4]:3.745187557891E-1,((80[&rate=5.751408905915222E-4]:5.901867429914E-2,81[&rate=5.751408905915222E-4]:5.901867429914E-2)[&rate=5.751408905915222E-4]:3.374424527478E-1,((73[&rate=5.751408905915222E-4]:3.401113334668E-1,77[&rate=5.751408905915222E-4]:3.346318814121E-1)[&rate=5.751408905915222E-4]:2.858177737034E-2,((82[&rate=5.751408905915222E-4]:2.163678089676E-1,(72[&rate=5.751408905915222E-4]:1.07721634969E-1,78[&rate=5.751408905915222E-4]:1.296394431884E-1)[&rate=5.751408905915222E-4]:7.850918769715E-2)[&rate=5.751408905915222E-4]:1.818869641534E-2,(71[&rate=5.751408905915222E-4]:1.016258121173E-1,79[&rate=5.751408905915222E-4]:1.290230723914E-1)[&rate=5.751408905915222E-4]:9.731425490948E-2)[&rate=5.751408905915222E-4]:1.012598931255E-1)[&rate=5.751408905915222E-4]:7.708308470288E-2)[&rate=5.751408905915222E-4]:3.319915685238E-1)[&rate=5.751408905915222E-4]:6.97926052348E-1,(((133[&rate=5.751408905915222E-4]:4.099534070926E-1,134[&rate=5.751408905915222E-4]:3.798164207914E-1)[&rate=5.751408905915222E-4]:1.973453502376E-2,137[&rate=5.751408905915222E-4]:4.707838325274E-1)[&rate=5.751408905915222E-4]:1.051735466261E0,(((((12[&rate=5.751408905915222E-4]:3.692203422593E-1,5[&rate=5.751408905915222E-4]:3.308641778758E-1)[&rate=5.751408905915222E-4]:7.670897517012E-2,29[&rate=5.751408905915222E-4]:5.527786324979E-1)[&rate=5.751408905915222E-4]:2.168973036473E-1,103[&rate=5.751408905915222E-4]:5.367992238165E-1)[&rate=5.751408905915222E-4]:1.685960337374E0,52[&rate=5.751408905915222E-4]:5.584658266299E-1)[&rate=5.751408905915222E-4]:1.347177730117E-1,53[&rate=5.751408905915222E-4]:6.849868783302E-1)[&rate=5.751408905915222E-4]:1.435703307925E-2)[&rate=5.751408905915222E-4]:2.98868463902E-2)[&rate=5.751408905915222E-4]:4.071282910916E-1)[&rate=5.751408905915222E-4]:3.230701527434E-1)[&rate=5.751408905915222E-4]:7.380965112948E-2,((67[&rate=5.751408905915222E-4]:1.901530975899E-1,((124[&rate=5.751408905915222E-4]:3.577217867642E-2,123[&rate=5.751408905915222E-4]:3.850441911354E-2)[&rate=5.751408905915222E-4]:2.28415411168E-1,122[&rate=5.751408905915222E-4]:2.669198302816E-1)[&rate=5.751408905915222E-4]:4.24505817649E-1)[&rate=5.751408905915222E-4]:1.030589328855E-1,((119[&rate=5.751408905915222E-4]:1.787802387104E0,((120[&rate=5.751408905915222E-4]:1.046669268871E0,(135[&rate=5.751408905915222E-4]:3.503098276395E-1,(138[&rate=5.751408905915222E-4]:2.800479319023E-1,136[&rate=5.751408905915222E-4]:1.485410825871E-1)[&rate=5.751408905915222E-4]:2.702618957372E-1)[&rate=5.751408905915222E-4]:4.443046467107E-1)[&rate=5.751408905915222E-4]:5.544801106584E-1,126[&rate=5.751408905915222E-4]:9.113372678442E-1)[&rate=5.751408905915222E-4]:9.076259661622E-2)[&rate=5.751408905915222E-4]:4.311026053373E-1,66[&rate=5.751408905915222E-4]:1.860282801127E-1)[&rate=5.751408905915222E-4]:1.071837503627E-1)[&rate=5.751408905915222E-4]:3.152570041885E-1)[&rate=5.751408905915222E-4]:2.070866700156E-2)[&rate=5.751408905915222E-4]:2.405304085366E-1)[&rate=5.751408905915222E-4]:1.90962346623E-2,32[&rate=5.751408905915222E-4]:3.872838015274E-3)[&rate=5.751408905915222E-4]:2.176193133993E-2);
tree STATE_22320000 [&joint=-20973.65801730192,lnP=-20973.65801730192] = [&R] ((34[&rate=5.675540295117535E-4]:6.426072282277E-2,((((38[&rate=5.675540295117535E-4]:9.331804389205E-1,((147[&rate=5.675540295117535E-4]:5.246614357341E-1,(((((((((((((85[&rate=5.675540295117535E-4]:1.333119672059E-2,86[&rate=5.675540295117535E-4]:1.333119672059E-2)[&rate=5.675540295117535E-4]:4.578038486129E-2,93[&rate=5.675540295117535E-4]:7.281021171889E-2)[&rate=5.675540295117535E-4]:5.853557555809E-3,84[&rate=5.675540295117535E-4]:6.496513913769E-2)[&rate=5.675540295117535E-4]:4.725682754498E-3,83[&rate=5.675540295117535E-4]:6.969082189219E-2)[&rate=5.675540295117535E-4]:1.480772094542E-1,(92[&rate=5.675540295117535E-4]:1.360783990898E-1,(90[&rate=5.675540295117535E-4]:2.386405385367E-2,91[&rate=5.675540295117535E-4]:2.386405385367E-2)[&rate=5.675540295117535E-4]:1.122143452362E-1)[&rate=5.675540295117535E-4]:9.53882623936E-2)[&rate=5.675540295117535E-4]:7.958552419161E-2,87[&rate=5.675540295117535E-4]:2.97353555538E-1)[&rate=5.675540295117535E-4]:1.862436802827E-1,(88[&rate=5.675540295117535E-4]:7.688677142395E-2,89[&rate=5.675540295117535E-4]:9.058540156096E-2)[&rate=5.675540295117535E-4]:4.067104643968E-1)[&rate=5.675540295117535E-4]:1.11451289981E0,((6[&rate=5.675540295117535E-4]:9.72668097813E-1,(15[&rate=5.675540295117535E-4]:5.054902685896E-1,10[&rate=5.675540295117535E-4]:4.671341042061E-1)[&rate=5.675540295117535E-4]:5.219723497712E-1)[&rate=5.675540295117535E-4]:4.798341954628E-2,(3[&rate=5.675540295117535E-4]:2.681315682044E-1,18[&rate=5.675540295117535E-4]:3.83200061355E-1)[&rate=5.675540295117535E-4]:7.004651546344E-1)[&rate=5.675540295117535E-4]:8.978738539449E-2)[&rate=5.675540295117535E-4]:3.964742721124E-1,((((115[&rate=5.675540295117535E-4]:8.038328805231E-1,((19[&rate=5.675540295117535E-4]:6.930359518272E-1,13[&rate=5.675540295117535E-4]:6.546797874435E-1)[&rate=5.675540295117535E-4]:1.78300321004E-1,(107[&rate=5.675540295117535E-4]:6.978056013431E-1,(108[&rate=5.675540295117535E-4]:6.318290808691E-1,(109[&rate=5.675540295117535E-4]:5.922085567168E-1,(112[&rate=5.675540295117535E-4]:5.575994090833E-1,(114[&rate=5.675540295117535E-4]:1.449811641148E-1,104[&rate=5.675540295117535E-4]:2.052551367176E-1)[&rate=5.675540295117535E-4]:3.304264641466E-1)[&rate=5.675540295117535E-4]:3.734887366087E-2)[&rate=5.675540295117535E-4]:6.15383323714E-2)[&rate=5.675540295117535E-4]:6.323679444661E-2)[&rate=5.675540295117535E-4]:1.132566988854E-1)[&rate=5.675540295117535E-4]:5.304455289747E-2)[&rate=5.675540295117535E-4]:7.52145856457E-2,((148[&rate=5.675540295117535E-4]:1.846561500798E-1,143[&rate=5.675540295117535E-4]:1.819164240525E-1)[&rate=5.675540295117535E-4]:5.108673041108E-1,(116[&rate=5.675540295117535E-4]:5.913832242127E-1,(139[&rate=5.675540295117535E-4]:4.241317954853E-1,(111[&rate=5.675540295117535E-4]:1.374310768849E-1,106[&rate=5.675540295117535E-4]:1.209927207206E-1)[&rate=5.675540295117535E-4]:1.11358252847E-1)[&rate=5.675540295117535E-4]:4.193062232479E-1)[&rate=5.675540295117535E-4]:6.578406559422E-2)[&rate=5.675540295117535E-4]:2.218801763619E-1)[&rate=5.675540295117535E-4]:9.37606721275E-2,((113[&rate=5.675540295117535E-4]:5.048334607882E-1,(105[&rate=5.675540295117535E-4]:2.300177223607E-1,110[&rate=5.675540295117535E-4]:2.519355305798E-1)[&rate=5.675540295117535E-4]:2.474184781536E-1)[&rate=5.675540295117535E-4]:2.336137863697E-1,(((30[&rate=5.675540295117535E-4]:3.181324605871E-1,4[&rate=5.675540295117535E-4]:1.455297208611E-1)[&rate=5.675540295117535E-4]:4.343317506834E-1,(14[&rate=5.675540295117535E-4]:2.587338906113E-1,17[&rate=5.675540295117535E-4]:2.97090054995E-1)[&rate=5.675540295117535E-4]:3.786618275083E-1)[&rate=5.675540295117535E-4]:7.444666480576E-2,(117[&rate=5.675540295117535E-4]:5.170458735247E-1,9[&rate=5.675540295117535E-4]:5.060869694151E-1)[&rate=5.675540295117535E-4]:1.975362354282E-1)[&rate=5.675540295117535E-4]:2.660486423252E-2)[&rate=5.675540295117535E-4]:3.165526719603E-1)[&rate=5.675540295117535E-4]:3.571453369681E-1,((((((21[&rate=5.675540295117535E-4]:6.662224291248E-1,28[&rate=5.675540295117535E-4]:6.908799633713E-1)[&rate=5.675540295117535E-4]:1.607756054596E-1,1[&rate=5.675540295117535E-4]:6.535419896791E-2)[&rate=5.675540295117535E-4]:1.458049073134E-2,24[&rate=5.675540295117535E-4]:8.607566075075E-1)[&rate=5.675540295117535E-4]:2.247051296638E-1,((11[&rate=5.675540295117535E-4]:6.619625704434E-1,140[&rate=5.675540295117535E-4]:6.427844882517E-1)[&rate=5.675540295117535E-4]:2.097365827566E-1,(23[&rate=5.675540295117535E-4]:7.059876326256E-1,(25[&rate=5.675540295117535E-4]:3.65914091208E-1,20[&rate=5.675540295117535E-4]:3.467360090163E-1)[&rate=5.675540295117535E-4]:3.510324455273E-1)[&rate=5.675540295117535E-4]:2.506430274236E-1)[&rate=5.675540295117535E-4]:1.178721730124E-1)[&rate=5.675540295117535E-4]:7.65607248243E-2,102[&rate=5.675540295117535E-4]:3.786263792378E-4)[&rate=5.675540295117535E-4]:3.19586992902E-1,((141[&rate=5.675540295117535E-4]:1.031256469784E-1,(145[&rate=5.675540295117535E-4]:9.330105655826E-2,144[&rate=5.675540295117535E-4]:8.782160450331E-2)[&rate=5.675540295117535E-4]:1.25643164477E-2)[&rate=5.675540295117535E-4]:2.806748902919E-1,142[&rate=5.675540295117535E-4]:3.865402632978E-1)[&rate=5.675540295117535E-4]:1.180000698449E0)[&rate=5.675540295117535E-4]:1.820703406553E-2)[&rate=5.675540295117535E-4]:1.194254530264E-1)[&rate=5.675540295117535E-4]:8.276615782883E-1,101[&rate=5.675540295117535E-4]:1.279780232606E0)[&rate=5.675540295117535E-4]:1.31438151725E-1,((16[&rate=5.675540295117535E-4]:2.378179277871E0,(((26[&rate=5.675540295117535E-4]:6.266673163955E-1,(7[&rate=5.675540295117535E-4]:1.840044380317E-1,8[&rate=5.675540295117535E-4]:1.840044380317E-1)[&rate=5.675540295117535E-4]:3.358135632953E-1)[&rate=5.675540295117535E-4]:1.383470582588E-1,(31[&rate=5.675540295117535E-4]:7.978824805006E-1,2[&rate=5.675540295117535E-4]:5.704852202266E-1)[&rate=5.675540295117535E-4]:1.096751059212E-2)[&rate=5.675540295117535E-4]:5.805034026653E-2,(22[&rate=5.675540295117535E-4]:2.971990213087E-1,27[&rate=5.675540295117535E-4]:3.136373774731E-1)[&rate=5.675540295117535E-4]:5.149067895025E-1)[&rate=5.675540295117535E-4]:1.609909083498E0)[&rate=5.675540295117535E-4]:1.317464017761E-1,39[&rate=5.675540295117535E-4]:4.244327535302E-1)[&rate=5.675540295117535E-4]:1.362147180758E-2)[&rate=5.675540295117535E-4]:7.356104842111E-3,40[&rate=5.675540295117535E-4]:4.454103301799E-1)[&rate=5.675540295117535E-4]:7.775453275431E-3,146[&rate=5.675540295117535E-4]:5.734043626902E-1)[&rate=5.675540295117535E-4]:1.409860309843E-2)[&rate=5.675540295117535E-4]:2.119065571862E-1,(((100[&rate=5.675540295117535E-4]:3.581735992812E-1,94[&rate=5.675540295117535E-4]:3.581735992812E-1)[&rate=5.675540295117535E-4]:1.536413074415E-1,95[&rate=5.675540295117535E-4]:5.965143602748E-1)[&rate=5.675540295117535E-4]:1.347347223307E-1,(((99[&rate=5.675540295117535E-4]:5.133179102162E-1,96[&rate=5.675540295117535E-4]:4.777987845333E-1)[&rate=5.675540295117535E-4]:1.543155590229E-1,97[&rate=5.675540295117535E-4]:4.463219938293E-1)[&rate=5.675540295117535E-4]:5.676757253959E-2,98[&rate=5.675540295117535E-4]:7.025431182814E-1)[&rate=5.675540295117535E-4]:1.777700257531E-2)[&rate=5.675540295117535E-4]:8.728612342952E-2)[&rate=5.675540295117535E-4]:3.222955061096E-1)[&rate=5.675540295117535E-4]:2.167494835984E-1,((((128[&rate=5.675540295117535E-4]:1.212642933031E0,((118[&rate=5.675540295117535E-4]:7.116562625708E-1,((132[&rate=5.675540295117535E-4]:1.603567988588E-1,129[&rate=5.675540295117535E-4]:1.576170728314E-1)[&rate=5.675540295117535E-4]:7.648753527785E-2,(130[&rate=5.675540295117535E-4]:1.388560498687E-1,131[&rate=5.675540295117535E-4]:1.415957758961E-1)[&rate=5.675540295117535E-4]:9.524855824052E-2)[&rate=5.675540295117535E-4]:3.405653530917E-1)[&rate=5.675540295117535E-4]:2.056445794293E-2,69[&rate=5.675540295117535E-4]:7.431796246234E-1)[&rate=5.675540295117535E-4]:6.201482399143E-1)[&rate=5.675540295117535E-4]:7.196614815358E-2,(((65[&rate=5.675540295117535E-4]:1.379897315072E-1,64[&rate=5.675540295117535E-4]:2.886746630139E-1)[&rate=5.675540295117535E-4]:7.110720057337E-4,(62[&rate=5.675540295117535E-4]:2.093214442849E-1,60[&rate=5.675540295117535E-4]:1.754062236717E-2)[&rate=5.675540295117535E-4]:1.211601811457E-1)[&rate=5.675540295117535E-4]:2.721485575913E-1,(63[&rate=5.675540295117535E-4]:5.346956654817E-2,61[&rate=5.675540295117535E-4]:9.456545695921E-2)[&rate=5.675540295117535E-4]:5.080647260627E-1)[&rate=5.675540295117535E-4]:8.217049255597E-1)[&rate=5.675540295117535E-4]:4.313279347618E-1,(45[&rate=5.675540295117535E-4]:7.78138067142E-1,(((46[&rate=5.675540295117535E-4]:5.593392364238E-1,(((48[&rate=5.675540295117535E-4]:6.882337846025E-2,42[&rate=5.675540295117535E-4]:3.057201234003E-2)[&rate=5.675540295117535E-4]:3.819719501494E-1,41[&rate=5.675540295117535E-4]:4.070794816152E-1)[&rate=5.675540295117535E-4]:4.766767330594E-2,43[&rate=5.675540295117535E-4]:5.093919636641E-1)[&rate=5.675540295117535E-4]:4.994727275967E-2)[&rate=5.675540295117535E-4]:5.621522919856E-2,(51[&rate=5.675540295117535E-4]:5.337003538689E-1,(44[&rate=5.675540295117535E-4]:2.193403128483E-1,47[&rate=5.675540295117535E-4]:2.248047937226E-1)[&rate=5.675540295117535E-4]:3.362179645178E-1)[&rate=5.675540295117535E-4]:5.453170738196E-2)[&rate=5.675540295117535E-4]:1.881878182222E-3,(50[&rate=5.675540295117535E-4]:4.438046425965E-1,49[&rate=5.675540295117535E-4]:4.438046425965E-1)[&rate=5.675540295117535E-4]:1.408448159623E-1)[&rate=5.675540295117535E-4]:1.688984446488E-1)[&rate=5.675540295117535E-4]:1.644027365128E-1)[&rate=5.675540295117535E-4]:4.910399411621E-2,(121[&rate=5.675540295117535E-4]:2.228932283576E0,((35[&rate=5.675540295117535E-4]:6.538741154116E-2,127[&rate=5.675540295117535E-4]:2.632510699212E0)[&rate=5.675540295117535E-4]:2.533989779035E-2,36[&rate=5.675540295117535E-4]:1.373026517973E-1)[&rate=5.675540295117535E-4]:1.217757698407E-2)[&rate=5.675540295117535E-4]:1.333690004591E-1)[&rate=5.675540295117535E-4]:3.112905892288E-1)[&rate=5.675540295117535E-4]:7.713541508749E-2,((67[&rate=5.675540295117535E-4]:1.075164831709E-1,(122[&rate=5.675540295117535E-4]:3.445776691734E-1,(123[&rate=5.675540295117535E-4]:2.900125320162E-1,124[&rate=5.675540295117535E-4]:2.872802915791E-1)[&rate=5.675540295117535E-4]:5.456513715711E-2)[&rate=5.675540295117535E-4]:2.642113643382E-1)[&rate=5.675540295117535E-4]:1.764179353166E-1,(66[&rate=5.675540295117535E-4]:2.665743915179E-1,((135[&rate=5.675540295117535E-4]:4.09579447288E-1,(138[&rate=5.675540295117535E-4]:2.081544713359E-1,136[&rate=5.675540295117535E-4]:7.66476220207E-2)[&rate=5.675540295117535E-4]:4.014249759521E-1)[&rate=5.675540295117535E-4]:9.849740100164E-1,(126[&rate=5.675540295117535E-4]:9.336466837453E-1,(119[&rate=5.675540295117535E-4]:1.072118462752E0,120[&rate=5.675540295117535E-4]:9.762280517933E-1)[&rate=5.675540295117535E-4]:6.472307436368E-1)[&rate=5.675540295117535E-4]:2.314945639468E-2)[&rate=5.675540295117535E-4]:5.569524410629E-1)[&rate=5.675540295117535E-4]:1.736002696966E-2)[&rate=5.675540295117535E-4]:3.407654726034E-1)[&rate=5.675540295117535E-4]:1.107301186926E-1,(((59[&rate=5.675540295117535E-4]:4.116489364577E-1,(((58[&rate=5.675540295117535E-4]:1.229802535126E-2,37[&rate=5.675540295117535E-4]:3.142370841137E-2)[&rate=5.675540295117535E-4]:3.79026224232E-1,57[&rate=5.675540295117535E-4]:3.749308069602E-1)[&rate=5.675540295117535E-4]:3.619717618751E-2,(54[&rate=5.675540295117535E-4]:2.721307903057E-1,(56[&rate=5.675540295117535E-4]:2.571460737048E-1,55[&rate=5.675540295117535E-4]:2.571460737048E-1)[&rate=5.675540295117535E-4]:4.503936140955E-2)[&rate=5.675540295117535E-4]:9.80135862847E-2)[&rate=5.675540295117535E-4]:3.253193747104E-3)[&rate=5.675540295117535E-4]:2.378138230229E-1,68[&rate=5.675540295117535E-4]:6.002824316117E-1)[&rate=5.675540295117535E-4]:4.609839899717E-1,(125[&rate=5.675540295117535E-4]:8.744099709842E-1,((((70[&rate=5.675540295117535E-4]:2.429119135772E-1,(76[&rate=5.675540295117535E-4]:2.483730592859E-1,74[&rate=5.675540295117535E-4]:2.483730592859E-1)[&rate=5.675540295117535E-4]:3.289501867476E-2)[&rate=5.675540295117535E-4]:7.382395823929E-2,75[&rate=5.675540295117535E-4]:3.550920361999E-1)[&rate=5.675540295117535E-4]:3.289493436418E-1,(77[&rate=5.675540295117535E-4]:6.415940303477E-1,(((71[&rate=5.675540295117535E-4]:3.655168437114E-1,((72[&rate=5.675540295117535E-4]:8.690948047658E-3,78[&rate=5.675540295117535E-4]:3.060875626697E-2)[&rate=5.675540295117535E-4]:2.679608696891E-2,79[&rate=5.675540295117535E-4]:5.740484323588E-2)[&rate=5.675540295117535E-4]:3.355092607496E-1)[&rate=5.675540295117535E-4]:7.931411370646E-2,82[&rate=5.675540295117535E-4]:4.80447395774E-1)[&rate=5.675540295117535E-4]:9.974166164227E-2,((80[&rate=5.675540295117535E-4]:1.757858603088E-1,81[&rate=5.675540295117535E-4]:1.757858603088E-1)[&rate=5.675540295117535E-4]:2.935663871473E-1,73[&rate=5.675540295117535E-4]:5.186673159492E-1)[&rate=5.675540295117535E-4]:9.439845379583E-2)[&rate=5.675540295117535E-4]:3.400771265745E-2)[&rate=5.675540295117535E-4]:3.696789743923E-2)[&rate=5.675540295117535E-4]:8.695617068979E-1,(((((12[&rate=5.675540295117535E-4]:1.278445770816E-1,5[&rate=5.675540295117535E-4]:8.94884126981E-2)[&rate=5.675540295117535E-4]:4.322940533371E-1,29[&rate=5.675540295117535E-4]:6.669879454872E-1)[&rate=5.675540295117535E-4]:4.416996433784E-1,103[&rate=5.675540295117535E-4]:8.758108765368E-1)[&rate=5.675540295117535E-4]:1.506641674703E0,52[&rate=5.675540295117535E-4]:7.181588166784E-1)[&rate=5.675540295117535E-4]:1.847541720946E-2,(((133[&rate=5.675540295117535E-4]:5.964448059197E-1,137[&rate=5.675540295117535E-4]:6.375406963307E-1)[&rate=5.675540295117535E-4]:1.375143749697E-1,134[&rate=5.675540295117535E-4]:7.038221945883E-1)[&rate=5.675540295117535E-4]:7.347331501618E-1,53[&rate=5.675540295117535E-4]:6.86612834083E-1)[&rate=5.675540295117535E-4]:4.182467849347E-2)[&rate=5.675540295117535E-4]:7.870251555105E-2)[&rate=5.675540295117535E-4]:2.77652456518E-1)[&rate=5.675540295117535E-4]:3.535231172659E-1)[&rate=5.675540295117535E-4]:2.218842259724E-1)[&rate=5.675540295117535E-4]:1.918444116694E-1)[&rate=5.675540295117535E-4]:1.821006295263E-1,(33[&rate=5.675540295117535E-4]:8.757461013974E-2,32[&rate=5.675540295117535E-4]:8.209515808503E-2)[&rate=5.675540295117535E-4]:1.42348386045E-1);
tree STATE_22410000 [&joint=-20945.9923441277,lnP=-20945.9923441277] = [&R] ((((((((57[&rate=6.135118256917013E-4]:3.116608289416E-1,(54[&rate=6.135118256917013E-4]:2.386783396226E-1,(((59[&rate=6.135118256917013E-4]:2.655518563867E-1,(55[&rate=6.135118256917013E-4]:1.892320412452E-1,56[&rate=6.135118256917013E-4]:1.892320412452E-1)[&rate=6.135118256917013E-4]:6.812309382981E-2)[&rate=6.135118256917013E-4]:1.012153503048E-2,58[&rate=6.135118256917013E-4]:2.947990744772E-1)[&rate=6.135118256917013E-4]:7.412108652622E-4,37[&rate=6.135118256917013E-4]:3.146659684026E-1)[&rate=6.135118256917013E-4]:5.151034604043E-4)[&rate=6.135118256917013E-4]:3.199888276171E-2)[&rate=6.135118256917013E-4]:2.732370012132E-1,68[&rate=6.135118256917013E-4]:5.329852618488E-1)[&rate=6.135118256917013E-4]:2.734257255985E-1,(125[&rate=6.135118256917013E-4]:9.210564631619E-1,((53[&rate=6.135118256917013E-4]:5.387615010834E-1,((((74[&rate=6.135118256917013E-4]:4.082956199427E-1,76[&rate=6.135118256917013E-4]:4.082956199427E-1)[&rate=6.135118256917013E-4]:1.545587202863E-1,70[&rate=6.135118256917013E-4]:5.244981758455E-1)[&rate=6.135118256917013E-4]:4.356575924674E-2,75[&rate=6.135118256917013E-4]:6.064200994757E-1)[&rate=6.135118256917013E-4]:1.699204556828E-1,((77[&rate=6.135118256917013E-4]:3.354793905988E-1,73[&rate=6.135118256917013E-4]:3.409588426535E-1)[&rate=6.135118256917013E-4]:1.571084815586E-1,((71[&rate=6.135118256917013E-4]:3.232959798484E-1,((72[&rate=6.135118256917013E-4]:1.862637773771E-1,78[&rate=6.135118256917013E-4]:2.081815855964E-1)[&rate=6.135118256917013E-4]:1.301728641082E-1,(82[&rate=6.135118256917013E-4]:2.967333032113E-1,79[&rate=6.135118256917013E-4]:2.885141251292E-1)[&rate=6.135118256917013E-4]:4.984032457547E-2)[&rate=6.135118256917013E-4]:1.233879041775E-2)[&rate=6.135118256917013E-4]:9.053853234538E-2,(80[&rate=6.135118256917013E-4]:1.103414570773E-1,81[&rate=6.135118256917013E-4]:1.103414570773E-1)[&rate=6.135118256917013E-4]:3.226711373082E-1)[&rate=6.135118256917013E-4]:1.573966133347E-2)[&rate=6.135118256917013E-4]:2.782732309463E-1)[&rate=6.135118256917013E-4]:5.088840045371E-1)[&rate=6.135118256917013E-4]:2.038403215919E-1,((52[&rate=6.135118256917013E-4]:3.436709831268E-1,(((12[&rate=6.135118256917013E-4]:2.405101286201E-1,5[&rate=6.135118256917013E-4]:2.021539642366E-1)[&rate=6.135118256917013E-4]:1.370765423461E-1,29[&rate=6.135118256917013E-4]:4.844359860347E-1)[&rate=6.135118256917013E-4]:1.275637034096E-1,103[&rate=6.135118256917013E-4]:3.791229771155E-1)[&rate=6.135118256917013E-4]:1.628841740572E0)[&rate=6.135118256917013E-4]:2.902142372286E-1,(134[&rate=6.135118256917013E-4]:7.153519580239E-1,(133[&rate=6.135118256917013E-4]:5.610000296322E-1,137[&rate=6.135118256917013E-4]:6.020959200432E-1)[&rate=6.135118256917013E-4]:1.844889146929E-1)[&rate=6.135118256917013E-4]:6.622790516872E-1)[&rate=6.135118256917013E-4]:1.169133236312E-1)[&rate=6.135118256917013E-4]:3.888371541478E-1)[&rate=6.135118256917013E-4]:5.202119095213E-2)[&rate=6.135118256917013E-4]:2.936377341683E-1,((38[&rate=6.135118256917013E-4]:7.273299179103E-1,(((95[&rate=6.135118256917013E-4]:4.98484304457E-1,(100[&rate=6.135118256917013E-4]:3.471354035797E-1,94[&rate=6.135118256917013E-4]:3.471354035797E-1)[&rate=6.135118256917013E-4]:6.66494473252E-2)[&rate=6.135118256917013E-4]:9.794762059831E-2,(98[&rate=6.135118256917013E-4]:5.602261461524E-1,(96[&rate=6.135118256917013E-4]:4.147978097041E-1,99[&rate=6.135118256917013E-4]:4.50316935387E-1)[&rate=6.135118256917013E-4]:1.317671342626E-1)[&rate=6.135118256917013E-4]:2.527681715418E-2)[&rate=6.135118256917013E-4]:1.422604361409E-1,((16[&rate=6.135118256917013E-4]:2.556789375296E0,((147[&rate=6.135118256917013E-4]:4.288435275716E-1,((146[&rate=6.135118256917013E-4]:4.098008064299E-1,97[&rate=6.135118256917013E-4]:2.185439758288E-1)[&rate=6.135118256917013E-4]:6.43399620402E-2,40[&rate=6.135118256917013E-4]:3.539221892352E-1)[&rate=6.135118256917013E-4]:1.75442891561E-2)[&rate=6.135118256917013E-4]:6.69007477911E-2,(((((((6[&rate=6.135118256917013E-4]:5.23730781555E-1,(15[&rate=6.135118256917013E-4]:4.948242558945E-1,10[&rate=6.135118256917013E-4]:4.564680915111E-1)[&rate=6.135118256917013E-4]:8.370104620827E-2)[&rate=6.135118256917013E-4]:1.711748611792E-2,18[&rate=6.135118256917013E-4]:6.03861966303E-1)[&rate=6.135118256917013E-4]:2.730056806281E-1,3[&rate=6.135118256917013E-4]:7.617991537805E-1)[&rate=6.135118256917013E-4]:6.307471372477E-2,((87[&rate=6.135118256917013E-4]:2.977909702025E-1,(88[&rate=6.135118256917013E-4]:6.008790702911E-2,89[&rate=6.135118256917013E-4]:7.378653716612E-2)[&rate=6.135118256917013E-4]:2.377030631734E-1)[&rate=6.135118256917013E-4]:2.055190878325E-2,((92[&rate=6.135118256917013E-4]:1.251956688174E-1,(90[&rate=6.135118256917013E-4]:2.890912887713E-2,91[&rate=6.135118256917013E-4]:2.890912887713E-2)[&rate=6.135118256917013E-4]:9.628653994032E-2)[&rate=6.135118256917013E-4]:1.030143688748E-1,((86[&rate=6.135118256917013E-4]:1.042762256987E-1,85[&rate=6.135118256917013E-4]:1.042762256987E-1)[&rate=6.135118256917013E-4]:7.811282915072E-3,((84[&rate=6.135118256917013E-4]:2.300300535232E-2,93[&rate=6.135118256917013E-4]:3.670163548933E-2)[&rate=6.135118256917013E-4]:6.444248484695E-2,83[&rate=6.135118256917013E-4]:8.744549019926E-2)[&rate=6.135118256917013E-4]:2.46420184145E-2)[&rate=6.135118256917013E-4]:1.024238989415E-1)[&rate=6.135118256917013E-4]:1.038314714305E-1)[&rate=6.135118256917013E-4]:1.046257015917E0)[&rate=6.135118256917013E-4]:4.177983045148E-1,((((((((117[&rate=6.135118256917013E-4]:4.621781063195E-1,9[&rate=6.135118256917013E-4]:4.512192022098E-1)[&rate=6.135118256917013E-4]:6.561669943462E-2,(30[&rate=6.135118256917013E-4]:3.233798026874E-1,4[&rate=6.135118256917013E-4]:1.507770629614E-1)[&rate=6.135118256917013E-4]:3.1674377019E-1)[&rate=6.135118256917013E-4]:5.859546454191E-2,113[&rate=6.135118256917013E-4]:5.836505442684E-1)[&rate=6.135118256917013E-4]:3.109537546918E-3,(14[&rate=6.135118256917013E-4]:5.085801426394E-1,17[&rate=6.135118256917013E-4]:5.469363070231E-1)[&rate=6.135118256917013E-4]:7.817993917589E-2)[&rate=6.135118256917013E-4]:1.327962721131E-1,(105[&rate=6.135118256917013E-4]:3.105832324076E-1,110[&rate=6.135118256917013E-4]:3.325010406267E-1)[&rate=6.135118256917013E-4]:3.81575861247E-1)[&rate=6.135118256917013E-4]:2.926381944071E-1,(((((109[&rate=6.135118256917013E-4]:5.353189745992E-1,107[&rate=6.135118256917013E-4]:5.161408924074E-1)[&rate=6.135118256917013E-4]:1.881832542018E-2,(112[&rate=6.135118256917013E-4]:4.825218598711E-1,(114[&rate=6.135118256917013E-4]:6.027661870681E-2,104[&rate=6.135118256917013E-4]:1.205505913096E-1)[&rate=6.135118256917013E-4]:3.400534603424E-1)[&rate=6.135118256917013E-4]:7.435516617564E-2)[&rate=6.135118256917013E-4]:5.43737054875E-2,108[&rate=6.135118256917013E-4]:5.865931972878E-1)[&rate=6.135118256917013E-4]:1.695249983632E-1,(115[&rate=6.135118256917013E-4]:3.779561958491E-1,(19[&rate=6.135118256917013E-4]:3.646369325972E-1,13[&rate=6.135118256917013E-4]:3.262807682135E-1)[&rate=6.135118256917013E-4]:1.338672084575E-1)[&rate=6.135118256917013E-4]:3.206277532264E-1)[&rate=6.135118256917013E-4]:5.902710726485E-2,((((111[&rate=6.135118256917013E-4]:2.001112790304E-1,139[&rate=6.135118256917013E-4]:3.754537447837E-1)[&rate=6.135118256917013E-4]:5.257613845051E-2,106[&rate=6.135118256917013E-4]:2.362490613165E-1)[&rate=6.135118256917013E-4]:2.679498885403E-1,116[&rate=6.135118256917013E-4]:4.43924977254E-1)[&rate=6.135118256917013E-4]:4.23547166761E-2,(148[&rate=6.135118256917013E-4]:2.210028237247E-1,143[&rate=6.135118256917013E-4]:2.182630976974E-1)[&rate=6.135118256917013E-4]:3.036330345891E-1)[&rate=6.135118256917013E-4]:2.713313624103E-1)[&rate=6.135118256917013E-4]:1.723917111732E-1)[&rate=6.135118256917013E-4]:9.688988142603E-2,(((145[&rate=6.135118256917013E-4]:9.450592146308E-3,141[&rate=6.135118256917013E-4]:6.710866118723E-3)[&rate=6.135118256917013E-4]:9.866902499248E-2,144[&rate=6.135118256917013E-4]:1.026401650838E-1)[&rate=6.135118256917013E-4]:1.595801667222E-1,142[&rate=6.135118256917013E-4]:2.67699783861E-1)[&rate=6.135118256917013E-4]:1.013987385627E0)[&rate=6.135118256917013E-4]:1.417528713386E-1,((102[&rate=6.135118256917013E-4]:4.32441459712E-2,((1[&rate=6.135118256917013E-4]:1.277403899621E-1,(28[&rate=6.135118256917013E-4]:7.193498221993E-1,21[&rate=6.135118256917013E-4]:6.946922879528E-1)[&rate=6.135118256917013E-4]:1.946919376258E-1)[&rate=6.135118256917013E-4]:9.693274439691E-2,24[&rate=6.135118256917013E-4]:1.005495052167E0)[&rate=6.135118256917013E-4]:1.993929294203E-1)[&rate=6.135118256917013E-4]:3.517240353005E-3,((11[&rate=6.135118256917013E-4]:5.927336608307E-1,140[&rate=6.135118256917013E-4]:5.73555578639E-1)[&rate=6.135118256917013E-4]:2.109990707035E-1,((25[&rate=6.135118256917013E-4]:3.169235344437E-1,20[&rate=6.135118256917013E-4]:2.97745452252E-1)[&rate=6.135118256917013E-4]:3.162248158056E-1,23[&rate=6.135118256917013E-4]:6.221894461396E-1)[&rate=6.135118256917013E-4]:2.664747922438E-1)[&rate=6.135118256917013E-4]:3.087820794475E-1)[&rate=6.135118256917013E-4]:1.301033120363E-1)[&rate=6.135118256917013E-4]:6.854719968698E-2)[&rate=6.135118256917013E-4]:5.312004801162E-1,101[&rate=6.135118256917013E-4]:7.711329261088E-1)[&rate=6.135118256917013E-4]:2.767394885255E-1,(2[&rate=6.135118256917013E-4]:5.105210377279E-1,((22[&rate=6.135118256917013E-4]:2.542039165533E-1,27[&rate=6.135118256917013E-4]:2.706422727177E-1)[&rate=6.135118256917013E-4]:3.403267503371E-1,((26[&rate=6.135118256917013E-4]:3.180917576154E-1,(7[&rate=6.135118256917013E-4]:1.221478330674E-1,8[&rate=6.135118256917013E-4]:1.221478330674E-1)[&rate=6.135118256917013E-4]:8.909460947949E-2)[&rate=6.135118256917013E-4]:2.730486942631E-1,31[&rate=6.135118256917013E-4]:6.349760683169E-1)[&rate=6.135118256917013E-4]:1.434911912166E-2)[&rate=6.135118256917013E-4]:8.859311056345E-2)[&rate=6.135118256917013E-4]:1.520913020742E0)[&rate=6.135118256917013E-4]:3.636589705419E-1)[&rate=6.135118256917013E-4]:3.292922299628E-2)[&rate=6.135118256917013E-4]:3.780114015221E-2,39[&rate=6.135118256917013E-4]:5.090975893308E-1)[&rate=6.135118256917013E-4]:9.025050957034E-2)[&rate=6.135118256917013E-4]:1.962878299382E-1)[&rate=6.135118256917013E-4]:1.745001000858E-1,(((((((129[&rate=6.135118256917013E-4]:1.207951310632E-1,132[&rate=6.135118256917013E-4]:1.235348570906E-1)[&rate=6.135118256917013E-4]:4.012967166186E-2,(130[&rate=6.135118256917013E-4]:7.514411194829E-2,131[&rate=6.135118256917013E-4]:7.788383797564E-2)[&rate=6.135118256917013E-4]:8.578069077681E-2)[&rate=6.135118256917013E-4]:7.400130306759E-1,(69[&rate=6.135118256917013E-4]:8.271245840958E-1,118[&rate=6.135118256917013E-4]:8.161656799862E-1)[&rate=6.135118256917013E-4]:2.217584547847E-1)[&rate=6.135118256917013E-4]:4.134799283173E-1,((((65[&rate=6.135118256917013E-4]:6.646600732427E-2,(60[&rate=6.135118256917013E-4]:4.609545465912E-2,64[&rate=6.135118256917013E-4]:1.967803861658E-1)[&rate=6.135118256917013E-4]:2.037055266515E-2)[&rate=6.135118256917013E-4]:1.198779069408E-1,62[&rate=6.135118256917013E-4]:3.781247361828E-1)[&rate=6.135118256917013E-4]:1.864757188591E-1,(63[&rate=6.135118256917013E-4]:3.291745027078E-1,61[&rate=6.135118256917013E-4]:3.702703931188E-1)[&rate=6.135118256917013E-4]:1.943300619231E-1)[&rate=6.135118256917013E-4]:8.795786207142E-1,128[&rate=6.135118256917013E-4]:1.304453048359E0)[&rate=6.135118256917013E-4]:7.224987332034E-3)[&rate=6.135118256917013E-4]:2.745160439425E-1,(((51[&rate=6.135118256917013E-4]:5.048097365695E-1,47[&rate=6.135118256917013E-4]:5.32132140941E-1)[&rate=6.135118256917013E-4]:7.278270419178E-2,((49[&rate=6.135118256917013E-4]:2.190859877506E-1,50[&rate=6.135118256917013E-4]:2.190859877506E-1)[&rate=6.135118256917013E-4]:3.508097995357E-1,(((41[&rate=6.135118256917013E-4]:2.796913205411E-1,(48[&rate=6.135118256917013E-4]:1.386649479803E-1,42[&rate=6.135118256917013E-4]:1.0041358186E-1)[&rate=6.135118256917013E-4]:1.847422195553E-1)[&rate=6.135118256917013E-4]:1.935821449839E-1,(46[&rate=6.135118256917013E-4]:3.450527153929E-1,43[&rate=6.135118256917013E-4]:3.450527153929E-1)[&rate=6.135118256917013E-4]:1.82865558875E-1)[&rate=6.135118256917013E-4]:4.712162397659E-2,44[&rate=6.135118256917013E-4]:5.695754173703E-1)[&rate=6.135118256917013E-4]:2.764277428752E-2)[&rate=6.135118256917013E-4]:2.232172600718E-3)[&rate=6.135118256917013E-4]:7.91043568028E-2,45[&rate=6.135118256917013E-4]:6.758224806242E-1)[&rate=6.135118256917013E-4]:1.369753867179E-1)[&rate=6.135118256917013E-4]:7.594244356838E-2,(35[&rate=6.135118256917013E-4]:4.123407928597E-2,121[&rate=6.135118256917013E-4]:2.167261476546E0)[&rate=6.135118256917013E-4]:9.213532062813E-2)[&rate=6.135118256917013E-4]:5.053583385224E-2,(36[&rate=6.135118256917013E-4]:2.302343496968E-1,127[&rate=6.135118256917013E-4]:2.750782294902E0)[&rate=6.135118256917013E-4]:2.462265353387E-4)[&rate=6.135118256917013E-4]:1.155593377143E-1)[&rate=6.135118256917013E-4]:2.528635123626E-1)[&rate=6.135118256917013E-4]:1.432879302823E-1,((67[&rate=6.135118256917013E-4]:1.844239968429E-1,((124[&rate=6.135118256917013E-4]:1.949176292156E-1,122[&rate=6.135118256917013E-4]:1.976498696528E-1)[&rate=6.135118256917013E-4]:8.628331700617E-2,123[&rate=6.135118256917013E-4]:2.839331866589E-1)[&rate=6.135118256917013E-4]:4.017633605246E-1)[&rate=6.135118256917013E-4]:1.832836324057E-1,(66[&rate=6.135118256917013E-4]:1.355932326926E-1,(126[&rate=6.135118256917013E-4]:9.836949669562E-1,(120[&rate=6.135118256917013E-4]:1.061728010093E0,((135[&rate=6.135118256917013E-4]:3.834976390666E-1,(138[&rate=6.135118256917013E-4]:1.854086551285E-1,136[&rate=6.135118256917013E-4]:5.390180581326E-2)[&rate=6.135118256917013E-4]:3.980889839382E-1)[&rate=6.135118256917013E-4]:2.825666595906E-1,119[&rate=6.135118256917013E-4]:1.014009504137E0)[&rate=6.135118256917013E-4]:1.436089169153E-1)[&rate=6.135118256917013E-4]:6.11779068548E-1)[&rate=6.135118256917013E-4]:3.990724554214E-1)[&rate=6.135118256917013E-4]:2.32114396556E-1)[&rate=6.135118256917013E-4]:3.27908384877E-1)[&rate=6.135118256917013E-4]:2.067926472545E-1,32[&rate=6.135118256917013E-4]:1.747715453092E-2)[&rate=6.135118256917013E-4]:7.336746132206E-3,34[&rate=6.135118256917013E-4]:4.673170888221E-2)[&rate=6.135118256917013E-4]:1.048466348305E-1,33[&rate=6.135118256917013E-4]:1.351399875483E-1);
tree STATE_22500000 [&joint=-20961.110075288503,lnP=-20961.110075288503] = [&R] (33[&rate=5.82954425422241E-4]:1.088077881788E-1,(32[&rate=5.82954425422241E-4]:1.663199965782E-2,((((38[&rate=5.82954425422241E-4]:8.162358352196E-1,(((((99[&rate=5.82954425422241E-4]:5.679811010847E-1,96[&rate=5.82954425422241E-4]:5.324619754019E-1)[&rate=5.82954425422241E-4]:6.574726545634E-2,(98[&rate=5.82954425422241E-4]:4.849059379141E-1,((((((((11[&rate=5.82954425422241E-4]:3.414615571592E-1,140[&rate=5.82954425422241E-4]:3.222834749674E-1)[&rate=5.82954425422241E-4]:2.905230570287E-1,(25[&rate=5.82954425422241E-4]:6.513660074635E-1,(23[&rate=5.82954425422241E-4]:5.514420751134E-1,20[&rate=5.82954425422241E-4]:5.432228970313E-1)[&rate=5.82954425422241E-4]:8.896502824047E-2)[&rate=5.82954425422241E-4]:7.650901768321E-2)[&rate=5.82954425422241E-4]:5.078263455927E-1,((1[&rate=5.82954425422241E-4]:1.206411164555E-1,(28[&rate=5.82954425422241E-4]:6.608434860361E-1,21[&rate=5.82954425422241E-4]:6.361859517896E-1)[&rate=5.82954425422241E-4]:2.460990002823E-1)[&rate=5.82954425422241E-4]:5.638109357417E-2,24[&rate=5.82954425422241E-4]:9.578441278378E-1)[&rate=5.82954425422241E-4]:2.778572429016E-1)[&rate=5.82954425422241E-4]:3.041141353252E-2,102[&rate=5.82954425422241E-4]:1.044689486556E-1)[&rate=5.82954425422241E-4]:2.817630189913E-2,((((14[&rate=5.82954425422241E-4]:3.569492806286E-1,17[&rate=5.82954425422241E-4]:3.953054450123E-1)[&rate=5.82954425422241E-4]:3.770796970097E-1,(((113[&rate=5.82954425422241E-4]:6.323211566414E-1,117[&rate=5.82954425422241E-4]:6.35060882669E-1)[&rate=5.82954425422241E-4]:1.269772794549E-2,(9[&rate=5.82954425422241E-4]:4.150590588471E-1,(30[&rate=5.82954425422241E-4]:2.09904855928E-1,4[&rate=5.82954425422241E-4]:3.730211620201E-2)[&rate=5.82954425422241E-4]:3.28441874152E-1)[&rate=5.82954425422241E-4]:2.217406476577E-1)[&rate=5.82954425422241E-4]:7.302242321839E-2,(105[&rate=5.82954425422241E-4]:4.340821562937E-1,110[&rate=5.82954425422241E-4]:4.559999645128E-1)[&rate=5.82954425422241E-4]:2.565618912378E-1)[&rate=5.82954425422241E-4]:1.598766983301E-2)[&rate=5.82954425422241E-4]:3.899364784954E-1,(((115[&rate=5.82954425422241E-4]:6.601061100934E-1,(19[&rate=5.82954425422241E-4]:6.025924855036E-1,13[&rate=5.82954425422241E-4]:5.642363211199E-1)[&rate=5.82954425422241E-4]:1.780615697953E-1)[&rate=5.82954425422241E-4]:2.889873237988E-2,((109[&rate=5.82954425422241E-4]:5.893249544195E-1,(112[&rate=5.82954425422241E-4]:4.941222207302E-1,(114[&rate=5.82954425422241E-4]:3.307940062353E-2,104[&rate=5.82954425422241E-4]:9.33533732263E-2)[&rate=5.82954425422241E-4]:3.788510392849E-1)[&rate=5.82954425422241E-4]:9.794245971661E-2)[&rate=5.82954425422241E-4]:4.935229140583E-2,(107[&rate=5.82954425422241E-4]:3.008795279975E-1,108[&rate=5.82954425422241E-4]:2.981398019702E-1)[&rate=5.82954425422241E-4]:3.186196356361E-1)[&rate=5.82954425422241E-4]:1.297796514424E-1)[&rate=5.82954425422241E-4]:1.324300504878E-1,(((111[&rate=5.82954425422241E-4]:1.165955567158E-1,139[&rate=5.82954425422241E-4]:2.919380224692E-1)[&rate=5.82954425422241E-4]:1.80217632276E-1,106[&rate=5.82954425422241E-4]:2.803748328274E-1)[&rate=5.82954425422241E-4]:3.65275323624E-1,((148[&rate=5.82954425422241E-4]:1.927265487042E-1,143[&rate=5.82954425422241E-4]:1.899868226768E-1)[&rate=5.82954425422241E-4]:4.027049440014E-1,116[&rate=5.82954425422241E-4]:5.570753283219E-1)[&rate=5.82954425422241E-4]:2.830085552682E-2)[&rate=5.82954425422241E-4]:2.360587091124E-1)[&rate=5.82954425422241E-4]:2.203387823509E-1)[&rate=5.82954425422241E-4]:8.003948528001E-2,((144[&rate=5.82954425422241E-4]:1.63686909888E-1,(141[&rate=5.82954425422241E-4]:9.726419678673E-2,145[&rate=5.82954425422241E-4]:1.000039228143E-1)[&rate=5.82954425422241E-4]:6.916243912862E-2)[&rate=5.82954425422241E-4]:1.55519054356E-1,142[&rate=5.82954425422241E-4]:3.246854162989E-1)[&rate=5.82954425422241E-4]:1.051922264841E0)[&rate=5.82954425422241E-4]:2.612911880545E-3)[&rate=5.82954425422241E-4]:1.093421079143E-1,(((6[&rate=5.82954425422241E-4]:5.650947177315E-1,(15[&rate=5.82954425422241E-4]:4.757378524358E-1,10[&rate=5.82954425422241E-4]:4.373816880523E-1)[&rate=5.82954425422241E-4]:1.441513858435E-1)[&rate=5.82954425422241E-4]:4.388328291728E-2,18[&rate=5.82954425422241E-4]:6.719916992789E-1)[&rate=5.82954425422241E-4]:2.167612868952E-1,((((88[&rate=5.82954425422241E-4]:8.340176431865E-2,89[&rate=5.82954425422241E-4]:9.710039445566E-2)[&rate=5.82954425422241E-4]:1.109828923349E-1,87[&rate=5.82954425422241E-4]:1.943846566535E-1)[&rate=5.82954425422241E-4]:4.536860676193E-1,(((85[&rate=5.82954425422241E-4]:9.442251699742E-2,83[&rate=5.82954425422241E-4]:9.442251699742E-2)[&rate=5.82954425422241E-4]:1.324620627884E-1,(86[&rate=5.82954425422241E-4]:1.668835439546E-1,(93[&rate=5.82954425422241E-4]:1.164756391671E-1,84[&rate=5.82954425422241E-4]:1.027770090301E-1)[&rate=5.82954425422241E-4]:6.410653492453E-2)[&rate=5.82954425422241E-4]:6.000103583117E-2)[&rate=5.82954425422241E-4]:2.53267059485E-1,(92[&rate=5.82954425422241E-4]:1.873089090568E-1,(90[&rate=5.82954425422241E-4]:8.70828108651E-2,91[&rate=5.82954425422241E-4]:8.70828108651E-2)[&rate=5.82954425422241E-4]:1.002260981917E-1)[&rate=5.82954425422241E-4]:3.06541360351E-1)[&rate=5.82954425422241E-4]:1.67919085002E-1)[&rate=5.82954425422241E-4]:6.063518779241E-1,3[&rate=5.82954425422241E-4]:7.146965747997E-1)[&rate=5.82954425422241E-4]:5.898791822373E-2)[&rate=5.82954425422241E-4]:4.655631394182E-1)[&rate=5.82954425422241E-4]:5.439649036942E-1,101[&rate=5.82954425422241E-4]:7.804728101083E-1)[&rate=5.82954425422241E-4]:4.957344898588E-1,((100[&rate=5.82954425422241E-4]:1.45588539393E-1,94[&rate=5.82954425422241E-4]:1.45588539393E-1)[&rate=5.82954425422241E-4]:7.124081846095E-2,95[&rate=5.82954425422241E-4]:3.01528811406E-1)[&rate=5.82954425422241E-4]:1.408585918623E-1)[&rate=5.82954425422241E-4]:5.344749639447E-2)[&rate=5.82954425422241E-4]:1.269645051297E-1)[&rate=5.82954425422241E-4]:3.346712642699E-2,((((26[&rate=5.82954425422241E-4]:7.61251420283E-1,((22[&rate=5.82954425422241E-4]:2.764326782535E-1,27[&rate=5.82954425422241E-4]:2.928710344179E-1)[&rate=5.82954425422241E-4]:3.086811131207E-1,(31[&rate=5.82954425422241E-4]:5.688643374373E-1,(7[&rate=5.82954425422241E-4]:8.814586783495E-2,8[&rate=5.82954425422241E-4]:8.814586783495E-2)[&rate=5.82954425422241E-4]:3.300335380954E-1)[&rate=5.82954425422241E-4]:7.104397448499E-2)[&rate=5.82954425422241E-4]:1.651787247991E-1)[&rate=5.82954425422241E-4]:2.010425503487E-1,2[&rate=5.82954425422241E-4]:7.787323267961E-1)[&rate=5.82954425422241E-4]:1.643948131088E0,(40[&rate=5.82954425422241E-4]:4.501801218623E-1,16[&rate=5.82954425422241E-4]:2.53567304798E0)[&rate=5.82954425422241E-4]:1.577453319242E-2)[&rate=5.82954425422241E-4]:3.539178306155E-2,(146[&rate=5.82954425422241E-4]:5.507796171645E-1,39[&rate=5.82954425422241E-4]:4.305610379296E-1)[&rate=5.82954425422241E-4]:7.078540018669E-2)[&rate=5.82954425422241E-4]:1.557583080823E-2)[&rate=5.82954425422241E-4]:7.154826738548E-2,147[&rate=5.82954425422241E-4]:6.458475854904E-1)[&rate=5.82954425422241E-4]:1.0375148573E-2,97[&rate=5.82954425422241E-4]:5.278074335168E-1)[&rate=5.82954425422241E-4]:2.856961612656E-1)[&rate=5.82954425422241E-4]:2.119951557354E-1,((((128[&rate=5.82954425422241E-4]:1.288949265533E0,((129[&rate=5.82954425422241E-4]:2.104106255162E-1,(132[&rate=5.82954425422241E-4]:1.633419189099E-1,(130[&rate=5.82954425422241E-4]:1.042381499921E-1,131[&rate=5.82954425422241E-4]:1.069778760194E-1)[&rate=5.82954425422241E-4]:5.636404289049E-2)[&rate=5.82954425422241E-4]:4.980843263364E-2)[&rate=5.82954425422241E-4]:3.976546009497E-1,(118[&rate=5.82954425422241E-4]:5.099608630916E-1,69[&rate=5.82954425422241E-4]:5.209197672012E-1)[&rate=5.82954425422241E-4]:2.350906647442E-1)[&rate=5.82954425422241E-4]:6.83623765094E-1)[&rate=5.82954425422241E-4]:1.717589932694E-2,((((65[&rate=5.82954425422241E-4]:1.480533613176E-1,64[&rate=5.82954425422241E-4]:2.987382928243E-1)[&rate=5.82954425422241E-4]:1.651737216942E-2,60[&rate=5.82954425422241E-4]:1.64570733487E-1)[&rate=5.82954425422241E-4]:5.635876848146E-2,62[&rate=5.82954425422241E-4]:4.127103238862E-1)[&rate=5.82954425422241E-4]:8.457306560482E-2,(63[&rate=5.82954425422241E-4]:1.455115466129E-1,61[&rate=5.82954425422241E-4]:1.86607437024E-1)[&rate=5.82954425422241E-4]:3.10675952467E-1)[&rate=5.82954425422241E-4]:9.485678027657E-1)[&rate=5.82954425422241E-4]:2.439784840115E-1,(44[&rate=5.82954425422241E-4]:5.55417591079E-1,(((51[&rate=5.82954425422241E-4]:4.026337652469E-1,47[&rate=5.82954425422241E-4]:4.299561696184E-1)[&rate=5.82954425422241E-4]:7.562290677265E-2,((49[&rate=5.82954425422241E-4]:2.613260205278E-1,50[&rate=5.82954425422241E-4]:2.613260205278E-1)[&rate=5.82954425422241E-4]:2.074898995978E-1,((43[&rate=5.82954425422241E-4]:4.04590218714E-1,(42[&rate=5.82954425422241E-4]:2.580597972372E-1,(48[&rate=5.82954425422241E-4]:2.610387911969E-1,41[&rate=5.82954425422241E-4]:2.173229442024E-1)[&rate=5.82954425422241E-4]:3.527237216052E-2)[&rate=5.82954425422241E-4]:9.735009360816E-2)[&rate=5.82954425422241E-4]:9.185092974262E-3,46[&rate=5.82954425422241E-4]:4.137753116883E-1)[&rate=5.82954425422241E-4]:8.782749368296E-2)[&rate=5.82954425422241E-4]:3.976271019822E-3)[&rate=5.82954425422241E-4]:1.947859270977E-2,45[&rate=5.82954425422241E-4]:5.168609477895E-1)[&rate=5.82954425422241E-4]:3.582440285239E-2)[&rate=5.82954425422241E-4]:2.240220859378E-1)[&rate=5.82954425422241E-4]:9.080236711264E-2,(((127[&rate=5.82954425422241E-4]:2.35801054148E0,121[&rate=5.82954425422241E-4]:1.916914651069E0)[&rate=5.82954425422241E-4]:2.85779234078E-1,35[&rate=5.82954425422241E-4]:7.666648788702E-2)[&rate=5.82954425422241E-4]:4.494659834622E-3,36[&rate=5.82954425422241E-4]:1.277364901874E-1)[&rate=5.82954425422241E-4]:3.09777449743E-2)[&rate=5.82954425422241E-4]:3.137266517435E-1)[&rate=5.82954425422241E-4]:3.686357643462E-1,(((67[&rate=5.82954425422241E-4]:1.670009450144E-1,((124[&rate=5.82954425422241E-4]:2.088939187398E-1,123[&rate=5.82954425422241E-4]:2.116261591769E-1)[&rate=5.82954425422241E-4]:6.685654611864E-2,122[&rate=5.82954425422241E-4]:2.784827052955E-1)[&rate=5.82954425422241E-4]:3.897907900595E-1)[&rate=5.82954425422241E-4]:7.709585414224E-2,((((135[&rate=5.82954425422241E-4]:4.149731424596E-1,(138[&rate=5.82954425422241E-4]:1.808923618658E-1,136[&rate=5.82954425422241E-4]:4.938551255058E-2)[&rate=5.82954425422241E-4]:4.340807805939E-1)[&rate=5.82954425422241E-4]:8.863520149115E-2,120[&rate=5.82954425422241E-4]:7.556631384713E-1)[&rate=5.82954425422241E-4]:6.131393536122E-2,119[&rate=5.82954425422241E-4]:9.128674847914E-1)[&rate=5.82954425422241E-4]:1.335471464945E0,(126[&rate=5.82954425422241E-4]:1.330616015796E0,66[&rate=5.82954425422241E-4]:8.344182611149E-2)[&rate=5.82954425422241E-4]:1.320204112958E-1)[&rate=5.82954425422241E-4]:2.863456174933E-2)[&rate=5.82954425422241E-4]:5.109051928092E-1,((125[&rate=5.82954425422241E-4]:9.785797223579E-1,(((137[&rate=5.82954425422241E-4]:4.662090314177E-1,134[&rate=5.82954425422241E-4]:3.949761547055E-1)[&rate=5.82954425422241E-4]:3.260602296948E-2,133[&rate=5.82954425422241E-4]:4.577191639761E-1)[&rate=5.82954425422241E-4]:1.066697128978E0,((((((70[&rate=5.82954425422241E-4]:2.875655246025E-1,76[&rate=5.82954425422241E-4]:3.259216889859E-1)[&rate=5.82954425422241E-4]:4.350665779995E-2,74[&rate=5.82954425422241E-4]:3.694283467859E-1)[&rate=5.82954425422241E-4]:1.171655119327E-1,75[&rate=5.82954425422241E-4]:4.865938587186E-1)[&rate=5.82954425422241E-4]:3.474706803908E-2,(((80[&rate=5.82954425422241E-4]:4.659572141454E-2,81[&rate=5.82954425422241E-4]:4.659572141454E-2)[&rate=5.82954425422241E-4]:3.571742356985E-1,((71[&rate=5.82954425422241E-4]:2.705623729796E-1,((82[&rate=5.82954425422241E-4]:1.532787367659E-1,(78[&rate=5.82954425422241E-4]:8.000092363386E-2,72[&rate=5.82954425422241E-4]:5.808311541455E-2)[&rate=5.82954425422241E-4]:6.505863505E-2)[&rate=5.82954425422241E-4]:5.628932586676E-2,79[&rate=5.82954425422241E-4]:2.013488845506E-1)[&rate=5.82954425422241E-4]:9.661074870298E-2)[&rate=5.82954425422241E-4]:4.408459760228E-2,73[&rate=5.82954425422241E-4]:3.831401212667E-1)[&rate=5.82954425422241E-4]:6.994490433949E-2)[&rate=5.82954425422241E-4]:2.453445391245E-2,77[&rate=5.82954425422241E-4]:4.721400274639E-1)[&rate=5.82954425422241E-4]:4.3721447239E-2)[&rate=5.82954425422241E-4]:6.592783431866E-1,53[&rate=5.82954425422241E-4]:4.341562113321E-1)[&rate=5.82954425422241E-4]:3.013740832179E-1,(52[&rate=5.82954425422241E-4]:5.944919123884E-1,(((12[&rate=5.82954425422241E-4]:2.189068362958E-1,5[&rate=5.82954425422241E-4]:1.805506719124E-1)[&rate=5.82954425422241E-4]:2.11955677205E-1,29[&rate=5.82954425422241E-4]:5.377118285694E-1)[&rate=5.82954425422241E-4]:2.281796761146E-1,103[&rate=5.82954425422241E-4]:5.330147923552E-1)[&rate=5.82954425422241E-4]:1.725770854594E0)[&rate=5.82954425422241E-4]:1.49235103473E-1)[&rate=5.82954425422241E-4]:6.806501435521E-3)[&rate=5.82954425422241E-4]:4.466254400335E-1)[&rate=5.82954425422241E-4]:3.442144847251E-1,((((((57[&rate=5.82954425422241E-4]:1.481938028174E-1,37[&rate=5.82954425422241E-4]:1.837129285005E-1)[&rate=5.82954425422241E-4]:8.078612089374E-2,54[&rate=5.82954425422241E-4]:1.879963171538E-1)[&rate=5.82954425422241E-4]:1.032878559879E-2,(55[&rate=5.82954425422241E-4]:1.012919588945E-1,56[&rate=5.82954425422241E-4]:1.012919588945E-1)[&rate=5.82954425422241E-4]:1.270877886667E-1)[&rate=5.82954425422241E-4]:5.951419309659E-2,58[&rate=5.82954425422241E-4]:3.152163450295E-1)[&rate=5.82954425422241E-4]:7.094304720552E-2,59[&rate=5.82954425422241E-4]:3.670337091749E-1)[&rate=5.82954425422241E-4]:4.205470572467E-1,68[&rate=5.82954425422241E-4]:7.384004385527E-1)[&rate=5.82954425422241E-4]:4.177271018635E-1)[&rate=5.82954425422241E-4]:1.465950893219E-1)[&rate=5.82954425422241E-4]:3.94993168198E-2)[&rate=5.82954425422241E-4]:7.928295490074E-2,34[&rate=5.82954425422241E-4]:1.077056505627E-2)[&rate=5.82954425422241E-4]:2.777924282063E-2)[&rate=5.82954425422241E-4]:8.66963364663E-2);
tree STATE_22590000 [&joint=-20974.43681134491,lnP=-20974.43681134491] = [&R] (33[&rate=5.722513079751656E-4]:1.86830911872E-2,(32[&rate=5.722513079751656E-4]:1.171138925585E-2,((((((((55[&rate=5.722513079751656E-4]:3.554409530715E-1,56[&rate=5.722513079751656E-4]:3.554409530715E-1)[&rate=5.722513079751656E-4]:2.284867741463E-2,(54[&rate=5.722513079751656E-4]:3.407075755054E-1,(37[&rate=5.722513079751656E-4]:4.054262715137E-1,(58[&rate=5.722513079751656E-4]:3.475006466699E-1,59[&rate=5.722513079751656E-4]:3.283749636098E-1)[&rate=5.722513079751656E-4]:3.879994178363E-2)[&rate=5.722513079751656E-4]:1.178403623216E-2)[&rate=5.722513079751656E-4]:7.527410172091E-3)[&rate=5.722513079751656E-4]:5.887533104098E-2,57[&rate=5.722513079751656E-4]:4.480939232758E-1)[&rate=5.722513079751656E-4]:1.705797095844E-1,68[&rate=5.722513079751656E-4]:5.667610645541E-1)[&rate=5.722513079751656E-4]:2.820603323938E-1,((((133[&rate=5.722513079751656E-4]:8.019851517597E-1,(137[&rate=5.722513079751656E-4]:3.568168190333E-1,134[&rate=5.722513079751656E-4]:2.855839423211E-1)[&rate=5.722513079751656E-4]:4.862642231375E-1)[&rate=5.722513079751656E-4]:7.398989322281E-1,(((70[&rate=5.722513079751656E-4]:3.22623118134E-1,(74[&rate=5.722513079751656E-4]:2.41494568963E-1,76[&rate=5.722513079751656E-4]:2.41494568963E-1)[&rate=5.722513079751656E-4]:1.194847135545E-1)[&rate=5.722513079751656E-4]:9.914043951524E-2,75[&rate=5.722513079751656E-4]:4.601197220327E-1)[&rate=5.722513079751656E-4]:3.290706043818E-1,((((71[&rate=5.722513079751656E-4]:2.380321655775E-1,82[&rate=5.722513079751656E-4]:2.736486039336E-1)[&rate=5.722513079751656E-4]:2.48101994257E-1,(79[&rate=5.722513079751656E-4]:2.541898623121E-1,(72[&rate=5.722513079751656E-4]:3.367754980651E-2,78[&rate=5.722513079751656E-4]:5.559535802582E-2)[&rate=5.722513079751656E-4]:1.985945042862E-1)[&rate=5.722513079751656E-4]:2.593415577965E-1)[&rate=5.722513079751656E-4]:6.815793783076E-2,77[&rate=5.722513079751656E-4]:6.173057962954E-1)[&rate=5.722513079751656E-4]:8.657503818247E-2,((80[&rate=5.722513079751656E-4]:6.006950773229E-2,81[&rate=5.722513079751656E-4]:6.006950773229E-2)[&rate=5.722513079751656E-4]:5.913812297627E-1,73[&rate=5.722513079751656E-4]:7.007658059881E-1)[&rate=5.722513079751656E-4]:8.594480544479E-3)[&rate=5.722513079751656E-4]:7.983003988185E-2)[&rate=5.722513079751656E-4]:7.170773192173E-1)[&rate=5.722513079751656E-4]:2.60856859887E-2,(((((12[&rate=5.722513079751656E-4]:3.998612170268E-2,5[&rate=5.722513079751656E-4]:1.62995731922E-3)[&rate=5.722513079751656E-4]:4.228790994707E-1,29[&rate=5.722513079751656E-4]:5.697145362419E-1)[&rate=5.722513079751656E-4]:2.268574321784E-1,103[&rate=5.722513079751656E-4]:5.636952560914E-1)[&rate=5.722513079751656E-4]:1.534637655038E0,52[&rate=5.722513079751656E-4]:4.340391765687E-1)[&rate=5.722513079751656E-4]:3.119366412331E-1,53[&rate=5.722513079751656E-4]:7.377790964905E-1)[&rate=5.722513079751656E-4]:4.81111765178E-2)[&rate=5.722513079751656E-4]:2.124103315632E-1,125[&rate=5.722513079751656E-4]:7.879180909103E-1)[&rate=5.722513079751656E-4]:2.275699727045E-1)[&rate=5.722513079751656E-4]:2.46014498079E-1,((67[&rate=5.722513079751656E-4]:8.150966778937E-2,(122[&rate=5.722513079751656E-4]:1.980128318839E-1,(123[&rate=5.722513079751656E-4]:4.909940285574E-2,124[&rate=5.722513079751656E-4]:4.636716241862E-2)[&rate=5.722513079751656E-4]:1.489134290281E-1)[&rate=5.722513079751656E-4]:3.847693862462E-1)[&rate=5.722513079751656E-4]:2.070308810917E-1,(66[&rate=5.722513079751656E-4]:1.430576977112E-1,((126[&rate=5.722513079751656E-4]:3.64441966319E-1,(120[&rate=5.722513079751656E-4]:7.018867632525E-1,(135[&rate=5.722513079751656E-4]:1.608759884648E-1,(138[&rate=5.722513079751656E-4]:2.189441114189E-1,136[&rate=5.722513079751656E-4]:8.743726210366E-2)[&rate=5.722513079751656E-4]:1.41931877046E-1)[&rate=5.722513079751656E-4]:2.889559802672E-1)[&rate=5.722513079751656E-4]:3.523673147513E-1)[&rate=5.722513079751656E-4]:8.507781742154E-1,119[&rate=5.722513079751656E-4]:2.000922663178E0)[&rate=5.722513079751656E-4]:1.750117468618E-1)[&rate=5.722513079751656E-4]:1.454828511699E-1)[&rate=5.722513079751656E-4]:2.585747083736E-1)[&rate=5.722513079751656E-4]:1.277454721353E-1,((38[&rate=5.722513079751656E-4]:9.074513611028E-1,((((97[&rate=5.722513079751656E-4]:4.307565211582E-1,98[&rate=5.722513079751656E-4]:6.302100730707E-1)[&rate=5.722513079751656E-4]:1.477154124144E-2,(99[&rate=5.722513079751656E-4]:5.394042771367E-1,96[&rate=5.722513079751656E-4]:5.038851514538E-1)[&rate=5.722513079751656E-4]:1.274352606727E-1)[&rate=5.722513079751656E-4]:1.704048024346E-1,(95[&rate=5.722513079751656E-4]:6.230545988594E-1,(100[&rate=5.722513079751656E-4]:4.17482279384E-1,94[&rate=5.722513079751656E-4]:4.17482279384E-1)[&rate=5.722513079751656E-4]:1.208728659233E-1)[&rate=5.722513079751656E-4]:2.032607796361E-1)[&rate=5.722513079751656E-4]:6.078748642759E-2,(((146[&rate=5.722513079751656E-4]:5.175829400804E-1,39[&rate=5.722513079751656E-4]:3.973643608455E-1)[&rate=5.722513079751656E-4]:1.597215252027E-1,16[&rate=5.722513079751656E-4]:2.642578812165E0)[&rate=5.722513079751656E-4]:8.452365099326E-2,(((((26[&rate=5.722513079751656E-4]:5.839623832456E-1,(7[&rate=5.722513079751656E-4]:7.770800336184E-2,8[&rate=5.722513079751656E-4]:7.770800336184E-2)[&rate=5.722513079751656E-4]:3.994050648153E-1)[&rate=5.722513079751656E-4]:2.071845024133E-1,((22[&rate=5.722513079751656E-4]:2.784214740051E-1,27[&rate=5.722513079751656E-4]:2.948598301694E-1)[&rate=5.722513079751656E-4]:3.670314669751E-1,31[&rate=5.722513079751656E-4]:7.002474615282E-1)[&rate=5.722513079751656E-4]:1.347350405692E-1)[&rate=5.722513079751656E-4]:1.188412123391E-1,2[&rate=5.722513079751656E-4]:7.264264541624E-1)[&rate=5.722513079751656E-4]:1.714355743975E0,((((((((115[&rate=5.722513079751656E-4]:5.600661485236E-1,(19[&rate=5.722513079751656E-4]:2.973838709209E-1,13[&rate=5.722513079751656E-4]:2.590277065372E-1)[&rate=5.722513079751656E-4]:3.832302228082E-1)[&rate=5.722513079751656E-4]:2.213824242667E-1,((109[&rate=5.722513079751656E-4]:5.763869620132E-1,(107[&rate=5.722513079751656E-4]:4.508819158418E-1,(112[&rate=5.722513079751656E-4]:2.987556290082E-1,(114[&rate=5.722513079751656E-4]:6.183573321122E-2,104[&rate=5.722513079751656E-4]:1.22109705814E-1)[&rate=5.722513079751656E-4]:1.547281149752E-1)[&rate=5.722513079751656E-4]:1.740440950527E-1)[&rate=5.722513079751656E-4]:1.063269639797E-1)[&rate=5.722513079751656E-4]:1.076171156013E-1,108[&rate=5.722513079751656E-4]:6.620862693955E-1)[&rate=5.722513079751656E-4]:1.768965499702E-1)[&rate=5.722513079751656E-4]:1.29279149859E-1,((148[&rate=5.722513079751656E-4]:2.951989353476E-1,143[&rate=5.722513079751656E-4]:2.924592093203E-1)[&rate=5.722513079751656E-4]:1.982843042948E-1,(116[&rate=5.722513079751656E-4]:4.292059920021E-1,(139[&rate=5.722513079751656E-4]:4.683839001814E-1,(106[&rate=5.722513079751656E-4]:4.553763476208E-2,111[&rate=5.722513079751656E-4]:6.197599092645E-2)[&rate=5.722513079751656E-4]:2.310654435016E-1)[&rate=5.722513079751656E-4]:2.128768863412E-1)[&rate=5.722513079751656E-4]:2.592108325662E-2)[&rate=5.722513079751656E-4]:4.556006473905E-1)[&rate=5.722513079751656E-4]:1.588483166879E-1,((105[&rate=5.722513079751656E-4]:3.028121046629E-1,110[&rate=5.722513079751656E-4]:3.24729912882E-1)[&rate=5.722513079751656E-4]:3.552572947835E-1,(((113[&rate=5.722513079751656E-4]:4.963762089539E-1,(30[&rate=5.722513079751656E-4]:4.130185607445E-1,4[&rate=5.722513079751656E-4]:2.404158210185E-1)[&rate=5.722513079751656E-4]:1.984261413603E-1)[&rate=5.722513079751656E-4]:7.483762202154E-2,(14[&rate=5.722513079751656E-4]:3.028006300424E-1,17[&rate=5.722513079751656E-4]:3.411567944261E-1)[&rate=5.722513079751656E-4]:2.684132009331E-1)[&rate=5.722513079751656E-4]:6.190446011848E-3,(117[&rate=5.722513079751656E-4]:4.213389224024E-1,9[&rate=5.722513079751656E-4]:4.103800182927E-1)[&rate=5.722513079751656E-4]:1.588050806125E-1)[&rate=5.722513079751656E-4]:1.080623827329E-1)[&rate=5.722513079751656E-4]:4.663011604388E-1)[&rate=5.722513079751656E-4]:1.259180884499E-1,((((21[&rate=5.722513079751656E-4]:7.098358162969E-1,28[&rate=5.722513079751656E-4]:7.344933505433E-1)[&rate=5.722513079751656E-4]:8.076089281792E-2,1[&rate=5.722513079751656E-4]:2.895287349833E-2)[&rate=5.722513079751656E-4]:1.480894444718E-1,24[&rate=5.722513079751656E-4]:9.578642357784E-1)[&rate=5.722513079751656E-4]:3.162565814941E-1,(102[&rate=5.722513079751656E-4]:9.465072528588E-2,(((25[&rate=5.722513079751656E-4]:3.964607720776E-1,20[&rate=5.722513079751656E-4]:3.772826898859E-1)[&rate=5.722513079751656E-4]:2.126913980652E-1,23[&rate=5.722513079751656E-4]:5.981932660331E-1)[&rate=5.722513079751656E-4]:4.309142033018E-1,(11[&rate=5.722513079751656E-4]:5.413133027156E-1,140[&rate=5.722513079751656E-4]:5.221352205239E-1)[&rate=5.722513079751656E-4]:4.028626597701E-1)[&rate=5.722513079751656E-4]:2.162281874577E-1)[&rate=5.722513079751656E-4]:1.782625637026E-2)[&rate=5.722513079751656E-4]:9.123632421326E-2)[&rate=5.722513079751656E-4]:9.212262204647E-3,((144[&rate=5.722513079751656E-4]:4.371219358416E-1,(141[&rate=5.722513079751656E-4]:3.731802049343E-1,145[&rate=5.722513079751656E-4]:3.759199309619E-1)[&rate=5.722513079751656E-4]:6.668145693457E-2)[&rate=5.722513079751656E-4]:4.082885231474E-1,142[&rate=5.722513079751656E-4]:8.508899110439E-1)[&rate=5.722513079751656E-4]:6.08610999496E-1)[&rate=5.722513079751656E-4]:2.728181218056E-1,((((6[&rate=5.722513079751656E-4]:4.443693300239E-1,18[&rate=5.722513079751656E-4]:5.073830286541E-1)[&rate=5.722513079751656E-4]:2.145745872201E-2,(15[&rate=5.722513079751656E-4]:3.742399409281E-1,10[&rate=5.722513079751656E-4]:3.358837765447E-1)[&rate=5.722513079751656E-4]:1.463813683656E-1)[&rate=5.722513079751656E-4]:2.07208805351E-1,3[&rate=5.722513079751656E-4]:6.209807995764E-1)[&rate=5.722513079751656E-4]:6.564956372136E-1,((88[&rate=5.722513079751656E-4]:9.647032864702E-2,89[&rate=5.722513079751656E-4]:1.10168958784E-1)[&rate=5.722513079751656E-4]:9.560856614101E-1,(((((83[&rate=5.722513079751656E-4]:7.79502314571E-2,85[&rate=5.722513079751656E-4]:7.79502314571E-2)[&rate=5.722513079751656E-4]:9.655627111788E-2,(84[&rate=5.722513079751656E-4]:4.025740648382E-2,86[&rate=5.722513079751656E-4]:4.025740648382E-2)[&rate=5.722513079751656E-4]:1.342490960912E-1)[&rate=5.722513079751656E-4]:1.695860980043E-2,93[&rate=5.722513079751656E-4]:2.051637425124E-1)[&rate=5.722513079751656E-4]:1.439747767232E-2,87[&rate=5.722513079751656E-4]:2.058625900477E-1)[&rate=5.722513079751656E-4]:1.950205753132E-2,(92[&rate=5.722513079751656E-4]:1.797297406562E-1,(90[&rate=5.722513079751656E-4]:2.062268918738E-2,91[&rate=5.722513079751656E-4]:2.062268918738E-2)[&rate=5.722513079751656E-4]:1.591070514688E-1)[&rate=5.722513079751656E-4]:5.933353705987E-2)[&rate=5.722513079751656E-4]:8.271913424781E-1)[&rate=5.722513079751656E-4]:7.6464647413E-1)[&rate=5.722513079751656E-4]:2.055275270623E-1)[&rate=5.722513079751656E-4]:2.865663897155E-1,101[&rate=5.722513079751656E-4]:7.668306275402E-1)[&rate=5.722513079751656E-4]:6.903899267614E-1)[&rate=5.722513079751656E-4]:9.259014950295E-2,(147[&rate=5.722513079751656E-4]:5.801881104541E-1,40[&rate=5.722513079751656E-4]:5.228110612738E-1)[&rate=5.722513079751656E-4]:5.383548353699E-2)[&rate=5.722513079751656E-4]:6.496299223071E-2)[&rate=5.722513079751656E-4]:1.061490655866E-1)[&rate=5.722513079751656E-4]:2.279987694038E-1)[&rate=5.722513079751656E-4]:2.351316003177E-1,(((((((49[&rate=5.722513079751656E-4]:4.063915541139E-1,50[&rate=5.722513079751656E-4]:4.063915541139E-1)[&rate=5.722513079751656E-4]:1.440882218482E-1,51[&rate=5.722513079751656E-4]:5.559442568364E-1)[&rate=5.722513079751656E-4]:6.970233092535E-3,(44[&rate=5.722513079751656E-4]:5.264685495634E-1,47[&rate=5.722513079751656E-4]:5.319330304376E-1)[&rate=5.722513079751656E-4]:5.830386386275E-2)[&rate=5.722513079751656E-4]:4.356677271287E-2,(((41[&rate=5.722513079751656E-4]:1.956230598619E-1,(48[&rate=5.722513079751656E-4]:9.173888675717E-2,42[&rate=5.722513079751656E-4]:5.348752063694E-2)[&rate=5.722513079751656E-4]:1.476000200992E-1)[&rate=5.722513079751656E-4]:2.018970296734E-1,43[&rate=5.722513079751656E-4]:4.521648982783E-1)[&rate=5.722513079751656E-4]:7.826294209826E-2,46[&rate=5.722513079751656E-4]:5.304278403766E-1)[&rate=5.722513079751656E-4]:1.033758266367E-1)[&rate=5.722513079751656E-4]:8.813440056371E-2,45[&rate=5.722513079751656E-4]:7.137413462656E-1)[&rate=5.722513079751656E-4]:7.959785786005E-2,((128[&rate=5.722513079751656E-4]:1.483682640584E0,((((132[&rate=5.722513079751656E-4]:1.380201379828E-1,129[&rate=5.722513079751656E-4]:1.352804119555E-1)[&rate=5.722513079751656E-4]:1.793732530189E-1,(130[&rate=5.722513079751656E-4]:2.393187227472E-1,131[&rate=5.722513079751656E-4]:2.420584487746E-1)[&rate=5.722513079751656E-4]:7.533494222717E-2)[&rate=5.722513079751656E-4]:3.623397692779E-1,118[&rate=5.722513079751656E-4]:8.139797356222E-1)[&rate=5.722513079751656E-4]:9.319461938889E-3,69[&rate=5.722513079751656E-4]:8.342581016707E-1)[&rate=5.722513079751656E-4]:8.001094704205E-1)[&rate=5.722513079751656E-4]:5.516195635015E-2,(((60[&rate=5.722513079751656E-4]:1.43470577542E-2,64[&rate=5.722513079751656E-4]:1.650319892609E-1)[&rate=5.722513079751656E-4]:2.23640318591E-1,(65[&rate=5.722513079751656E-4]:2.276351211935E-1,62[&rate=5.722513079751656E-4]:4.194159431112E-1)[&rate=5.722513079751656E-4]:1.03522551517E-2)[&rate=5.722513079751656E-4]:3.506538963689E-1,(63[&rate=5.722513079751656E-4]:1.7348204794E-1,61[&rate=5.722513079751656E-4]:2.14577938351E-1)[&rate=5.722513079751656E-4]:5.658441562808E-1)[&rate=5.722513079751656E-4]:8.981485296999E-1)[&rate=5.722513079751656E-4]:2.789081948256E-2)[&rate=5.722513079751656E-4]:1.203636226985E-1,(35[&rate=5.722513079751656E-4]:2.258463832136E-2,((121[&rate=5.722513079751656E-4]:1.986159665448E0,127[&rate=5.722513079751656E-4]:2.427255555859E0)[&rate=5.722513079751656E-4]:1.104895873154E-1,36[&rate=5.722513079751656E-4]:1.719719796907E-2)[&rate=5.722513079751656E-4]:5.196278281805E-2)[&rate=5.722513079751656E-4]:1.357472775065E-1)[&rate=5.722513079751656E-4]:3.818855990772E-1)[&rate=5.722513079751656E-4]:1.34643214485E-1)[&rate=5.722513079751656E-4]:1.892571798524E-1,34[&rate=5.722513079751656E-4]:1.104210612336E-3)[&rate=5.722513079751656E-4]:3.25249868626E-2)[&rate=5.722513079751656E-4]:1.492249876637E-3);
tree STATE_22680000 [&joint=-20965.977514599992,lnP=-20965.977514599992] = [&R] (33[&rate=5.467708312564955E-4]:8.39818101327E-2,((((57[&rate=5.467708312564955E-4]:5.639259806971E-1,(37[&rate=5.467708312564955E-4]:4.817587864431E-1,((54[&rate=5.467708312564955E-4]:1.869975478611E-1,(56[&rate=5.467708312564955E-4]:1.473248016895E-1,55[&rate=5.467708312564955E-4]:1.473248016895E-1)[&rate=5.467708312564955E-4]:6.972739098025E-2)[&rate=5.467708312564955E-4]:7.797910323463E-2,(58[&rate=5.467708312564955E-4]:2.78752309601E-1,59[&rate=5.467708312564955E-4]:2.596266265409E-1)[&rate=5.467708312564955E-4]:4.360139067505E-2)[&rate=5.467708312564955E-4]:1.402794031069E-1)[&rate=5.467708312564955E-4]:1.176863199371E-1)[&rate=5.467708312564955E-4]:3.418473885512E-1,68[&rate=5.467708312564955E-4]:8.538608009422E-1)[&rate=5.467708312564955E-4]:4.704272950917E-1,((((((12[&rate=5.467708312564955E-4]:1.624252346675E-1,5[&rate=5.467708312564955E-4]:1.24069070284E-1)[&rate=5.467708312564955E-4]:1.121223805862E-1,29[&rate=5.467708312564955E-4]:3.813969303222E-1)[&rate=5.467708312564955E-4]:2.672489123904E-1,103[&rate=5.467708312564955E-4]:4.157691303838E-1)[&rate=5.467708312564955E-4]:1.998077500391E0,52[&rate=5.467708312564955E-4]:7.495528962139E-1)[&rate=5.467708312564955E-4]:1.254065190173E-1,((53[&rate=5.467708312564955E-4]:7.762681756956E-1,(137[&rate=5.467708312564955E-4]:6.384130935028E-1,(134[&rate=5.467708312564955E-4]:5.114089861954E-1,133[&rate=5.467708312564955E-4]:5.415459724966E-1)[&rate=5.467708312564955E-4]:5.577123059516E-2)[&rate=5.467708312564955E-4]:9.610304695721E-1)[&rate=5.467708312564955E-4]:4.04590075938E-4,((((76[&rate=5.467708312564955E-4]:4.786952010308E-1,74[&rate=5.467708312564955E-4]:4.786952010308E-1)[&rate=5.467708312564955E-4]:1.063561970564E-2,70[&rate=5.467708312564955E-4]:4.50974656353E-1)[&rate=5.467708312564955E-4]:1.922419382352E-1,75[&rate=5.467708312564955E-4]:6.815727589717E-1)[&rate=5.467708312564955E-4]:4.250843980137E-1,((73[&rate=5.467708312564955E-4]:2.626761809629E-1,(71[&rate=5.467708312564955E-4]:1.611585877273E-1,77[&rate=5.467708312564955E-4]:2.241722863574E-1)[&rate=5.467708312564955E-4]:3.302444255073E-2)[&rate=5.467708312564955E-4]:4.110012475252E-1,(((78[&rate=5.467708312564955E-4]:1.042777384779E-1,72[&rate=5.467708312564955E-4]:8.235993025856E-2)[&rate=5.467708312564955E-4]:3.295942164664E-1,(82[&rate=5.467708312564955E-4]:3.767334840448E-1,79[&rate=5.467708312564955E-4]:3.685143059627E-1)[&rate=5.467708312564955E-4]:6.535764898156E-2)[&rate=5.467708312564955E-4]:1.068784936999E-1,(80[&rate=5.467708312564955E-4]:5.316055961224E-2,81[&rate=5.467708312564955E-4]:5.316055961224E-2)[&rate=5.467708312564955E-4]:4.793707109496E-1)[&rate=5.467708312564955E-4]:9.18310894331E-2)[&rate=5.467708312564955E-4]:4.329797284973E-1)[&rate=5.467708312564955E-4]:4.164786673983E-1)[&rate=5.467708312564955E-4]:9.008992814821E-2)[&rate=5.467708312564955E-4]:4.259601591101E-1,125[&rate=5.467708312564955E-4]:1.082340339369E0)[&rate=5.467708312564955E-4]:4.086144233319E-1)[&rate=5.467708312564955E-4]:1.168385177618E-1,((((119[&rate=5.467708312564955E-4]:1.926320907019E0,(126[&rate=5.467708312564955E-4]:1.09748528869E0,((135[&rate=5.467708312564955E-4]:6.070445501612E-1,(138[&rate=5.467708312564955E-4]:2.477824382133E-1,136[&rate=5.467708312564955E-4]:1.162755888981E-1)[&rate=5.467708312564955E-4]:5.592621119479E-1)[&rate=5.467708312564955E-4]:8.537799047515E-1,120[&rate=5.467708312564955E-4]:1.712879249433E0)[&rate=5.467708312564955E-4]:7.441815094151E-2)[&rate=5.467708312564955E-4]:4.313309568521E-2)[&rate=5.467708312564955E-4]:4.401173085399E-1,(66[&rate=5.467708312564955E-4]:3.183005802809E-1,(67[&rate=5.467708312564955E-4]:2.171314049825E-1,((123[&rate=5.467708312564955E-4]:2.719984724097E-1,124[&rate=5.467708312564955E-4]:2.692662319726E-1)[&rate=5.467708312564955E-4]:1.172449985021E-1,122[&rate=5.467708312564955E-4]:3.892434709118E-1)[&rate=5.467708312564955E-4]:3.291604844114E-1)[&rate=5.467708312564955E-4]:1.011691752984E-1)[&rate=5.467708312564955E-4]:1.526092294908E-2)[&rate=5.467708312564955E-4]:5.400391780373E-1,34[&rate=5.467708312564955E-4]:1.058698263719E-2)[&rate=5.467708312564955E-4]:1.93218258285E-2,(32[&rate=5.467708312564955E-4]:1.562519877254E-3,((38[&rate=5.467708312564955E-4]:6.944258238922E-1,((147[&rate=5.467708312564955E-4]:6.117023613854E-1,146[&rate=5.467708312564955E-4]:6.7454389144E-1)[&rate=5.467708312564955E-4]:1.000156301914E-1,((((99[&rate=5.467708312564955E-4]:6.495307825727E-1,96[&rate=5.467708312564955E-4]:6.140116568898E-1)[&rate=5.467708312564955E-4]:6.266032581681E-2,((97[&rate=5.467708312564955E-4]:4.516592838271E-1,98[&rate=5.467708312564955E-4]:6.511128357395E-1)[&rate=5.467708312564955E-4]:3.868253918406E-2,(95[&rate=5.467708312564955E-4]:4.366693305983E-1,(100[&rate=5.467708312564955E-4]:1.837137488956E-1,94[&rate=5.467708312564955E-4]:1.837137488956E-1)[&rate=5.467708312564955E-4]:1.682561281506E-1)[&rate=5.467708312564955E-4]:2.64055006074E-1)[&rate=5.467708312564955E-4]:5.378099686362E-4)[&rate=5.467708312564955E-4]:5.088640327268E-2,(40[&rate=5.467708312564955E-4]:5.847755056328E-1,(((31[&rate=5.467708312564955E-4]:7.147872250717E-1,(26[&rate=5.467708312564955E-4]:5.755114688316E-1,(7[&rate=5.467708312564955E-4]:2.014561799451E-1,8[&rate=5.467708312564955E-4]:2.014561799451E-1)[&rate=5.467708312564955E-4]:2.67205973818E-1)[&rate=5.467708312564955E-4]:9.544013980166E-2)[&rate=5.467708312564955E-4]:9.879924016825E-2,(22[&rate=5.467708312564955E-4]:5.472241678795E-1,27[&rate=5.467708312564955E-4]:5.636625240439E-1)[&rate=5.467708312564955E-4]:2.115677768124E-1)[&rate=5.467708312564955E-4]:1.617886448913E-1,2[&rate=5.467708312564955E-4]:7.479778498572E-1)[&rate=5.467708312564955E-4]:1.793523458605E0)[&rate=5.467708312564955E-4]:2.802878198583E-2)[&rate=5.467708312564955E-4]:3.059509833121E-2,((((((144[&rate=5.467708312564955E-4]:3.010887399966E-1,(141[&rate=5.467708312564955E-4]:1.547908945795E-1,145[&rate=5.467708312564955E-4]:1.575306206071E-1)[&rate=5.467708312564955E-4]:1.490375714445E-1)[&rate=5.467708312564955E-4]:3.269221787119E-1,142[&rate=5.467708312564955E-4]:6.334903707635E-1)[&rate=5.467708312564955E-4]:1.045088080616E0,(((((115[&rate=5.467708312564955E-4]:5.436016502003E-1,(19[&rate=5.467708312564955E-4]:4.888504632473E-1,13[&rate=5.467708312564955E-4]:4.504942988637E-1)[&rate=5.467708312564955E-4]:1.752991321585E-1)[&rate=5.467708312564955E-4]:2.249403837294E-1,((((112[&rate=5.467708312564955E-4]:4.934755379416E-1,(114[&rate=5.467708312564955E-4]:1.57553492084E-1,104[&rate=5.467708312564955E-4]:2.178274646867E-1)[&rate=5.467708312564955E-4]:2.537302650358E-1)[&rate=5.467708312564955E-4]:7.754784666674E-2,107[&rate=5.467708312564955E-4]:5.491055763893E-1)[&rate=5.467708312564955E-4]:2.736617608013E-2,109[&rate=5.467708312564955E-4]:5.956498346611E-1)[&rate=5.467708312564955E-4]:4.538342622677E-3,108[&rate=5.467708312564955E-4]:5.782703690647E-1)[&rate=5.467708312564955E-4]:2.478059114404E-1)[&rate=5.467708312564955E-4]:2.521241798185E-1,(116[&rate=5.467708312564955E-4]:4.873951809928E-1,(((111[&rate=5.467708312564955E-4]:4.437288233736E-2,139[&rate=5.467708312564955E-4]:2.197153480907E-1)[&rate=5.467708312564955E-4]:1.776110514027E-1,106[&rate=5.467708312564955E-4]:2.055455775757E-1)[&rate=5.467708312564955E-4]:3.358584386558E-1,(148[&rate=5.467708312564955E-4]:1.665702454211E-1,143[&rate=5.467708312564955E-4]:1.638305193938E-1)[&rate=5.467708312564955E-4]:3.529159625913E-1)[&rate=5.467708312564955E-4]:6.265137364123E-3)[&rate=5.467708312564955E-4]:5.332710327553E-1)[&rate=5.467708312564955E-4]:1.491675866514E-1,((105[&rate=5.467708312564955E-4]:7.544900741301E-1,(110[&rate=5.467708312564955E-4]:7.517892425378E-1,113[&rate=5.467708312564955E-4]:7.572686945925E-1)[&rate=5.467708312564955E-4]:2.461863981141E-2)[&rate=5.467708312564955E-4]:2.411051947086E-1,((9[&rate=5.467708312564955E-4]:5.218659152157E-1,(117[&rate=5.467708312564955E-4]:5.005104988688E-1,(30[&rate=5.467708312564955E-4]:3.841524551455E-1,4[&rate=5.467708312564955E-4]:2.115497154195E-1)[&rate=5.467708312564955E-4]:2.286868108465E-1)[&rate=5.467708312564955E-4]:3.231432045655E-2)[&rate=5.467708312564955E-4]:3.433593650212E-1,(14[&rate=5.467708312564955E-4]:3.967870996647E-1,17[&rate=5.467708312564955E-4]:4.351432640484E-1)[&rate=5.467708312564955E-4]:4.766573586542E-1)[&rate=5.467708312564955E-4]:1.495480707936E-1)[&rate=5.467708312564955E-4]:2.290330521089E-1)[&rate=5.467708312564955E-4]:2.281535569442E-1,((((25[&rate=5.467708312564955E-4]:4.233430970693E-1,20[&rate=5.467708312564955E-4]:4.041650148776E-1)[&rate=5.467708312564955E-4]:3.917013407071E-1,23[&rate=5.467708312564955E-4]:8.040855336668E-1)[&rate=5.467708312564955E-4]:2.1858675837E-1,(11[&rate=5.467708312564955E-4]:5.134501017129E-1,140[&rate=5.467708312564955E-4]:4.942720195212E-1)[&rate=5.467708312564955E-4]:4.242906834747E-1)[&rate=5.467708312564955E-4]:4.435471414849E-1,((((21[&rate=5.467708312564955E-4]:5.765497103979E-1,28[&rate=5.467708312564955E-4]:6.012072446444E-1)[&rate=5.467708312564955E-4]:2.054515789493E-1,1[&rate=5.467708312564955E-4]:2.035745373069E-2)[&rate=5.467708312564955E-4]:2.232261549572E-1,24[&rate=5.467708312564955E-4]:1.024405526496E0)[&rate=5.467708312564955E-4]:2.792583542416E-1,102[&rate=5.467708312564955E-4]:1.420200451213E-1)[&rate=5.467708312564955E-4]:1.735144568937E-1)[&rate=5.467708312564955E-4]:9.067203341107E-2)[&rate=5.467708312564955E-4]:2.579657348749E-2)[&rate=5.467708312564955E-4]:1.363182222533E-1,((((3[&rate=5.467708312564955E-4]:4.356019649285E-1,18[&rate=5.467708312564955E-4]:5.506704580791E-1)[&rate=5.467708312564955E-4]:2.526920844561E-1,(15[&rate=5.467708312564955E-4]:4.935335705374E-1,10[&rate=5.467708312564955E-4]:4.551774061539E-1)[&rate=5.467708312564955E-4]:3.016097939155E-1)[&rate=5.467708312564955E-4]:8.977490396376E-2,6[&rate=5.467708312564955E-4]:8.301237478688E-1)[&rate=5.467708312564955E-4]:1.817604119436E-1,(87[&rate=5.467708312564955E-4]:2.785411585642E-1,((((83[&rate=5.467708312564955E-4]:4.313108849562E-2,85[&rate=5.467708312564955E-4]:4.313108849562E-2)[&rate=5.467708312564955E-4]:8.015609889935E-2,(86[&rate=5.467708312564955E-4]:4.135040639337E-2,(84[&rate=5.467708312564955E-4]:1.914689545081E-2,93[&rate=5.467708312564955E-4]:3.284552558782E-2)[&rate=5.467708312564955E-4]:2.220351094256E-2)[&rate=5.467708312564955E-4]:8.19367810016E-2)[&rate=5.467708312564955E-4]:1.766676641409E-2,(92[&rate=5.467708312564955E-4]:1.042103709422E-1,(90[&rate=5.467708312564955E-4]:1.599223669927E-2,91[&rate=5.467708312564955E-4]:1.599223669927E-2)[&rate=5.467708312564955E-4]:8.821813424296E-2)[&rate=5.467708312564955E-4]:5.044221300385E-2)[&rate=5.467708312564955E-4]:8.110597580638E-2,(88[&rate=5.467708312564955E-4]:3.607152810293E-2,89[&rate=5.467708312564955E-4]:4.977015823995E-2)[&rate=5.467708312564955E-4]:1.859884015125E-1)[&rate=5.467708312564955E-4]:5.648122894878E-2)[&rate=5.467708312564955E-4]:1.221014234125E0)[&rate=5.467708312564955E-4]:6.057522398475E-1)[&rate=5.467708312564955E-4]:3.13339969868E-1,101[&rate=5.467708312564955E-4]:8.761818489799E-1)[&rate=5.467708312564955E-4]:6.493694464428E-1,(39[&rate=5.467708312564955E-4]:5.030020648665E-1,16[&rate=5.467708312564955E-4]:2.588494990984E0)[&rate=5.467708312564955E-4]:4.93850715625E-2)[&rate=5.467708312564955E-4]:9.101224952083E-2)[&rate=5.467708312564955E-4]:1.094155644667E-2)[&rate=5.467708312564955E-4]:1.083908924247E-1)[&rate=5.467708312564955E-4]:5.456734982736E-1,((121[&rate=5.467708312564955E-4]:2.235666882585E0,(35[&rate=5.467708312564955E-4]:1.535486550112E-2,(36[&rate=5.467708312564955E-4]:5.087395877538E-2,127[&rate=5.467708312564955E-4]:2.571421903981E0)[&rate=5.467708312564955E-4]:1.10562491915E-2)[&rate=5.467708312564955E-4]:9.42846198237E-2)[&rate=5.467708312564955E-4]:2.796591863296E-1,(((((62[&rate=5.467708312564955E-4]:4.54434349054E-1,(60[&rate=5.467708312564955E-4]:1.781212734834E-1,(65[&rate=5.467708312564955E-4]:1.071518382076E-1,64[&rate=5.467708312564955E-4]:2.578367697143E-1)[&rate=5.467708312564955E-4]:7.096943527578E-2)[&rate=5.467708312564955E-4]:8.453225365291E-2)[&rate=5.467708312564955E-4]:2.391910026747E-1,(63[&rate=5.467708312564955E-4]:3.439824033072E-2,61[&rate=5.467708312564955E-4]:7.549413074176E-2)[&rate=5.467708312564955E-4]:6.18131220987E-1)[&rate=5.467708312564955E-4]:9.692508353551E-1,(69[&rate=5.467708312564955E-4]:8.450211930062E-1,(((130[&rate=5.467708312564955E-4]:5.980345959516E-2,131[&rate=5.467708312564955E-4]:6.254318562252E-2)[&rate=5.467708312564955E-4]:1.601938153381E-1,(132[&rate=5.467708312564955E-4]:7.128433798751E-2,129[&rate=5.467708312564955E-4]:6.854461196016E-2)[&rate=5.467708312564955E-4]:1.514526629731E-1)[&rate=5.467708312564955E-4]:4.034332482495E-1,118[&rate=5.467708312564955E-4]:7.604168245527E-1)[&rate=5.467708312564955E-4]:7.364546434376E-2)[&rate=5.467708312564955E-4]:8.288138981873E-1)[&rate=5.467708312564955E-4]:6.45800354809E-2,128[&rate=5.467708312564955E-4]:1.587730195167E0)[&rate=5.467708312564955E-4]:2.427459389955E-1,(((44[&rate=5.467708312564955E-4]:3.90390760369E-1,47[&rate=5.467708312564955E-4]:3.958552412432E-1)[&rate=5.467708312564955E-4]:3.270628444328E-1,45[&rate=5.467708312564955E-4]:7.147213643646E-1)[&rate=5.467708312564955E-4]:2.477934074553E-2,((51[&rate=5.467708312564955E-4]:6.845756362297E-1,(49[&rate=5.467708312564955E-4]:5.290897756561E-1,50[&rate=5.467708312564955E-4]:5.290897756561E-1)[&rate=5.467708312564955E-4]:1.500213796993E-1)[&rate=5.467708312564955E-4]:1.27451731847E-2,((43[&rate=5.467708312564955E-4]:4.646451724694E-1,46[&rate=5.467708312564955E-4]:4.646451724694E-1)[&rate=5.467708312564955E-4]:2.124939901067E-1,((48[&rate=5.467708312564955E-4]:2.055930659449E-1,42[&rate=5.467708312564955E-4]:1.673416998247E-1)[&rate=5.467708312564955E-4]:2.083862843084E-1,41[&rate=5.467708312564955E-4]:3.702635032589E-1)[&rate=5.467708312564955E-4]:2.522308505743E-1)[&rate=5.467708312564955E-4]:4.750405120981E-2)[&rate=5.467708312564955E-4]:2.305421263562E-2)[&rate=5.467708312564955E-4]:3.175792167615E-1)[&rate=5.467708312564955E-4]:8.758966077917E-2)[&rate=5.467708312564955E-4]:2.484352039959E-1)[&rate=5.467708312564955E-4]:2.487601510761E-1)[&rate=5.467708312564955E-4]:6.428480369353E-3)[&rate=5.467708312564955E-4]:4.834689276683E-4)[&rate=5.467708312564955E-4]:7.002788890371E-2);
tree STATE_22770000 [&joint=-20965.274655147732,lnP=-20965.274655147732] = [&R] (33[&rate=5.582911012413944E-4]:1.183603992027E-1,((32[&rate=5.582911012413944E-4]:9.397166240078E-3,(((((119[&rate=5.582911012413944E-4]:1.854663658023E0,(((138[&rate=5.582911012413944E-4]:1.798238872875E-1,136[&rate=5.582911012413944E-4]:4.831703797229E-2)[&rate=5.582911012413944E-4]:5.81206329589E-1,135[&rate=5.582911012413944E-4]:5.610302168764E-1)[&rate=5.582911012413944E-4]:9.091174384795E-1,(120[&rate=5.582911012413944E-4]:1.473514665619E0,126[&rate=5.582911012413944E-4]:7.837025539341E-1)[&rate=5.582911012413944E-4]:2.486877842575E-1)[&rate=5.582911012413944E-4]:3.657079718769E-2)[&rate=5.582911012413944E-4]:3.223547366091E-1,66[&rate=5.582911012413944E-4]:1.441416823034E-1)[&rate=5.582911012413944E-4]:2.593329271283E-1,(67[&rate=5.582911012413944E-4]:3.67688866032E-1,(122[&rate=5.582911012413944E-4]:2.998025656168E-1,(124[&rate=5.582911012413944E-4]:2.638993552481E-1,123[&rate=5.582911012413944E-4]:2.666315956852E-1)[&rate=5.582911012413944E-4]:3.317096993164E-2)[&rate=5.582911012413944E-4]:5.691588507559E-1)[&rate=5.582911012413944E-4]:3.578574339958E-2)[&rate=5.582911012413944E-4]:2.960908074954E-1,(((((37[&rate=5.582911012413944E-4]:2.32068329532E-1,((58[&rate=5.582911012413944E-4]:1.077337208909E-1,54[&rate=5.582911012413944E-4]:5.035667171056E-2)[&rate=5.582911012413944E-4]:7.007207337865E-2,56[&rate=5.582911012413944E-4]:1.504833898978E-1)[&rate=5.582911012413944E-4]:3.513685220239E-2)[&rate=5.582911012413944E-4]:1.803293492007E-1,(57[&rate=5.582911012413944E-4]:3.600022622866E-1,55[&rate=5.582911012413944E-4]:3.490733005378E-1)[&rate=5.582911012413944E-4]:1.687629076307E-2)[&rate=5.582911012413944E-4]:1.197175617909E-2,59[&rate=5.582911012413944E-4]:3.861180687916E-1)[&rate=5.582911012413944E-4]:3.515189155082E-1,68[&rate=5.582911012413944E-4]:6.884566564309E-1)[&rate=5.582911012413944E-4]:3.517945090896E-1,(((((((70[&rate=5.582911012413944E-4]:4.189601451307E-1,76[&rate=5.582911012413944E-4]:4.573163095141E-1)[&rate=5.582911012413944E-4]:3.365662811396E-2,74[&rate=5.582911012413944E-4]:4.909729376281E-1)[&rate=5.582911012413944E-4]:5.408438035767E-2,75[&rate=5.582911012413944E-4]:5.450573179858E-1)[&rate=5.582911012413944E-4]:5.83775064899E-1,((79[&rate=5.582911012413944E-4]:4.7436281302E-1,(82[&rate=5.582911012413944E-4]:4.753766904126E-1,(72[&rate=5.582911012413944E-4]:1.117112824087E-1,78[&rate=5.582911012413944E-4]:1.33629090628E-1)[&rate=5.582911012413944E-4]:3.335284217026E-1)[&rate=5.582911012413944E-4]:7.205300689419E-3)[&rate=5.582911012413944E-4]:3.598301662659E-1,((73[&rate=5.582911012413944E-4]:4.363056072876E-1,(80[&rate=5.582911012413944E-4]:2.661056792984E-2,81[&rate=5.582911012413944E-4]:2.661056792984E-2)[&rate=5.582911012413944E-4]:3.603799708646E-1)[&rate=5.582911012413944E-4]:1.140656468928E-1,(71[&rate=5.582911012413944E-4]:1.880561149558E-1,77[&rate=5.582911012413944E-4]:2.510698135859E-1)[&rate=5.582911012413944E-4]:2.938219885398E-1)[&rate=5.582911012413944E-4]:3.249176155163E-1)[&rate=5.582911012413944E-4]:2.53543513188E-1)[&rate=5.582911012413944E-4]:3.072291862208E-1,(137[&rate=5.582911012413944E-4]:6.486653037133E-1,(134[&rate=5.582911012413944E-4]:4.919188764989E-1,133[&rate=5.582911012413944E-4]:5.220558628E-1)[&rate=5.582911012413944E-4]:8.551355050222E-2)[&rate=5.582911012413944E-4]:8.641085941594E-1)[&rate=5.582911012413944E-4]:4.713945995593E-3,((52[&rate=5.582911012413944E-4]:5.193871303202E-1,(((12[&rate=5.582911012413944E-4]:1.376345057757E-1,5[&rate=5.582911012413944E-4]:9.927834139224E-2)[&rate=5.582911012413944E-4]:5.184619337354E-1,29[&rate=5.582911012413944E-4]:7.629457545797E-1)[&rate=5.582911012413944E-4]:2.045388938637E-1,103[&rate=5.582911012413944E-4]:7.346079361146E-1)[&rate=5.582911012413944E-4]:1.449072928767E0)[&rate=5.582911012413944E-4]:1.799100871664E-1,53[&rate=5.582911012413944E-4]:6.911004961752E-1)[&rate=5.582911012413944E-4]:3.211960313773E-3)[&rate=5.582911012413944E-4]:5.247244048985E-1,125[&rate=5.582911012413944E-4]:1.008654347726E0)[&rate=5.582911012413944E-4]:1.982634844609E-1)[&rate=5.582911012413944E-4]:2.070348891789E-1)[&rate=5.582911012413944E-4]:1.025947668333E-1,((38[&rate=5.582911012413944E-4]:4.84718473388E-1,(((95[&rate=5.582911012413944E-4]:3.903661341566E-1,(100[&rate=5.582911012413944E-4]:2.228948829871E-1,94[&rate=5.582911012413944E-4]:2.228948829871E-1)[&rate=5.582911012413944E-4]:8.277179761748E-2)[&rate=5.582911012413944E-4]:2.047707882567E-1,((96[&rate=5.582911012413944E-4]:5.070190277536E-1,99[&rate=5.582911012413944E-4]:5.425381534364E-1)[&rate=5.582911012413944E-4]:5.138523994487E-2,98[&rate=5.582911012413944E-4]:5.720654698841E-1)[&rate=5.582911012413944E-4]:1.21424907805E-2)[&rate=5.582911012413944E-4]:4.528272726542E-2,(((146[&rate=5.582911012413944E-4]:5.657346525591E-1,(((((15[&rate=5.582911012413944E-4]:4.902804458752E-1,10[&rate=5.582911012413944E-4]:4.519242814917E-1)[&rate=5.582911012413944E-4]:2.677830219348E-1,6[&rate=5.582911012413944E-4]:7.032689472622E-1)[&rate=5.582911012413944E-4]:2.543026192762E-1,((3[&rate=5.582911012413944E-4]:4.760732611559E-1,18[&rate=5.582911012413944E-4]:5.911417543065E-1)[&rate=5.582911012413944E-4]:1.243679608703E-1,(((87[&rate=5.582911012413944E-4]:2.215074031839E-1,(92[&rate=5.582911012413944E-4]:1.126878376746E-1,(90[&rate=5.582911012413944E-4]:3.193234489038E-2,91[&rate=5.582911012413944E-4]:3.193234489038E-2)[&rate=5.582911012413944E-4]:8.075549278426E-2)[&rate=5.582911012413944E-4]:1.225181956462E-1)[&rate=5.582911012413944E-4]:6.056480111799E-3,(((93[&rate=5.582911012413944E-4]:5.060614102991E-2,84[&rate=5.582911012413944E-4]:3.69075108929E-2)[&rate=5.582911012413944E-4]:1.202016072827E-1,83[&rate=5.582911012413944E-4]:1.571091181756E-1)[&rate=5.582911012413944E-4]:4.124009048432E-2,(86[&rate=5.582911012413944E-4]:1.917865967546E-1,85[&rate=5.582911012413944E-4]:1.917865967546E-1)[&rate=5.582911012413944E-4]:6.562611905289E-3)[&rate=5.582911012413944E-4]:2.921467463576E-2)[&rate=5.582911012413944E-4]:1.459328520514E-1,(88[&rate=5.582911012413944E-4]:4.031004245198E-2,89[&rate=5.582911012413944E-4]:5.400867258899E-2)[&rate=5.582911012413944E-4]:3.331866928951E-1)[&rate=5.582911012413944E-4]:7.666705140762E-1)[&rate=5.582911012413944E-4]:3.050755499917E-1)[&rate=5.582911012413944E-4]:2.766874425078E-1,(((((((((114[&rate=5.582911012413944E-4]:2.941777367937E-1,104[&rate=5.582911012413944E-4]:3.544517093965E-1)[&rate=5.582911012413944E-4]:7.287398782406E-2,112[&rate=5.582911012413944E-4]:4.492435054396E-1)[&rate=5.582911012413944E-4]:6.595754063565E-2,(107[&rate=5.582911012413944E-4]:2.742761905914E-1,109[&rate=5.582911012413944E-4]:2.934542727831E-1)[&rate=5.582911012413944E-4]:2.190070472648E-1)[&rate=5.582911012413944E-4]:1.173375291032E-1,108[&rate=5.582911012413944E-4]:6.07881040932E-1)[&rate=5.582911012413944E-4]:1.581840866295E-1,((19[&rate=5.582911012413944E-4]:3.776339659076E-1,13[&rate=5.582911012413944E-4]:3.392778015239E-1)[&rate=5.582911012413944E-4]:4.425267852103E-1,115[&rate=5.582911012413944E-4]:6.996128059123E-1)[&rate=5.582911012413944E-4]:8.918075073816E-3)[&rate=5.582911012413944E-4]:1.478562515002E-1,((148[&rate=5.582911012413944E-4]:4.602361128602E-1,143[&rate=5.582911012413944E-4]:4.574963868329E-1)[&rate=5.582911012413944E-4]:3.142893851695E-1,((106[&rate=5.582911012413944E-4]:3.247715017019E-1,(111[&rate=5.582911012413944E-4]:2.866685683099E-1,139[&rate=5.582911012413944E-4]:4.620110340633E-1)[&rate=5.582911012413944E-4]:5.454128955635E-2)[&rate=5.582911012413944E-4]:4.330284461225E-1,116[&rate=5.582911012413944E-4]:6.975259752216E-1)[&rate=5.582911012413944E-4]:3.864335842448E-2)[&rate=5.582911012413944E-4]:1.202177988403E-1)[&rate=5.582911012413944E-4]:9.316911554797E-2,(((((30[&rate=5.582911012413944E-4]:3.067361957531E-1,4[&rate=5.582911012413944E-4]:1.341334560271E-1)[&rate=5.582911012413944E-4]:3.129804258818E-1,(113[&rate=5.582911012413944E-4]:4.726271233849E-1,9[&rate=5.582911012413944E-4]:4.644079453028E-1)[&rate=5.582911012413944E-4]:3.202100509925E-2)[&rate=5.582911012413944E-4]:1.284174345483E-1,(105[&rate=5.582911012413944E-4]:5.884837677753E-1,110[&rate=5.582911012413944E-4]:6.104015759943E-1)[&rate=5.582911012413944E-4]:1.718453498339E-2)[&rate=5.582911012413944E-4]:2.194198558906E-2,117[&rate=5.582911012413944E-4]:6.577472746491E-1)[&rate=5.582911012413944E-4]:5.008330516425E-2,(14[&rate=5.582911012413944E-4]:3.874975284194E-1,17[&rate=5.582911012413944E-4]:4.258536928031E-1)[&rate=5.582911012413944E-4]:3.175933253663E-1)[&rate=5.582911012413944E-4]:3.266571750704E-1)[&rate=5.582911012413944E-4]:6.792525455518E-2,((144[&rate=5.582911012413944E-4]:3.505587728616E-1,(145[&rate=5.582911012413944E-4]:4.74406812518E-2,141[&rate=5.582911012413944E-4]:4.470095522422E-2)[&rate=5.582911012413944E-4]:3.085975436647E-1)[&rate=5.582911012413944E-4]:1.280414742519E-1,142[&rate=5.582911012413944E-4]:4.840796991684E-1)[&rate=5.582911012413944E-4]:7.881963239692E-1)[&rate=5.582911012413944E-4]:4.160105866495E-2,((((1[&rate=5.582911012413944E-4]:4.273158269916E-2,(21[&rate=5.582911012413944E-4]:7.049647200663E-1,28[&rate=5.582911012413944E-4]:7.296222543127E-1)[&rate=5.582911012413944E-4]:9.94106982494E-2)[&rate=5.582911012413944E-4]:1.135654774118E-1,24[&rate=5.582911012413944E-4]:9.371189779192E-1)[&rate=5.582911012413944E-4]:1.889561698689E-1,(((25[&rate=5.582911012413944E-4]:5.361102283479E-1,20[&rate=5.582911012413944E-4]:5.169321461562E-1)[&rate=5.582911012413944E-4]:2.095855793597E-1,23[&rate=5.582911012413944E-4]:7.34736903598E-1)[&rate=5.582911012413944E-4]:4.086667912015E-2,(140[&rate=5.582911012413944E-4]:6.409126812366E-1,11[&rate=5.582911012413944E-4]:6.600907634283E-1)[&rate=5.582911012413944E-4]:3.058131244059E-2)[&rate=5.582911012413944E-4]:3.395126609603E-1)[&rate=5.582911012413944E-4]:8.843293349041E-2,102[&rate=5.582911012413944E-4]:5.286424566215E-2)[&rate=5.582911012413944E-4]:1.443749367461E-2)[&rate=5.582911012413944E-4]:1.176422012163E-1)[&rate=5.582911012413944E-4]:9.354616324289E-1,101[&rate=5.582911012413944E-4]:1.114926120927E0)[&rate=5.582911012413944E-4]:3.037541113909E-1)[&rate=5.582911012413944E-4]:2.062307160158E-2,((2[&rate=5.582911012413944E-4]:9.791151646285E-1,((26[&rate=5.582911012413944E-4]:7.210251516663E-1,(7[&rate=5.582911012413944E-4]:1.581891528117E-1,8[&rate=5.582911012413944E-4]:1.581891528117E-1)[&rate=5.582911012413944E-4]:4.559866837861E-1)[&rate=5.582911012413944E-4]:1.466765208429E-1,((22[&rate=5.582911012413944E-4]:3.713298773496E-1,27[&rate=5.582911012413944E-4]:3.877682335139E-1)[&rate=5.582911012413944E-4]:3.942739962144E-1,31[&rate=5.582911012413944E-4]:8.20398394112E-1)[&rate=5.582911012413944E-4]:9.113889483566E-2)[&rate=5.582911012413944E-4]:2.949751359549E-1)[&rate=5.582911012413944E-4]:1.158288407327E0,97[&rate=5.582911012413944E-4]:1.096395177601E-1)[&rate=5.582911012413944E-4]:2.854613757994E-1)[&rate=5.582911012413944E-4]:2.83045550781E-2,((147[&rate=5.582911012413944E-4]:4.876672760867E-1,16[&rate=5.582911012413944E-4]:2.515783153024E0)[&rate=5.582911012413944E-4]:3.099851129797E-3,(39[&rate=5.582911012413944E-4]:3.96913040621E-1,40[&rate=5.582911012413944E-4]:3.96913040621E-1)[&rate=5.582911012413944E-4]:3.647703741518E-2)[&rate=5.582911012413944E-4]:6.10536219677E-2)[&rate=5.582911012413944E-4]:6.631687379844E-3)[&rate=5.582911012413944E-4]:5.194909693335E-2)[&rate=5.582911012413944E-4]:6.402618493239E-1,(((36[&rate=5.582911012413944E-4]:1.97693096341E-1,35[&rate=5.582911012413944E-4]:1.511177538752E-1)[&rate=5.582911012413944E-4]:5.124305745731E-2,(121[&rate=5.582911012413944E-4]:2.172878830404E0,127[&rate=5.582911012413944E-4]:2.613974720815E0)[&rate=5.582911012413944E-4]:1.555093781884E-1)[&rate=5.582911012413944E-4]:1.319789590687E-1,((((((47[&rate=5.582911012413944E-4]:4.729028055198E-1,(49[&rate=5.582911012413944E-4]:2.830168372342E-1,50[&rate=5.582911012413944E-4]:2.830168372342E-1)[&rate=5.582911012413944E-4]:1.570990830399E-1)[&rate=5.582911012413944E-4]:8.988349637579E-2,((43[&rate=5.582911012413944E-4]:5.310843624102E-1,46[&rate=5.582911012413944E-4]:5.310843624102E-1)[&rate=5.582911012413944E-4]:1.155787433115E-2,((41[&rate=5.582911012413944E-4]:2.410397465484E-1,42[&rate=5.582911012413944E-4]:2.465042274227E-1)[&rate=5.582911012413944E-4]:4.000067129874E-2,48[&rate=5.582911012413944E-4]:3.247562648416E-1)[&rate=5.582911012413944E-4]:2.069570101512E-1)[&rate=5.582911012413944E-4]:2.014406515424E-2)[&rate=5.582911012413944E-4]:4.859845914074E-2,(44[&rate=5.582911012413944E-4]:2.710775755484E-1,51[&rate=5.582911012413944E-4]:2.492196520512E-1)[&rate=5.582911012413944E-4]:3.348427046137E-1)[&rate=5.582911012413944E-4]:1.821416966682E-1,45[&rate=5.582911012413944E-4]:7.853297363931E-1)[&rate=5.582911012413944E-4]:2.618303544519E-1,(128[&rate=5.582911012413944E-4]:1.297464645144E0,(((60[&rate=5.582911012413944E-4]:2.412303473275E-1,(64[&rate=5.582911012413944E-4]:3.21570717E-1,62[&rate=5.582911012413944E-4]:3.62666607411E-1)[&rate=5.582911012413944E-4]:7.034456183423E-2)[&rate=5.582911012413944E-4]:1.020099177396E-1,65[&rate=5.582911012413944E-4]:3.432402650671E-1)[&rate=5.582911012413944E-4]:5.119141275579E-1,(63[&rate=5.582911012413944E-4]:4.983289288758E-2,61[&rate=5.582911012413944E-4]:9.092878329862E-2)[&rate=5.582911012413944E-4]:9.560064312441E-1)[&rate=5.582911012413944E-4]:3.902554579989E-1)[&rate=5.582911012413944E-4]:5.23091657992E-1)[&rate=5.582911012413944E-4]:8.818373598654E-3,(((129[&rate=5.582911012413944E-4]:1.819457145696E-1,(130[&rate=5.582911012413944E-4]:4.220906053787E-2,131[&rate=5.582911012413944E-4]:4.494878656523E-2)[&rate=5.582911012413944E-4]:1.397366540317E-1)[&rate=5.582911012413944E-4]:2.234586900861E-2,132[&rate=5.582911012413944E-4]:2.070313096055E-1)[&rate=5.582911012413944E-4]:1.188687355555E0,(69[&rate=5.582911012413944E-4]:1.264815514872E0,118[&rate=5.582911012413944E-4]:1.253856610762E0)[&rate=5.582911012413944E-4]:2.761086297408E-1)[&rate=5.582911012413944E-4]:4.391354636296E-1)[&rate=5.582911012413944E-4]:3.37322169539E-2)[&rate=5.582911012413944E-4]:1.882751057951E-1)[&rate=5.582911012413944E-4]:2.79545307564E-1)[&rate=5.582911012413944E-4]:9.216848932887E-2)[&rate=5.582911012413944E-4]:4.42066341784E-2,34[&rate=5.582911012413944E-4]:7.552160863757E-2)[&rate=5.582911012413944E-4]:5.92771467295E-2);
tree STATE_22860000 [&joint=-20988.190226331542,lnP=-20988.190226331542] = [&R] ((((38[&rate=5.500865396140907E-4]:9.655287606919E-1,((((((((6[&rate=5.500865396140907E-4]:2.548281591765E-1,18[&rate=5.500865396140907E-4]:3.178418578066E-1)[&rate=5.500865396140907E-4]:4.586809515293E-1,(15[&rate=5.500865396140907E-4]:3.637166293615E-1,10[&rate=5.500865396140907E-4]:3.253604649781E-1)[&rate=5.500865396140907E-4]:4.045870018921E-1)[&rate=5.500865396140907E-4]:1.335332757538E-1,(3[&rate=5.500865396140907E-4]:6.484814764562E-1,(((92[&rate=5.500865396140907E-4]:9.580524838782E-2,(90[&rate=5.500865396140907E-4]:4.379952054303E-2,91[&rate=5.500865396140907E-4]:4.379952054303E-2)[&rate=5.500865396140907E-4]:5.200572784478E-2)[&rate=5.500865396140907E-4]:1.910231438469E-1,((84[&rate=5.500865396140907E-4]:3.961786773541E-2,93[&rate=5.500865396140907E-4]:5.331649787242E-2)[&rate=5.500865396140907E-4]:1.546861505564E-1,(85[&rate=5.500865396140907E-4]:4.787121107083E-2,(86[&rate=5.500865396140907E-4]:4.287357175089E-2,83[&rate=5.500865396140907E-4]:4.287357175089E-2)[&rate=5.500865396140907E-4]:4.997639319939E-3)[&rate=5.500865396140907E-4]:1.464328072209E-1)[&rate=5.500865396140907E-4]:7.882574380591E-2)[&rate=5.500865396140907E-4]:2.711694476612E-2,(87[&rate=5.500865396140907E-4]:2.358912286515E-1,(88[&rate=5.500865396140907E-4]:2.428643389555E-2,89[&rate=5.500865396140907E-4]:3.798506403256E-2)[&rate=5.500865396140907E-4]:2.116047947559E-1)[&rate=5.500865396140907E-4]:6.435547821232E-2)[&rate=5.500865396140907E-4]:8.879607969895E-1)[&rate=5.500865396140907E-4]:1.465061154829E-1)[&rate=5.500865396140907E-4]:1.040012090807E0,(((145[&rate=5.500865396140907E-4]:1.81164327547E-1,(141[&rate=5.500865396140907E-4]:1.507995620569E-1,144[&rate=5.500865396140907E-4]:1.480598360295E-1)[&rate=5.500865396140907E-4]:2.762503946255E-2)[&rate=5.500865396140907E-4]:3.065498279111E-1,142[&rate=5.500865396140907E-4]:4.877141554581E-1)[&rate=5.500865396140907E-4]:1.230167827244E0,((((((139[&rate=5.500865396140907E-4]:8.242377921437E-1,106[&rate=5.500865396140907E-4]:6.32456970226E-1)[&rate=5.500865396140907E-4]:5.602491287316E-2,111[&rate=5.500865396140907E-4]:7.049202392635E-1)[&rate=5.500865396140907E-4]:4.456004788451E-2,((148[&rate=5.500865396140907E-4]:2.573433268787E-1,143[&rate=5.500865396140907E-4]:2.546036008514E-1)[&rate=5.500865396140907E-4]:3.831727382641E-1,116[&rate=5.500865396140907E-4]:6.021599007591E-1)[&rate=5.500865396140907E-4]:7.060805762171E-2)[&rate=5.500865396140907E-4]:4.034207120556E-1,((108[&rate=5.500865396140907E-4]:7.54752221688E-1,(109[&rate=5.500865396140907E-4]:7.512840867208E-1,((112[&rate=5.500865396140907E-4]:7.088805880186E-1,(114[&rate=5.500865396140907E-4]:7.172479662792E-2,104[&rate=5.500865396140907E-4]:1.319987692307E-1)[&rate=5.500865396140907E-4]:5.549640105688E-1)[&rate=5.500865396140907E-4]:1.416518258374E-2,107[&rate=5.500865396140907E-4]:7.011279623833E-1)[&rate=5.500865396140907E-4]:3.097804214582E-2)[&rate=5.500865396140907E-4]:2.538594318625E-2)[&rate=5.500865396140907E-4]:8.58616528876E-2,(115[&rate=5.500865396140907E-4]:5.634542363375E-1,(19[&rate=5.500865396140907E-4]:6.656849817373E-1,13[&rate=5.500865396140907E-4]:6.273288173536E-1)[&rate=5.500865396140907E-4]:1.831719980571E-2)[&rate=5.500865396140907E-4]:2.196253916627E-1)[&rate=5.500865396140907E-4]:2.931090424363E-1)[&rate=5.500865396140907E-4]:2.754008523334E-1,((105[&rate=5.500865396140907E-4]:7.043982287563E-1,110[&rate=5.500865396140907E-4]:7.263160369753E-1)[&rate=5.500865396140907E-4]:1.583749071802E-1,((9[&rate=5.500865396140907E-4]:6.668587096105E-1,(117[&rate=5.500865396140907E-4]:5.952071145571E-1,(30[&rate=5.500865396140907E-4]:3.158110474263E-1,4[&rate=5.500865396140907E-4]:1.432083077003E-1)[&rate=5.500865396140907E-4]:3.917248342541E-1)[&rate=5.500865396140907E-4]:8.2610499163E-2)[&rate=5.500865396140907E-4]:1.50322886778E-1,((14[&rate=5.500865396140907E-4]:6.032117599464E-1,17[&rate=5.500865396140907E-4]:6.415679243301E-1)[&rate=5.500865396140907E-4]:1.493924579805E-1,113[&rate=5.500865396140907E-4]:7.526042179269E-1)[&rate=5.500865396140907E-4]:7.279655654369E-2)[&rate=5.500865396140907E-4]:6.476962173967E-2)[&rate=5.500865396140907E-4]:5.436109073815E-1)[&rate=5.500865396140907E-4]:7.275197074644E-2,((((11[&rate=5.500865396140907E-4]:5.831668833068E-1,140[&rate=5.500865396140907E-4]:5.639888011151E-1)[&rate=5.500865396140907E-4]:2.187845078861E-1,((25[&rate=5.500865396140907E-4]:7.455568020395E-1,20[&rate=5.500865396140907E-4]:7.263787198478E-1)[&rate=5.500865396140907E-4]:4.632277386399E-2,23[&rate=5.500865396140907E-4]:7.809206717939E-1)[&rate=5.500865396140907E-4]:1.059622262482E-1)[&rate=5.500865396140907E-4]:2.662862804742E-1,102[&rate=5.500865396140907E-4]:2.484247009533E-3)[&rate=5.500865396140907E-4]:1.268285612952E-1,((1[&rate=5.500865396140907E-4]:4.71013422275E-2,(21[&rate=5.500865396140907E-4]:4.361127075601E-1,28[&rate=5.500865396140907E-4]:4.607702418066E-1)[&rate=5.500865396140907E-4]:3.726324702839E-1)[&rate=5.500865396140907E-4]:9.097810250885E-2,24[&rate=5.500865396140907E-4]:9.189013625446E-1)[&rate=5.500865396140907E-4]:3.720552813765E-1)[&rate=5.500865396140907E-4]:3.032478632939E-1)[&rate=5.500865396140907E-4]:3.87459686378E-2)[&rate=5.500865396140907E-4]:3.664327685366E-1)[&rate=5.500865396140907E-4]:5.024849549059E-1,101[&rate=5.500865396140907E-4]:1.334744911624E0)[&rate=5.500865396140907E-4]:3.726392418193E-1,(98[&rate=5.500865396140907E-4]:8.154073110032E-1,((95[&rate=5.500865396140907E-4]:3.24210326557E-1,100[&rate=5.500865396140907E-4]:2.39510873005E-1)[&rate=5.500865396140907E-4]:4.406020933737E-1,(94[&rate=5.500865396140907E-4]:6.789061565384E-1,(96[&rate=5.500865396140907E-4]:6.787283103309E-1,99[&rate=5.500865396140907E-4]:7.142474360138E-1)[&rate=5.500865396140907E-4]:6.028713582513E-2)[&rate=5.500865396140907E-4]:1.206809840347E-3)[&rate=5.500865396140907E-4]:6.15238528212E-2)[&rate=5.500865396140907E-4]:4.722798399269E-2)[&rate=5.500865396140907E-4]:8.337230797105E-3,(((147[&rate=5.500865396140907E-4]:7.654568055029E-1,40[&rate=5.500865396140907E-4]:7.080797563226E-1)[&rate=5.500865396140907E-4]:3.303297962528E-2,(16[&rate=5.500865396140907E-4]:2.808967052757E0,(39[&rate=5.500865396140907E-4]:6.504856574842E-1,146[&rate=5.500865396140907E-4]:7.707042367191E-1)[&rate=5.500865396140907E-4]:7.298846915567E-2)[&rate=5.500865396140907E-4]:1.763860930798E-2)[&rate=5.500865396140907E-4]:1.041646705961E-3,(2[&rate=5.500865396140907E-4]:1.099253100027E0,(((22[&rate=5.500865396140907E-4]:3.510078470386E-1,27[&rate=5.500865396140907E-4]:3.674462032029E-1)[&rate=5.500865396140907E-4]:4.250586095567E-1,31[&rate=5.500865396140907E-4]:8.308609771433E-1)[&rate=5.500865396140907E-4]:7.45035854131E-2,(26[&rate=5.500865396140907E-4]:7.987864951754E-1,(7[&rate=5.500865396140907E-4]:2.131386520311E-1,8[&rate=5.500865396140907E-4]:2.131386520311E-1)[&rate=5.500865396140907E-4]:4.787985280758E-1)[&rate=5.500865396140907E-4]:6.274245094258E-2)[&rate=5.500865396140907E-4]:4.212857977444E-1)[&rate=5.500865396140907E-4]:1.599627085456E0)[&rate=5.500865396140907E-4]:4.028425929059E-4)[&rate=5.500865396140907E-4]:3.514551589286E-3,97[&rate=5.500865396140907E-4]:6.750335254698E-1)[&rate=5.500865396140907E-4]:2.87762994785E-1)[&rate=5.500865396140907E-4]:2.425413148774E-1,((((((69[&rate=5.500865396140907E-4]:6.633012548474E-1,118[&rate=5.500865396140907E-4]:6.523423507377E-1)[&rate=5.500865396140907E-4]:2.859101229964E-1,(((132[&rate=5.500865396140907E-4]:8.692455160577E-2,129[&rate=5.500865396140907E-4]:8.418482557842E-2)[&rate=5.500865396140907E-4]:2.395449508731E-2,130[&rate=5.500865396140907E-4]:1.081393206657E-1)[&rate=5.500865396140907E-4]:1.779277710609E-1,131[&rate=5.500865396140907E-4]:2.888068177539E-1)[&rate=5.500865396140907E-4]:5.151990806377E-1)[&rate=5.500865396140907E-4]:1.114701799024E0,((((50[&rate=5.500865396140907E-4]:2.793402926853E-1,49[&rate=5.500865396140907E-4]:2.793402926853E-1)[&rate=5.500865396140907E-4]:2.748191904039E-1,(44[&rate=5.500865396140907E-4]:2.135285747883E-2,47[&rate=5.500865396140907E-4]:2.681733835308E-2)[&rate=5.500865396140907E-4]:5.601290299818E-1)[&rate=5.500865396140907E-4]:3.35237026368E-2,((((42[&rate=5.500865396140907E-4]:2.109176653251E-1,48[&rate=5.500865396140907E-4]:2.491690314453E-1)[&rate=5.500865396140907E-4]:8.06092131366E-2,41[&rate=5.500865396140907E-4]:2.860623975875E-1)[&rate=5.500865396140907E-4]:9.613152528538E-2,(43[&rate=5.500865396140907E-4]:4.104429147302E-1,46[&rate=5.500865396140907E-4]:4.104429147302E-1)[&rate=5.500865396140907E-4]:2.639581688567E-2)[&rate=5.500865396140907E-4]:1.228224638916E-1,51[&rate=5.500865396140907E-4]:5.323387911359E-1)[&rate=5.500865396140907E-4]:6.080887546431E-2)[&rate=5.500865396140907E-4]:1.507611747282E-1,45[&rate=5.500865396140907E-4]:7.630345243885E-1)[&rate=5.500865396140907E-4]:3.767975086809E-1)[&rate=5.500865396140907E-4]:2.902156148627E-2,(128[&rate=5.500865396140907E-4]:1.438970103995E0,((65[&rate=5.500865396140907E-4]:2.487243035197E-1,((62[&rate=5.500865396140907E-4]:3.445483935644E-1,60[&rate=5.500865396140907E-4]:1.527675716467E-1)[&rate=5.500865396140907E-4]:8.667170936734E-2,64[&rate=5.500865396140907E-4]:3.901242125207E-1)[&rate=5.500865396140907E-4]:9.285022505649E-3)[&rate=5.500865396140907E-4]:1.336163611706E-1,(63[&rate=5.500865396140907E-4]:6.962434602235E-2,61[&rate=5.500865396140907E-4]:1.107202364334E-1)[&rate=5.500865396140907E-4]:4.634012501746E-1)[&rate=5.500865396140907E-4]:1.004574644784E0)[&rate=5.500865396140907E-4]:5.032797028523E-1)[&rate=5.500865396140907E-4]:3.092892921833E-2,121[&rate=5.500865396140907E-4]:2.570439010038E0)[&rate=5.500865396140907E-4]:6.906574000526E-2,(127[&rate=5.500865396140907E-4]:2.701922830324E0,(36[&rate=5.500865396140907E-4]:1.029021676222E-1,35[&rate=5.500865396140907E-4]:5.632682515645E-2)[&rate=5.500865396140907E-4]:7.847271749668E-2)[&rate=5.500865396140907E-4]:3.786778101298E-1)[&rate=5.500865396140907E-4]:9.222727627087E-2)[&rate=5.500865396140907E-4]:2.609286839459E-1,((66[&rate=5.500865396140907E-4]:4.041553875977E-1,(126[&rate=5.500865396140907E-4]:1.293942175708E0,(((138[&rate=5.500865396140907E-4]:1.690886443766E-1,136[&rate=5.500865396140907E-4]:3.758179506139E-2)[&rate=5.500865396140907E-4]:4.991579199204E-1,135[&rate=5.500865396140907E-4]:4.682465642969E-1)[&rate=5.500865396140907E-4]:1.445901227406E-1,(119[&rate=5.500865396140907E-4]:7.909651329211E-1,120[&rate=5.500865396140907E-4]:6.950747219622E-1)[&rate=5.500865396140907E-4]:1.698167595958E-1)[&rate=5.500865396140907E-4]:1.118862805834E0)[&rate=5.500865396140907E-4]:3.573874015751E-1)[&rate=5.500865396140907E-4]:2.91232892931E-1,(67[&rate=5.500865396140907E-4]:4.630740406571E-1,((123[&rate=5.500865396140907E-4]:1.453456388811E-2,124[&rate=5.500865396140907E-4]:1.180232345098E-2)[&rate=5.500865396140907E-4]:5.142091735724E-1,122[&rate=5.500865396140907E-4]:5.287437374605E-1)[&rate=5.500865396140907E-4]:4.356028535373E-1)[&rate=5.500865396140907E-4]:2.323142398715E-1)[&rate=5.500865396140907E-4]:1.71245032471E-1)[&rate=5.500865396140907E-4]:1.22332095043E-1,((((((((54[&rate=5.500865396140907E-4]:6.599256154087E-2,37[&rate=5.500865396140907E-4]:1.424952937813E-1)[&rate=5.500865396140907E-4]:7.525019754838E-2,58[&rate=5.500865396140907E-4]:1.986198082696E-1)[&rate=5.500865396140907E-4]:7.698460412144E-2,(59[&rate=5.500865396140907E-4]:2.236998791034E-1,57[&rate=5.500865396140907E-4]:2.264321195406E-1)[&rate=5.500865396140907E-4]:3.277885022749E-2)[&rate=5.500865396140907E-4]:1.40302891003E-1,56[&rate=5.500865396140907E-4]:3.885848990223E-1)[&rate=5.500865396140907E-4]:3.623772570657E-2,55[&rate=5.500865396140907E-4]:4.248226247289E-1)[&rate=5.500865396140907E-4]:6.172309130769E-1,68[&rate=5.500865396140907E-4]:1.001069931248E0)[&rate=5.500865396140907E-4]:3.631262883996E-1,((((((133[&rate=5.500865396140907E-4]:4.658880002501E-1,137[&rate=5.500865396140907E-4]:5.069838906612E-1)[&rate=5.500865396140907E-4]:1.171799979201E-1,134[&rate=5.500865396140907E-4]:5.529310118691E-1)[&rate=5.500865396140907E-4]:1.140587268746E0,53[&rate=5.500865396140907E-4]:9.415757699478E-1)[&rate=5.500865396140907E-4]:1.67980487119E-2,(((70[&rate=5.500865396140907E-4]:4.629796356169E-1,(74[&rate=5.500865396140907E-4]:4.723655348437E-1,76[&rate=5.500865396140907E-4]:4.723655348437E-1)[&rate=5.500865396140907E-4]:2.897026515663E-2)[&rate=5.500865396140907E-4]:2.930978640304E-2,75[&rate=5.500865396140907E-4]:5.306455864033E-1)[&rate=5.500865396140907E-4]:2.052232932888E-1,(((79[&rate=5.500865396140907E-4]:3.849072559434E-1,((71[&rate=5.500865396140907E-4]:1.754198619204E-1,82[&rate=5.500865396140907E-4]:2.110363002765E-1)[&rate=5.500865396140907E-4]:1.363443021634E-1,(72[&rate=5.500865396140907E-4]:6.977830072662E-2,78[&rate=5.500865396140907E-4]:9.169610894593E-2)[&rate=5.500865396140907E-4]:2.474653154119E-1)[&rate=5.500865396140907E-4]:4.574583158556E-2)[&rate=5.500865396140907E-4]:4.308048455236E-2,(77[&rate=5.500865396140907E-4]:4.298333108528E-1,73[&rate=5.500865396140907E-4]:4.353127629075E-1)[&rate=5.500865396140907E-4]:3.3770867999E-2)[&rate=5.500865396140907E-4]:4.628246118008E-2,(80[&rate=5.500865396140907E-4]:6.107940847206E-2,81[&rate=5.500865396140907E-4]:6.107940847206E-2)[&rate=5.500865396140907E-4]:4.049716151215E-1)[&rate=5.500865396140907E-4]:2.205027876056E-1)[&rate=5.500865396140907E-4]:9.689679975796E-1)[&rate=5.500865396140907E-4]:4.589749093801E-2,((((12[&rate=5.500865396140907E-4]:2.357958837971E-1,5[&rate=5.500865396140907E-4]:1.974397194136E-1)[&rate=5.500865396140907E-4]:9.140717919677E-2,29[&rate=5.500865396140907E-4]:4.340523780624E-1)[&rate=5.500865396140907E-4]:6.597036470542E-1,103[&rate=5.500865396140907E-4]:8.608793127877E-1)[&rate=5.500865396140907E-4]:1.326455177425E0,52[&rate=5.500865396140907E-4]:5.230407556522E-1)[&rate=5.500865396140907E-4]:4.894272752569E-1)[&rate=5.500865396140907E-4]:7.4790501343E-2,125[&rate=5.500865396140907E-4]:8.686792972795E-1)[&rate=5.500865396140907E-4]:6.621835890353E-1)[&rate=5.500865396140907E-4]:1.22714502901E-1,((34[&rate=5.500865396140907E-4]:2.658190214338E-2,32[&rate=5.500865396140907E-4]:4.66409392429E-3)[&rate=5.500865396140907E-4]:3.063266541354E-2,33[&rate=5.500865396140907E-4]:4.077621139255E-2)[&rate=5.500865396140907E-4]:1.896181858979E-2)[&rate=5.500865396140907E-4]:4.977532326588E-2);
tree STATE_22950000 [&joint=-20973.70690626948,lnP=-20973.70690626948] = [&R] ((((((((((37[&rate=5.420402501727592E-4]:3.22615364632E-1,54[&rate=5.420402501727592E-4]:2.461126323916E-1)[&rate=5.420402501727592E-4]:4.562402703978E-2,58[&rate=5.420402501727592E-4]:3.491137086117E-1)[&rate=5.420402501727592E-4]:1.458679949181E-1,(57[&rate=5.420402501727592E-4]:4.605241533187E-1,(55[&rate=5.420402501727592E-4]:2.123114053885E-1,56[&rate=5.420402501727592E-4]:2.123114053885E-1)[&rate=5.420402501727592E-4]:2.372837861814E-1)[&rate=5.420402501727592E-4]:1.806410758814E-2)[&rate=5.420402501727592E-4]:3.971008151677E-2,59[&rate=5.420402501727592E-4]:5.155661019865E-1)[&rate=5.420402501727592E-4]:1.005203128462E-1,68[&rate=5.420402501727592E-4]:5.669060869638E-1)[&rate=5.420402501727592E-4]:5.896856033359E-1,(((((((12[&rate=5.420402501727592E-4]:3.116089645227E-1,5[&rate=5.420402501727592E-4]:2.732528001393E-1)[&rate=5.420402501727592E-4]:1.328696147183E-1,29[&rate=5.420402501727592E-4]:5.513278943095E-1)[&rate=5.420402501727592E-4]:2.639664740314E-1,103[&rate=5.420402501727592E-4]:5.824176560122E-1)[&rate=5.420402501727592E-4]:1.745751313069E0,((137[&rate=5.420402501727592E-4]:7.770217830727E-1,(134[&rate=5.420402501727592E-4]:6.878420802549E-1,133[&rate=5.420402501727592E-4]:7.179790665561E-1)[&rate=5.420402501727592E-4]:1.794682610551E-2)[&rate=5.420402501727592E-4]:5.77697500356E-1,52[&rate=5.420402501727592E-4]:5.397406173608E-1)[&rate=5.420402501727592E-4]:1.241346171592E-1)[&rate=5.420402501727592E-4]:1.964163040666E-1,53[&rate=5.420402501727592E-4]:8.520948172752E-1)[&rate=5.420402501727592E-4]:2.550696452844E-2,(((76[&rate=5.420402501727592E-4]:3.618530295806E-1,(74[&rate=5.420402501727592E-4]:3.595640625795E-1,70[&rate=5.420402501727592E-4]:3.21207898196E-1)[&rate=5.420402501727592E-4]:2.288967001052E-3)[&rate=5.420402501727592E-4]:9.719122099045E-2,75[&rate=5.420402501727592E-4]:4.59044250571E-1)[&rate=5.420402501727592E-4]:1.750435500223E-1,(73[&rate=5.420402501727592E-4]:4.163278242301E-1,((80[&rate=5.420402501727592E-4]:4.958590211899E-2,81[&rate=5.420402501727592E-4]:4.958590211899E-2)[&rate=5.420402501727592E-4]:3.170535243352E-1,(((71[&rate=5.420402501727592E-4]:4.190481278954E-2,((72[&rate=5.420402501727592E-4]:3.328853230689E-3,78[&rate=5.420402501727592E-4]:2.524666145E-2)[&rate=5.420402501727592E-4]:3.720211242083E-2,79[&rate=5.420402501727592E-4]:6.244877387084E-2)[&rate=5.420402501727592E-4]:6.85329919273E-3)[&rate=5.420402501727592E-4]:2.093391343238E-1,82[&rate=5.420402501727592E-4]:2.868603854694E-1)[&rate=5.420402501727592E-4]:5.766399229586E-2,77[&rate=5.420402501727592E-4]:3.719216380393E-1)[&rate=5.420402501727592E-4]:3.855340485328E-2)[&rate=5.420402501727592E-4]:3.733292828161E-4)[&rate=5.420402501727592E-4]:2.177599763632E-1)[&rate=5.420402501727592E-4]:9.899770398225E-1)[&rate=5.420402501727592E-4]:3.443977518464E-1,125[&rate=5.420402501727592E-4]:1.011617019989E0)[&rate=5.420402501727592E-4]:3.116413369775E-1)[&rate=5.420402501727592E-4]:2.509856928205E-1,((67[&rate=5.420402501727592E-4]:3.700654549045E-1,(122[&rate=5.420402501727592E-4]:3.952273866735E-1,(123[&rate=5.420402501727592E-4]:3.621159295266E-1,124[&rate=5.420402501727592E-4]:3.593836890895E-1)[&rate=5.420402501727592E-4]:3.311145714691E-2)[&rate=5.420402501727592E-4]:4.761106185717E-1)[&rate=5.420402501727592E-4]:2.460487358769E-2,(66[&rate=5.420402501727592E-4]:3.770759053591E-1,(((119[&rate=5.420402501727592E-4]:7.721469870741E-1,120[&rate=5.420402501727592E-4]:6.762565761152E-1)[&rate=5.420402501727592E-4]:9.575913926154E-1,((138[&rate=5.420402501727592E-4]:2.124622575043E-1,136[&rate=5.420402501727592E-4]:8.095540818914E-2)[&rate=5.420402501727592E-4]:3.691422202913E-1,135[&rate=5.420402501727592E-4]:3.816044777956E-1)[&rate=5.420402501727592E-4]:1.000188696414E0)[&rate=5.420402501727592E-4]:1.683460952902E-1,126[&rate=5.420402501727592E-4]:1.112381952336E0)[&rate=5.420402501727592E-4]:5.118681427082E-1)[&rate=5.420402501727592E-4]:1.759442313312E-2)[&rate=5.420402501727592E-4]:4.651864168556E-1)[&rate=5.420402501727592E-4]:1.81946804211E-2,(34[&rate=5.420402501727592E-4]:1.546498972041E-3,((((35[&rate=5.420402501727592E-4]:3.772425640805E-2,(121[&rate=5.420402501727592E-4]:2.106369131781E0,36[&rate=5.420402501727592E-4]:2.69170769862E-2)[&rate=5.420402501727592E-4]:5.73825218876E-2)[&rate=5.420402501727592E-4]:5.545422913996E-3,127[&rate=5.420402501727592E-4]:2.610392966993E0)[&rate=5.420402501727592E-4]:3.203674650542E-1,((((43[&rate=5.420402501727592E-4]:7.090005555911E-1,((42[&rate=5.420402501727592E-4]:5.79007920691E-1,(41[&rate=5.420402501727592E-4]:4.828858859791E-1,48[&rate=5.420402501727592E-4]:5.266017329735E-1)[&rate=5.420402501727592E-4]:9.065755383766E-2)[&rate=5.420402501727592E-4]:3.166779814048E-2,46[&rate=5.420402501727592E-4]:6.598560467002E-1)[&rate=5.420402501727592E-4]:4.914450889094E-2)[&rate=5.420402501727592E-4]:9.073009672292E-2,(((44[&rate=5.420402501727592E-4]:4.313999442734E-2,47[&rate=5.420402501727592E-4]:4.860447530159E-2)[&rate=5.420402501727592E-4]:5.80529736456E-1,51[&rate=5.420402501727592E-4]:6.018118073861E-1)[&rate=5.420402501727592E-4]:7.698766047482E-2,(49[&rate=5.420402501727592E-4]:5.319157943001E-1,50[&rate=5.420402501727592E-4]:5.319157943001E-1)[&rate=5.420402501727592E-4]:1.414191926865E-1)[&rate=5.420402501727592E-4]:9.360878008159E-2)[&rate=5.420402501727592E-4]:1.209952248749E-1,45[&rate=5.420402501727592E-4]:9.125291558775E-1)[&rate=5.420402501727592E-4]:1.892239618671E-1,((69[&rate=5.420402501727592E-4]:1.478726004224E0,(118[&rate=5.420402501727592E-4]:1.41602315426E0,(131[&rate=5.420402501727592E-4]:2.904744818307E-1,((132[&rate=5.420402501727592E-4]:8.08334497992E-2,129[&rate=5.420402501727592E-4]:7.809372377184E-2)[&rate=5.420402501727592E-4]:1.434608204852E-1,130[&rate=5.420402501727592E-4]:2.215545442571E-1)[&rate=5.420402501727592E-4]:6.618021154626E-2)[&rate=5.420402501727592E-4]:9.91302097087E-1)[&rate=5.420402501727592E-4]:5.174394585389E-2)[&rate=5.420402501727592E-4]:4.880055788109E-1,(((((60[&rate=5.420402501727592E-4]:1.477589918672E-2,62[&rate=5.420402501727592E-4]:2.065567211045E-1)[&rate=5.420402501727592E-4]:1.776026846888E-1,64[&rate=5.420402501727592E-4]:3.430635153823E-1)[&rate=5.420402501727592E-4]:9.432680876728E-2,65[&rate=5.420402501727592E-4]:2.867053926428E-1)[&rate=5.420402501727592E-4]:2.934337210579E-1,(63[&rate=5.420402501727592E-4]:2.957345089549E-1,61[&rate=5.420402501727592E-4]:3.368303993659E-1)[&rate=5.420402501727592E-4]:4.350895362525E-1)[&rate=5.420402501727592E-4]:6.071426121081E-1,128[&rate=5.420402501727592E-4]:1.239336520329E0)[&rate=5.420402501727592E-4]:5.767101311985E-1)[&rate=5.420402501727592E-4]:5.910267850818E-2)[&rate=5.420402501727592E-4]:1.725493762801E-2)[&rate=5.420402501727592E-4]:2.481617011727E-1,(38[&rate=5.420402501727592E-4]:9.725640888122E-1,((39[&rate=5.420402501727592E-4]:7.855176039848E-1,(((((((109[&rate=5.420402501727592E-4]:6.043551048652E-1,(((108[&rate=5.420402501727592E-4]:5.132646546707E-2,107[&rate=5.420402501727592E-4]:5.406619149443E-2)[&rate=5.420402501727592E-4]:2.724921945757E-1,(114[&rate=5.420402501727592E-4]:1.856742165492E-1,104[&rate=5.420402501727592E-4]:2.45948189152E-1)[&rate=5.420402501727592E-4]:8.061019691812E-2)[&rate=5.420402501727592E-4]:2.434584659602E-1,112[&rate=5.420402501727592E-4]:5.919346602493E-1)[&rate=5.420402501727592E-4]:1.516017064324E-2)[&rate=5.420402501727592E-4]:3.298109133289E-1,(((19[&rate=5.420402501727592E-4]:2.917031424513E-1,13[&rate=5.420402501727592E-4]:2.533469780676E-1)[&rate=5.420402501727592E-4]:2.640071733178E-1,115[&rate=5.420402501727592E-4]:4.351623705635E-1)[&rate=5.420402501727592E-4]:2.358271097576E-1,(((139[&rate=5.420402501727592E-4]:5.04920196225E-1,(111[&rate=5.420402501727592E-4]:2.482962789934E-2,106[&rate=5.420402501727592E-4]:8.391271734965E-3)[&rate=5.420402501727592E-4]:3.047481025723E-1)[&rate=5.420402501727592E-4]:2.327720831259E-1,116[&rate=5.420402501727592E-4]:4.856374848304E-1)[&rate=5.420402501727592E-4]:7.08887501552E-2,(148[&rate=5.420402501727592E-4]:2.285802517999E-1,143[&rate=5.420402501727592E-4]:2.258405257726E-1)[&rate=5.420402501727592E-4]:3.663021475693E-1)[&rate=5.420402501727592E-4]:1.144632453355E-1)[&rate=5.420402501727592E-4]:1.837244830786E-1)[&rate=5.420402501727592E-4]:1.711344791199E-1,(((110[&rate=5.420402501727592E-4]:5.673479406897E-1,(113[&rate=5.420402501727592E-4]:4.444859401735E-1,117[&rate=5.420402501727592E-4]:4.472256662011E-1)[&rate=5.420402501727592E-4]:1.283414525709E-1)[&rate=5.420402501727592E-4]:1.03782123728E-1,105[&rate=5.420402501727592E-4]:6.492122561986E-1)[&rate=5.420402501727592E-4]:7.196911796582E-2,((30[&rate=5.420402501727592E-4]:5.40688228651E-1,4[&rate=5.420402501727592E-4]:3.68085488925E-1)[&rate=5.420402501727592E-4]:2.853662089914E-1,(9[&rate=5.420402501727592E-4]:6.683728708692E-1,(14[&rate=5.420402501727592E-4]:1.273085684525E-1,17[&rate=5.420402501727592E-4]:1.656647328362E-1)[&rate=5.420402501727592E-4]:5.492834804987E-1)[&rate=5.420402501727592E-4]:3.439389554043E-2)[&rate=5.420402501727592E-4]:3.75926899466E-2)[&rate=5.420402501727592E-4]:3.594615889032E-1)[&rate=5.420402501727592E-4]:1.209561661084E-1,(((144[&rate=5.420402501727592E-4]:6.985178482141E-2,(145[&rate=5.420402501727592E-4]:6.786376569964E-2,141[&rate=5.420402501727592E-4]:6.512403967206E-2)[&rate=5.420402501727592E-4]:7.467471176714E-3)[&rate=5.420402501727592E-4]:4.355552230594E-1,142[&rate=5.420402501727592E-4]:5.108864599357E-1)[&rate=5.420402501727592E-4]:8.745081899174E-1,((1[&rate=5.420402501727592E-4]:6.820266304188E-2,(24[&rate=5.420402501727592E-4]:6.78229978077E-1,(21[&rate=5.420402501727592E-4]:5.147182467961E-1,28[&rate=5.420402501727592E-4]:5.393757810426E-1)[&rate=5.420402501727592E-4]:1.443336490892E-1)[&rate=5.420402501727592E-4]:1.707946027731E-1)[&rate=5.420402501727592E-4]:4.156208645212E-1,((((25[&rate=5.420402501727592E-4]:5.098678358142E-1,23[&rate=5.420402501727592E-4]:4.989089317046E-1)[&rate=5.420402501727592E-4]:5.025355364119E-2,20[&rate=5.420402501727592E-4]:5.409433072637E-1)[&rate=5.420402501727592E-4]:1.651111622534E-1,(140[&rate=5.420402501727592E-4]:4.872754167242E-1,11[&rate=5.420402501727592E-4]:5.06453498916E-1)[&rate=5.420402501727592E-4]:1.228886418339E-1)[&rate=5.420402501727592E-4]:4.776184358539E-1,102[&rate=5.420402501727592E-4]:4.120715194636E-2)[&rate=5.420402501727592E-4]:6.17944578086E-2)[&rate=5.420402501727592E-4]:3.581769763241E-2)[&rate=5.420402501727592E-4]:1.620447932291E-2)[&rate=5.420402501727592E-4]:1.941080535791E-1,((18[&rate=5.420402501727592E-4]:5.818201108599E-1,(6[&rate=5.420402501727592E-4]:4.354213485777E-1,(15[&rate=5.420402501727592E-4]:4.099720415306E-1,10[&rate=5.420402501727592E-4]:3.716158771472E-1)[&rate=5.420402501727592E-4]:8.024382759492E-2)[&rate=5.420402501727592E-4]:8.338506365209E-2)[&rate=5.420402501727592E-4]:1.132217581407E-1,(((88[&rate=5.420402501727592E-4]:1.425821302145E-1,89[&rate=5.420402501727592E-4]:1.562807603515E-1)[&rate=5.420402501727592E-4]:7.564518781531E-2,((87[&rate=5.420402501727592E-4]:1.314507183123E-1,(92[&rate=5.420402501727592E-4]:9.257523421459E-2,(90[&rate=5.420402501727592E-4]:7.882649579163E-3,91[&rate=5.420402501727592E-4]:7.882649579163E-3)[&rate=5.420402501727592E-4]:8.469258463543E-2)[&rate=5.420402501727592E-4]:5.257411423475E-2)[&rate=5.420402501727592E-4]:5.513446738835E-3,((85[&rate=5.420402501727592E-4]:9.062520870543E-2,(86[&rate=5.420402501727592E-4]:7.480113840656E-2,83[&rate=5.420402501727592E-4]:7.480113840656E-2)[&rate=5.420402501727592E-4]:1.582407029887E-2)[&rate=5.420402501727592E-4]:1.524386307832E-2,(93[&rate=5.420402501727592E-4]:2.817571051414E-2,84[&rate=5.420402501727592E-4]:1.447708037712E-2)[&rate=5.420402501727592E-4]:9.139199140663E-2)[&rate=5.420402501727592E-4]:3.109509326741E-2)[&rate=5.420402501727592E-4]:8.126315297864E-2)[&rate=5.420402501727592E-4]:8.963442730503E-1,3[&rate=5.420402501727592E-4]:5.748455636829E-1)[&rate=5.420402501727592E-4]:5.127812167137E-3)[&rate=5.420402501727592E-4]:7.66418738412E-1)[&rate=5.420402501727592E-4]:1.022948852846E0,101[&rate=5.420402501727592E-4]:1.36660124108E0)[&rate=5.420402501727592E-4]:2.91166059451E-1,((((((2[&rate=5.420402501727592E-4]:1.313861340947E-1,31[&rate=5.420402501727592E-4]:3.587833943687E-1)[&rate=5.420402501727592E-4]:4.203450848348E-1,(22[&rate=5.420402501727592E-4]:3.871968274243E-1,27[&rate=5.420402501727592E-4]:4.036351835887E-1)[&rate=5.420402501727592E-4]:3.371371312311E-1)[&rate=5.420402501727592E-4]:2.86589731645E-2,(26[&rate=5.420402501727592E-4]:6.266414939461E-1,(7[&rate=5.420402501727592E-4]:3.523853640295E-1,8[&rate=5.420402501727592E-4]:3.523853640295E-1)[&rate=5.420402501727592E-4]:1.674068148481E-1)[&rate=5.420402501727592E-4]:1.373103419835E-1)[&rate=5.420402501727592E-4]:1.861427800239E0,147[&rate=5.420402501727592E-4]:5.424692386841E-1)[&rate=5.420402501727592E-4]:1.411653554629E-1,(146[&rate=5.420402501727592E-4]:6.736137918857E-1,40[&rate=5.420402501727592E-4]:5.533952126508E-1)[&rate=5.420402501727592E-4]:7.286233231589E-2)[&rate=5.420402501727592E-4]:2.873904356149E-2,(((97[&rate=5.420402501727592E-4]:3.001470003811E-1,98[&rate=5.420402501727592E-4]:4.996005522936E-1)[&rate=5.420402501727592E-4]:1.042797728284E-1,(99[&rate=5.420402501727592E-4]:3.669309445685E-1,96[&rate=5.420402501727592E-4]:3.314118188857E-1)[&rate=5.420402501727592E-4]:2.588073040507E-1)[&rate=5.420402501727592E-4]:8.123260492929E-2,(94[&rate=5.420402501727592E-4]:4.650034585926E-1,(100[&rate=5.420402501727592E-4]:4.157405341981E-1,95[&rate=5.420402501727592E-4]:5.004399877502E-1)[&rate=5.420402501727592E-4]:4.926292439443E-2)[&rate=5.420402501727592E-4]:1.463389796555E-1)[&rate=5.420402501727592E-4]:9.829895902314E-2)[&rate=5.420402501727592E-4]:2.960655300903E-2)[&rate=5.420402501727592E-4]:1.009144624475E-1)[&rate=5.420402501727592E-4]:1.374795227862E-2,16[&rate=5.420402501727592E-4]:2.884758482381E0)[&rate=5.420402501727592E-4]:2.416045434779E-1)[&rate=5.420402501727592E-4]:2.416002032522E-1)[&rate=5.420402501727592E-4]:2.527613520532E-1)[&rate=5.420402501727592E-4]:1.34912281668E-2)[&rate=5.420402501727592E-4]:8.498518401339E-3,32[&rate=5.420402501727592E-4]:1.618437321096E-3)[&rate=5.420402501727592E-4]:3.757900331202E-2,33[&rate=5.420402501727592E-4]:4.467689268783E-2);
tree STATE_23040000 [&joint=-20980.82757537677,lnP=-20980.82757537677] = [&R] (33[&rate=5.277704742849853E-4]:3.389134657762E-2,(32[&rate=5.277704742849853E-4]:9.579917173819E-3,((((36[&rate=5.277704742849853E-4]:2.964526231284E-1,((127[&rate=5.277704742849853E-4]:2.233658427778E0,121[&rate=5.277704742849853E-4]:1.792562537367E0)[&rate=5.277704742849853E-4]:5.640993952034E-1,35[&rate=5.277704742849853E-4]:2.306345353099E-1)[&rate=5.277704742849853E-4]:1.924274535268E-2)[&rate=5.277704742849853E-4]:7.977998810084E-2,((((((130[&rate=5.277704742849853E-4]:4.682581280337E-2,131[&rate=5.277704742849853E-4]:4.956553883073E-2)[&rate=5.277704742849853E-4]:2.959269647932E-1,(132[&rate=5.277704742849853E-4]:1.386708156345E-1,129[&rate=5.277704742849853E-4]:1.359310896072E-1)[&rate=5.277704742849853E-4]:2.068216879894E-1)[&rate=5.277704742849853E-4]:7.798285125216E-1,118[&rate=5.277704742849853E-4]:1.259567591488E0)[&rate=5.277704742849853E-4]:5.054538018994E-2,69[&rate=5.277704742849853E-4]:1.321071875788E0)[&rate=5.277704742849853E-4]:5.638095307795E-1,(((60[&rate=5.277704742849853E-4]:2.501389442528E-1,65[&rate=5.277704742849853E-4]:2.501389442528E-1)[&rate=5.277704742849853E-4]:8.508417298525E-3,(64[&rate=5.277704742849853E-4]:1.057113226332E-1,62[&rate=5.277704742849853E-4]:1.468072130442E-1)[&rate=5.277704742849853E-4]:3.036209704248E-1)[&rate=5.277704742849853E-4]:3.798466015956E-1,(63[&rate=5.277704742849853E-4]:3.214745727408E-1,61[&rate=5.277704742849853E-4]:3.625704631518E-1)[&rate=5.277704742849853E-4]:4.677043219128E-1)[&rate=5.277704742849853E-4]:1.043647717393E0)[&rate=5.277704742849853E-4]:8.691574184319E-2,(128[&rate=5.277704742849853E-4]:1.725311288268E0,((((41[&rate=5.277704742849853E-4]:2.824731986779E-1,(48[&rate=5.277704742849853E-4]:2.997919567528E-1,42[&rate=5.277704742849853E-4]:2.615405906325E-1)[&rate=5.277704742849853E-4]:2.639708891956E-2)[&rate=5.277704742849853E-4]:4.717787141858E-2,(46[&rate=5.277704742849853E-4]:3.725778905133E-1,43[&rate=5.277704742849853E-4]:3.725778905133E-1)[&rate=5.277704742849853E-4]:1.171798832609E-2)[&rate=5.277704742849853E-4]:9.224929802647E-2,((44[&rate=5.277704742849853E-4]:3.708509464106E-1,(49[&rate=5.277704742849853E-4]:2.284395650283E-1,50[&rate=5.277704742849853E-4]:2.284395650283E-1)[&rate=5.277704742849853E-4]:1.150889770109E-1)[&rate=5.277704742849853E-4]:9.038415349925E-2,51[&rate=5.277704742849853E-4]:4.393771764126E-1)[&rate=5.277704742849853E-4]:9.84559608175E-3)[&rate=5.277704742849853E-4]:3.056559879312E-2,(47[&rate=5.277704742849853E-4]:3.792326245591E-1,45[&rate=5.277704742849853E-4]:3.710359032477E-1)[&rate=5.277704742849853E-4]:1.278781510999E-1)[&rate=5.277704742849853E-4]:4.530010216286E-1)[&rate=5.277704742849853E-4]:9.580092863577E-2)[&rate=5.277704742849853E-4]:3.731217514781E-2)[&rate=5.277704742849853E-4]:4.923394122736E-1,(38[&rate=5.277704742849853E-4]:1.015292818506E0,((39[&rate=5.277704742849853E-4]:8.373214308484E-1,(147[&rate=5.277704742849853E-4]:8.19411379163E-1,((2[&rate=5.277704742849853E-4]:7.93853709913E-1,(((7[&rate=5.277704742849853E-4]:2.463943923234E-1,8[&rate=5.277704742849853E-4]:2.463943923234E-1)[&rate=5.277704742849853E-4]:2.846475091619E-1,26[&rate=5.277704742849853E-4]:6.378912165539E-1)[&rate=5.277704742849853E-4]:1.721859345887E-1,((22[&rate=5.277704742849853E-4]:3.71967435069E-1,27[&rate=5.277704742849853E-4]:3.884057912334E-1)[&rate=5.277704742849853E-4]:1.857215340567E-1,31[&rate=5.277704742849853E-4]:6.124834896737E-1)[&rate=5.277704742849853E-4]:2.414292779072E-1)[&rate=5.277704742849853E-4]:1.673382026061E-1)[&rate=5.277704742849853E-4]:1.44558141678E0,((((((((107[&rate=5.277704742849853E-4]:3.903741475119E-1,108[&rate=5.277704742849853E-4]:3.876344214846E-1)[&rate=5.277704742849853E-4]:4.472409596302E-1,(109[&rate=5.277704742849853E-4]:6.813035271971E-1,((114[&rate=5.277704742849853E-4]:4.018871714603E-2,104[&rate=5.277704742849853E-4]:1.004626897488E-1)[&rate=5.277704742849853E-4]:4.794548893819E-1,112[&rate=5.277704742849853E-4]:6.018353873498E-1)[&rate=5.277704742849853E-4]:8.220786587467E-2)[&rate=5.277704742849853E-4]:1.754896621368E-1)[&rate=5.277704742849853E-4]:1.762577694392E-1,(115[&rate=5.277704742849853E-4]:8.130415311061E-1,(19[&rate=5.277704742849853E-4]:4.625122148362E-1,13[&rate=5.277704742849853E-4]:4.241560504525E-1)[&rate=5.277704742849853E-4]:4.710772614755E-1)[&rate=5.277704742849853E-4]:1.405573728724E-1)[&rate=5.277704742849853E-4]:1.02308749452E-1,((148[&rate=5.277704742849853E-4]:4.408119289951E-1,143[&rate=5.277704742849853E-4]:4.380722029678E-1)[&rate=5.277704742849853E-4]:4.047697333398E-1,((106[&rate=5.277704742849853E-4]:2.117611795403E-1,(139[&rate=5.277704742849853E-4]:3.140173998892E-1,111[&rate=5.277704742849853E-4]:1.386749341358E-1)[&rate=5.277704742849853E-4]:8.952460156878E-2)[&rate=5.277704742849853E-4]:3.109002076976E-1,116[&rate=5.277704742849853E-4]:4.62387414635E-1)[&rate=5.277704742849853E-4]:3.448380833162E-1)[&rate=5.277704742849853E-4]:2.486821554794E-1)[&rate=5.277704742849853E-4]:4.567340014727E-2,(((117[&rate=5.277704742849853E-4]:3.316179090766E-1,105[&rate=5.277704742849853E-4]:3.014809227752E-1)[&rate=5.277704742849853E-4]:5.281902129044E-2,110[&rate=5.277704742849853E-4]:3.762177522847E-1)[&rate=5.277704742849853E-4]:6.183257228962E-1,((9[&rate=5.277704742849853E-4]:6.386231733242E-1,(113[&rate=5.277704742849853E-4]:6.238594505402E-1,(14[&rate=5.277704742849853E-4]:3.044992098417E-1,17[&rate=5.277704742849853E-4]:3.428553742253E-1)[&rate=5.277704742849853E-4]:3.193602406985E-1)[&rate=5.277704742849853E-4]:2.298290086608E-2)[&rate=5.277704742849853E-4]:9.025908362837E-2,(30[&rate=5.277704742849853E-4]:5.124623620614E-1,4[&rate=5.277704742849853E-4]:3.398596223354E-1)[&rate=5.277704742849853E-4]:3.397075661241E-1)[&rate=5.277704742849853E-4]:2.62921492201E-1)[&rate=5.277704742849853E-4]:1.837499071641E-1)[&rate=5.277704742849853E-4]:3.113917335689E-1,((((141[&rate=5.277704742849853E-4]:1.117750921693E-1,145[&rate=5.277704742849853E-4]:1.145148181969E-1)[&rate=5.277704742849853E-4]:3.483188235489E-1,144[&rate=5.277704742849853E-4]:4.573541896908E-1)[&rate=5.277704742849853E-4]:2.672662165142E-1,142[&rate=5.277704742849853E-4]:7.3009985826E-1)[&rate=5.277704742849853E-4]:9.190491453099E-1,(102[&rate=5.277704742849853E-4]:3.513934374932E-1,(((21[&rate=5.277704742849853E-4]:7.414812632273E-1,28[&rate=5.277704742849853E-4]:7.661387974738E-1)[&rate=5.277704742849853E-4]:1.998184990325E-1,(24[&rate=5.277704742849853E-4]:8.091459180982E-1,1[&rate=5.277704742849853E-4]:2.832400028993E-2)[&rate=5.277704742849853E-4]:1.513319263534E-1)[&rate=5.277704742849853E-4]:4.735416338806E-1,((140[&rate=5.277704742849853E-4]:5.899223228445E-1,11[&rate=5.277704742849853E-4]:6.091004050362E-1)[&rate=5.277704742849853E-4]:4.035878878453E-1,(23[&rate=5.277704742849853E-4]:9.866049261767E-1,(20[&rate=5.277704742849853E-4]:4.618449213606E-1,25[&rate=5.277704742849853E-4]:4.810230035523E-1)[&rate=5.277704742849853E-4]:5.16540826734E-1)[&rate=5.277704742849853E-4]:1.11014873554E-1)[&rate=5.277704742849853E-4]:3.254407744917E-1)[&rate=5.277704742849853E-4]:7.901779477749E-2)[&rate=5.277704742849853E-4]:5.118022361083E-2)[&rate=5.277704742849853E-4]:1.861830412504E-2)[&rate=5.277704742849853E-4]:3.927830582668E-2,((((88[&rate=5.277704742849853E-4]:1.221816579524E-1,89[&rate=5.277704742849853E-4]:1.358802880894E-1)[&rate=5.277704742849853E-4]:1.927789545276E-1,(87[&rate=5.277704742849853E-4]:2.198484456773E-1,((85[&rate=5.277704742849853E-4]:1.141382656407E-1,((84[&rate=5.277704742849853E-4]:7.847454044756E-2,(83[&rate=5.277704742849853E-4]:3.779923766601E-2,86[&rate=5.277704742849853E-4]:3.779923766601E-2)[&rate=5.277704742849853E-4]:4.067530278155E-2)[&rate=5.277704742849853E-4]:1.699735255149E-2,93[&rate=5.277704742849853E-4]:1.091705231361E-1)[&rate=5.277704742849853E-4]:1.866637264163E-2)[&rate=5.277704742849853E-4]:7.853113012262E-2,(92[&rate=5.277704742849853E-4]:1.504679052498E-1,(90[&rate=5.277704742849853E-4]:9.174291647206E-2,91[&rate=5.277704742849853E-4]:9.174291647206E-2)[&rate=5.277704742849853E-4]:5.872498877776E-2)[&rate=5.277704742849853E-4]:5.590012065051E-2)[&rate=5.277704742849853E-4]:2.717904991402E-2)[&rate=5.277704742849853E-4]:9.511216680265E-2)[&rate=5.277704742849853E-4]:9.331216459811E-1,3[&rate=5.277704742849853E-4]:7.08356231064E-1)[&rate=5.277704742849853E-4]:2.055986323101E-1,(6[&rate=5.277704742849853E-4]:5.608777521381E-1,(18[&rate=5.277704742849853E-4]:6.087099820343E-1,(15[&rate=5.277704742849853E-4]:5.256296666334E-1,10[&rate=5.277704742849853E-4]:4.872735022499E-1)[&rate=5.277704742849853E-4]:7.486113731868E-2)[&rate=5.277704742849853E-4]:1.518146873394E-2)[&rate=5.277704742849853E-4]:4.051319057564E-1)[&rate=5.277704742849853E-4]:5.437756816544E-1)[&rate=5.277704742849853E-4]:6.2313700757E-1,101[&rate=5.277704742849853E-4]:1.078127826571E0)[&rate=5.277704742849853E-4]:1.777456562866E-1)[&rate=5.277704742849853E-4]:4.79325006119E-1)[&rate=5.277704742849853E-4]:7.528710086568E-2)[&rate=5.277704742849853E-4]:5.698093479935E-2,((40[&rate=5.277704742849853E-4]:8.861885337605E-1,((95[&rate=5.277704742849853E-4]:5.520667722743E-1,(94[&rate=5.277704742849853E-4]:3.019443686245E-1,100[&rate=5.277704742849853E-4]:3.019443686245E-1)[&rate=5.277704742849853E-4]:1.654229500977E-1)[&rate=5.277704742849853E-4]:4.480947960289E-1,(98[&rate=5.277704742849853E-4]:7.910932600161E-1,(99[&rate=5.277704742849853E-4]:4.918000154329E-1,96[&rate=5.277704742849853E-4]:4.5628088975E-1)[&rate=5.277704742849853E-4]:3.211511680804E-1)[&rate=5.277704742849853E-4]:1.981393465384E-1)[&rate=5.277704742849853E-4]:2.537122775239E-2)[&rate=5.277704742849853E-4]:1.657913725895E-3,(146[&rate=5.277704742849853E-4]:9.943613034915E-1,(97[&rate=5.277704742849853E-4]:2.717249784081E-1,16[&rate=5.277704742849853E-4]:2.428256155892E0)[&rate=5.277704742849853E-4]:5.313794944823E-1)[&rate=5.277704742849853E-4]:1.370372322988E-2)[&rate=5.277704742849853E-4]:6.455918161305E-3)[&rate=5.277704742849853E-4]:1.892964637875E-1)[&rate=5.277704742849853E-4]:4.090693090463E-1)[&rate=5.277704742849853E-4]:7.1785094927E-2,(((((126[&rate=5.277704742849853E-4]:1.446401136755E0,((138[&rate=5.277704742849853E-4]:1.816084701535E-1,136[&rate=5.277704742849853E-4]:5.010162083826E-2)[&rate=5.277704742849853E-4]:7.553735713536E-1,135[&rate=5.277704742849853E-4]:7.369820415071E-1)[&rate=5.277704742849853E-4]:1.147176412413E0)[&rate=5.277704742849853E-4]:4.997675317537E-2,66[&rate=5.277704742849853E-4]:2.492037002457E-1)[&rate=5.277704742849853E-4]:2.543460640707E-1,((119[&rate=5.277704742849853E-4]:1.294305206253E0,120[&rate=5.277704742849853E-4]:1.198414795294E0)[&rate=5.277704742849853E-4]:9.462012001726E-1,(67[&rate=5.277704742849853E-4]:1.189137908258E-1,(122[&rate=5.277704742849853E-4]:2.06056693054E-1,(123[&rate=5.277704742849853E-4]:1.131739654531E-1,124[&rate=5.277704742849853E-4]:1.10441725016E-1)[&rate=5.277704742849853E-4]:9.288272760087E-2)[&rate=5.277704742849853E-4]:4.141296481125E-1)[&rate=5.277704742849853E-4]:8.871590327064E-2)[&rate=5.277704742849853E-4]:2.959200702199E-1)[&rate=5.277704742849853E-4]:3.580887535968E-1,(((59[&rate=5.277704742849853E-4]:2.581719697496E-1,((58[&rate=5.277704742849853E-4]:2.293823303917E-1,(57[&rate=5.277704742849853E-4]:1.217203200375E-1,54[&rate=5.277704742849853E-4]:8.073671348016E-2)[&rate=5.277704742849853E-4]:9.126856773118E-2)[&rate=5.277704742849853E-4]:4.028707843249E-2,(37[&rate=5.277704742849853E-4]:2.67295147507E-1,(55[&rate=5.277704742849853E-4]:1.862172662183E-1,56[&rate=5.277704742849853E-4]:1.862172662183E-1)[&rate=5.277704742849853E-4]:3.462979385691E-2)[&rate=5.277704742849853E-4]:2.149994437724E-2)[&rate=5.277704742849853E-4]:7.628243985586E-3)[&rate=5.277704742849853E-4]:6.937820293739E-2,68[&rate=5.277704742849853E-4]:2.783698448181E-1)[&rate=5.277704742849853E-4]:8.776446581236E-1,(((53[&rate=5.277704742849853E-4]:6.171317967112E-1,((((137[&rate=5.277704742849853E-4]:5.127854690976E-1,134[&rate=5.277704742849853E-4]:4.415525923854E-1)[&rate=5.277704742849853E-4]:1.875251355576E-3,133[&rate=5.277704742849853E-4]:4.735648300421E-1)[&rate=5.277704742849853E-4]:5.685718758475E-1,(((12[&rate=5.277704742849853E-4]:4.424748084225E-1,5[&rate=5.277704742849853E-4]:4.041186440391E-1)[&rate=5.277704742849853E-4]:1.228142161629E-1,29[&rate=5.277704742849853E-4]:6.72138339654E-1)[&rate=5.277704742849853E-4]:1.661839926988E-1,103[&rate=5.277704742849853E-4]:6.05445620024E-1)[&rate=5.277704742849853E-4]:1.32710204477E0)[&rate=5.277704742849853E-4]:3.335728162654E-1,52[&rate=5.277704742849853E-4]:6.018267464983E-1)[&rate=5.277704742849853E-4]:2.35017715243E-2)[&rate=5.277704742849853E-4]:1.220216256537E-2,((((76[&rate=5.277704742849853E-4]:4.206132200454E-1,70[&rate=5.277704742849853E-4]:3.822570556619E-1)[&rate=5.277704742849853E-4]:4.913765667053E-3,74[&rate=5.277704742849853E-4]:4.255269857124E-1)[&rate=5.277704742849853E-4]:2.481027725287E-2,75[&rate=5.277704742849853E-4]:4.503372629653E-1)[&rate=5.277704742849853E-4]:2.938044240079E-1,(((80[&rate=5.277704742849853E-4]:2.05401209441E-1,81[&rate=5.277704742849853E-4]:2.05401209441E-1)[&rate=5.277704742849853E-4]:1.664019222849E-1,77[&rate=5.277704742849853E-4]:4.156387481643E-1)[&rate=5.277704742849853E-4]:2.278601734253E-2,((73[&rate=5.277704742849853E-4]:2.669378095716E-1,71[&rate=5.277704742849853E-4]:1.984446588868E-1)[&rate=5.277704742849853E-4]:1.709882326607E-1,(((78[&rate=5.277704742849853E-4]:9.947814727944E-2,72[&rate=5.277704742849853E-4]:7.756033906013E-2)[&rate=5.277704742849853E-4]:2.20343110302E-2,82[&rate=5.277704742849853E-4]:1.297316363917E-1)[&rate=5.277704742849853E-4]:7.551617573381E-2,79[&rate=5.277704742849853E-4]:1.970286340435E-1)[&rate=5.277704742849853E-4]:1.998015177781E-1)[&rate=5.277704742849853E-4]:5.978175329202E-3)[&rate=5.277704742849853E-4]:3.002374694116E-1)[&rate=5.277704742849853E-4]:6.316553309155E-1)[&rate=5.277704742849853E-4]:6.517801988308E-1,125[&rate=5.277704742849853E-4]:1.070731644446E0)[&rate=5.277704742849853E-4]:2.519495251623E-1)[&rate=5.277704742849853E-4]:2.533446527438E-1)[&rate=5.277704742849853E-4]:5.104993928061E-3,34[&rate=5.277704742849853E-4]:3.729813211169E-3)[&rate=5.277704742849853E-4]:2.703826412282E-2)[&rate=5.277704742849853E-4]:7.296480589147E-4)[&rate=5.277704742849853E-4]:1.883197734908E-2);
tree STATE_23130000 [&joint=-20960.08567772756,lnP=-20960.08567772756] = [&R] (33[&rate=6.067169370894262E-4]:4.312300905442E-2,(32[&rate=6.067169370894262E-4]:8.719298522487E-3,((34[&rate=6.067169370894262E-4]:2.341681473498E-3,(66[&rate=6.067169370894262E-4]:3.788002770582E-1,(((122[&rate=6.067169370894262E-4]:1.618697602715E-1,(124[&rate=6.067169370894262E-4]:1.507470797482E-1,123[&rate=6.067169370894262E-4]:1.534793201854E-1)[&rate=6.067169370894262E-4]:8.390440086106E-3)[&rate=6.067169370894262E-4]:6.174879559364E-1,67[&rate=6.067169370894262E-4]:2.780851658672E-1)[&rate=6.067169370894262E-4]:7.501988059536E-2,((((138[&rate=6.067169370894262E-4]:2.533185890543E-1,136[&rate=6.067169370894262E-4]:1.218117397391E-1)[&rate=6.067169370894262E-4]:5.160117221353E-1,135[&rate=6.067169370894262E-4]:5.693303111896E-1)[&rate=6.067169370894262E-4]:5.197583764353E-1,119[&rate=6.067169370894262E-4]:1.437033893104E0)[&rate=6.067169370894262E-4]:2.660796081732E-1,(126[&rate=6.067169370894262E-4]:5.804951763719E-1,120[&rate=6.067169370894262E-4]:1.270307288057E0)[&rate=6.067169370894262E-4]:3.369158022618E-1)[&rate=6.067169370894262E-4]:6.828682575138E-1)[&rate=6.067169370894262E-4]:2.569523059567E-2)[&rate=6.067169370894262E-4]:4.865551030454E-1)[&rate=6.067169370894262E-4]:2.47711288055E-2,(((38[&rate=6.067169370894262E-4]:8.672957803702E-1,(((147[&rate=6.067169370894262E-4]:5.912414139399E-1,(39[&rate=6.067169370894262E-4]:4.831103816534E-1,((16[&rate=6.067169370894262E-4]:2.502639118244E0,40[&rate=6.067169370894262E-4]:4.171461921269E-1)[&rate=6.067169370894262E-4]:2.747445943069E-2,((97[&rate=6.067169370894262E-4]:2.167964267239E-1,(((((7[&rate=6.067169370894262E-4]:1.033006419172E-1,8[&rate=6.067169370894262E-4]:1.033006419172E-1)[&rate=6.067169370894262E-4]:2.954992583466E-1,26[&rate=6.067169370894262E-4]:5.056492153324E-1)[&rate=6.067169370894262E-4]:1.827298717637E-1,(22[&rate=6.067169370894262E-4]:3.173207283369E-1,27[&rate=6.067169370894262E-4]:3.337590845012E-1)[&rate=6.067169370894262E-4]:3.600994546496E-1)[&rate=6.067169370894262E-4]:4.054683211715E-2,31[&rate=6.067169370894262E-4]:7.727615356517E-1)[&rate=6.067169370894262E-4]:9.207792318802E-2,2[&rate=6.067169370894262E-4]:6.374421985656E-1)[&rate=6.067169370894262E-4]:1.607118282354E0)[&rate=6.067169370894262E-4]:7.436018367023E-2,((((3[&rate=6.067169370894262E-4]:5.593004417454E-1,18[&rate=6.067169370894262E-4]:6.74368934896E-1)[&rate=6.067169370894262E-4]:2.91701936035E-1,((((87[&rate=6.067169370894262E-4]:1.435708333859E-1,(92[&rate=6.067169370894262E-4]:8.147070908155E-2,(90[&rate=6.067169370894262E-4]:3.580486643063E-2,91[&rate=6.067169370894262E-4]:3.580486643063E-2)[&rate=6.067169370894262E-4]:4.566584265092E-2)[&rate=6.067169370894262E-4]:7.579875444139E-2)[&rate=6.067169370894262E-4]:6.504570045672E-2,((83[&rate=6.067169370894262E-4]:1.07451521261E-1,(84[&rate=6.067169370894262E-4]:6.332838682782E-2,93[&rate=6.067169370894262E-4]:7.702701696484E-2)[&rate=6.067169370894262E-4]:4.412313443317E-2)[&rate=6.067169370894262E-4]:4.093303941671E-2,(86[&rate=6.067169370894262E-4]:5.01181163321E-2,85[&rate=6.067169370894262E-4]:5.01181163321E-2)[&rate=6.067169370894262E-4]:9.82664443456E-2)[&rate=6.067169370894262E-4]:6.023197316494E-2)[&rate=6.067169370894262E-4]:1.033789954331E-1,(88[&rate=6.067169370894262E-4]:1.744066528246E-1,89[&rate=6.067169370894262E-4]:1.881052829616E-1)[&rate=6.067169370894262E-4]:1.375888764512E-1)[&rate=6.067169370894262E-4]:9.100159661021E-1,((15[&rate=6.067169370894262E-4]:2.789799453535E-1,10[&rate=6.067169370894262E-4]:2.406237809701E-1)[&rate=6.067169370894262E-4]:4.41963414898E-1,6[&rate=6.067169370894262E-4]:6.661488397037E-1)[&rate=6.067169370894262E-4]:6.819142279748E-2)[&rate=6.067169370894262E-4]:1.687169097996E-1)[&rate=6.067169370894262E-4]:4.600908468104E-1,(((((145[&rate=6.067169370894262E-4]:9.990939175342E-2,144[&rate=6.067169370894262E-4]:9.442993969848E-2)[&rate=6.067169370894262E-4]:2.011192827485E-2,141[&rate=6.067169370894262E-4]:1.172815940007E-1)[&rate=6.067169370894262E-4]:1.743433212545E-1,142[&rate=6.067169370894262E-4]:2.943646412828E-1)[&rate=6.067169370894262E-4]:9.054283252678E-1,((((108[&rate=6.067169370894262E-4]:3.20313706114E-1,((109[&rate=6.067169370894262E-4]:2.517471573986E-1,107[&rate=6.067169370894262E-4]:2.325690752069E-1)[&rate=6.067169370894262E-4]:3.976873923002E-2,(114[&rate=6.067169370894262E-4]:1.585985009555E-1,112[&rate=6.067169370894262E-4]:2.407902817773E-1)[&rate=6.067169370894262E-4]:5.346534087863E-2)[&rate=6.067169370894262E-4]:5.071561770448E-2)[&rate=6.067169370894262E-4]:3.364399415955E-1,((19[&rate=6.067169370894262E-4]:3.049452866729E-1,13[&rate=6.067169370894262E-4]:2.665891222892E-1)[&rate=6.067169370894262E-4]:2.570165703095E-1,115[&rate=6.067169370894262E-4]:4.414139117768E-1)[&rate=6.067169370894262E-4]:1.578054893573E-1)[&rate=6.067169370894262E-4]:1.510945791754E-1,(((106[&rate=6.067169370894262E-4]:5.373370408192E-1,((139[&rate=6.067169370894262E-4]:1.772891213384E-1,111[&rate=6.067169370894262E-4]:1.946655585063E-3)[&rate=6.067169370894262E-4]:1.067727716517E-1,104[&rate=6.067169370894262E-4]:9.228107107244E-2)[&rate=6.067169370894262E-4]:4.450559697467E-1)[&rate=6.067169370894262E-4]:7.773028649426E-2,116[&rate=6.067169370894262E-4]:5.547933547107E-1)[&rate=6.067169370894262E-4]:1.470550532018E-1,(148[&rate=6.067169370894262E-4]:1.717856601887E-1,143[&rate=6.067169370894262E-4]:1.690459341614E-1)[&rate=6.067169370894262E-4]:5.684189121074E-1)[&rate=6.067169370894262E-4]:4.846557239702E-2)[&rate=6.067169370894262E-4]:1.387322532167E-1,(((30[&rate=6.067169370894262E-4]:3.458112027499E-1,4[&rate=6.067169370894262E-4]:1.732084630238E-1)[&rate=6.067169370894262E-4]:5.156959040137E-1,((9[&rate=6.067169370894262E-4]:6.576425336334E-1,(117[&rate=6.067169370894262E-4]:5.421151380932E-1,113[&rate=6.067169370894262E-4]:5.393754120656E-1)[&rate=6.067169370894262E-4]:1.264862996498E-1)[&rate=6.067169370894262E-4]:3.433130238819E-2,(14[&rate=6.067169370894262E-4]:1.934324492603E-1,17[&rate=6.067169370894262E-4]:2.31788613644E-1)[&rate=6.067169370894262E-4]:5.067605648434E-1)[&rate=6.067169370894262E-4]:4.624559950904E-2)[&rate=6.067169370894262E-4]:1.632825462475E-1,(110[&rate=6.067169370894262E-4]:6.564891390994E-1,105[&rate=6.067169370894262E-4]:6.345713308803E-1)[&rate=6.067169370894262E-4]:2.477525687061E-1)[&rate=6.067169370894262E-4]:6.151685448785E-2)[&rate=6.067169370894262E-4]:5.595221247628E-2)[&rate=6.067169370894262E-4]:2.886138531706E-1,(((24[&rate=6.067169370894262E-4]:1.056578389528E0,((28[&rate=6.067169370894262E-4]:7.640016793561E-1,21[&rate=6.067169370894262E-4]:7.393441451097E-1)[&rate=6.067169370894262E-4]:8.024984130993E-2,1[&rate=6.067169370894262E-4]:5.795015080309E-2)[&rate=6.067169370894262E-4]:2.178063209164E-1)[&rate=6.067169370894262E-4]:1.181551799238E-1,((11[&rate=6.067169370894262E-4]:3.481700950945E-1,140[&rate=6.067169370894262E-4]:3.289920129028E-1)[&rate=6.067169370894262E-4]:2.723339298923E-1,((20[&rate=6.067169370894262E-4]:1.959250988585E-1,25[&rate=6.067169370894262E-4]:2.151031810503E-1)[&rate=6.067169370894262E-4]:2.082487178831E-1,23[&rate=6.067169370894262E-4]:4.123929948237E-1)[&rate=6.067169370894262E-4]:2.930425370124E-1)[&rate=6.067169370894262E-4]:4.583391335059E-1)[&rate=6.067169370894262E-4]:2.594869904028E-2,102[&rate=6.067169370894262E-4]:3.903843287549E-2)[&rate=6.067169370894262E-4]:2.027930443799E-1)[&rate=6.067169370894262E-4]:7.200147336268E-2)[&rate=6.067169370894262E-4]:3.081919956954E-1,101[&rate=6.067169370894262E-4]:6.165454942585E-1)[&rate=6.067169370894262E-4]:7.188135264955E-1)[&rate=6.067169370894262E-4]:8.242578979731E-2)[&rate=6.067169370894262E-4]:3.848973009574E-2)[&rate=6.067169370894262E-4]:5.075398310624E-2)[&rate=6.067169370894262E-4]:5.745470631234E-2,((98[&rate=6.067169370894262E-4]:6.657703496366E-1,(95[&rate=6.067169370894262E-4]:4.068326182398E-1,(94[&rate=6.067169370894262E-4]:7.079267629155E-2,100[&rate=6.067169370894262E-4]:7.079267629155E-2)[&rate=6.067169370894262E-4]:2.513404883962E-1)[&rate=6.067169370894262E-4]:2.698666931455E-1)[&rate=6.067169370894262E-4]:1.726252848022E-2,(99[&rate=6.067169370894262E-4]:4.316790310474E-1,96[&rate=6.067169370894262E-4]:3.961599053645E-1)[&rate=6.067169370894262E-4]:2.732117705667E-1)[&rate=6.067169370894262E-4]:3.670149350145E-2)[&rate=6.067169370894262E-4]:1.592738023598E-1,146[&rate=6.067169370894262E-4]:8.708114526666E-1)[&rate=6.067169370894262E-4]:1.850089178675E-1)[&rate=6.067169370894262E-4]:2.567034425009E-1,((35[&rate=6.067169370894262E-4]:7.438178662594E-3,(121[&rate=6.067169370894262E-4]:2.125219898996E0,36[&rate=6.067169370894262E-4]:4.576784420104E-2)[&rate=6.067169370894262E-4]:8.245676927313E-3)[&rate=6.067169370894262E-4]:1.742120191358E-1,(127[&rate=6.067169370894262E-4]:2.601909692773E0,(((((((131[&rate=6.067169370894262E-4]:1.109453007874E-1,130[&rate=6.067169370894262E-4]:1.0820557476E-1)[&rate=6.067169370894262E-4]:6.279386549698E-2,(132[&rate=6.067169370894262E-4]:9.357147131871E-2,129[&rate=6.067169370894262E-4]:9.083174529136E-2)[&rate=6.067169370894262E-4]:8.016769496567E-2)[&rate=6.067169370894262E-4]:2.290085216637E-1,118[&rate=6.067169370894262E-4]:5.369942632906E-1)[&rate=6.067169370894262E-4]:8.134505165734E-2,69[&rate=6.067169370894262E-4]:6.292982190576E-1)[&rate=6.067169370894262E-4]:4.028960056273E-1,128[&rate=6.067169370894262E-4]:8.81509293178E-1)[&rate=6.067169370894262E-4]:3.828973421467E-1,((65[&rate=6.067169370894262E-4]:3.079901023194E-1,(64[&rate=6.067169370894262E-4]:3.556146554834E-1,(60[&rate=6.067169370894262E-4]:1.632172150994E-1,62[&rate=6.067169370894262E-4]:3.549980370172E-1)[&rate=6.067169370894262E-4]:4.171250887726E-2)[&rate=6.067169370894262E-4]:1.030603783428E-1)[&rate=6.067169370894262E-4]:2.573533579159E-1,(63[&rate=6.067169370894262E-4]:1.904522197978E-1,61[&rate=6.067169370894262E-4]:2.315481102089E-1)[&rate=6.067169370894262E-4]:5.255761719442E-1)[&rate=6.067169370894262E-4]:6.470083805689E-1)[&rate=6.067169370894262E-4]:2.280276622295E-1,(((51[&rate=6.067169370894262E-4]:3.743038715246E-1,(47[&rate=6.067169370894262E-4]:3.978938512977E-1,(44[&rate=6.067169370894262E-4]:3.821733871995E-1,(49[&rate=6.067169370894262E-4]:3.258351533553E-1,50[&rate=6.067169370894262E-4]:3.258351533553E-1)[&rate=6.067169370894262E-4]:2.901582947274E-2)[&rate=6.067169370894262E-4]:1.025598322392E-2)[&rate=6.067169370894262E-4]:3.732424598395E-3)[&rate=6.067169370894262E-4]:1.134970403043E-1,((46[&rate=6.067169370894262E-4]:3.890084853238E-1,((41[&rate=6.067169370894262E-4]:1.447100702886E-1,48[&rate=6.067169370894262E-4]:1.88425917283E-1)[&rate=6.067169370894262E-4]:1.861079353817E-1,42[&rate=6.067169370894262E-4]:3.362824865446E-1)[&rate=6.067169370894262E-4]:3.545670910517E-3)[&rate=6.067169370894262E-4]:5.158720041522E-2,43[&rate=6.067169370894262E-4]:4.40595685739E-1)[&rate=6.067169370894262E-4]:7.452763046139E-2)[&rate=6.067169370894262E-4]:9.31012106401E-2,45[&rate=6.067169370894262E-4]:6.000278055291E-1)[&rate=6.067169370894262E-4]:1.190102797336E-1)[&rate=6.067169370894262E-4]:7.111923083577E-2)[&rate=6.067169370894262E-4]:1.468637926962E-1)[&rate=6.067169370894262E-4]:3.399835785572E-1)[&rate=6.067169370894262E-4]:1.937350591291E-1,(((((56[&rate=6.067169370894262E-4]:2.132370487053E-1,55[&rate=6.067169370894262E-4]:2.132370487053E-1)[&rate=6.067169370894262E-4]:2.921392318062E-2,((57[&rate=6.067169370894262E-4]:5.762266289122E-2,37[&rate=6.067169370894262E-4]:9.314178857432E-2)[&rate=6.067169370894262E-4]:8.150275583154E-2,(54[&rate=6.067169370894262E-4]:2.773742109468E-4,58[&rate=6.067169370894262E-4]:5.765442339128E-2)[&rate=6.067169370894262E-4]:9.786443795447E-2)[&rate=6.067169370894262E-4]:1.142545149119E-1)[&rate=6.067169370894262E-4]:1.40544177461E-2,59[&rate=6.067169370894262E-4]:2.647021109437E-1)[&rate=6.067169370894262E-4]:2.376188432656E-1,68[&rate=6.067169370894262E-4]:4.531406263403E-1)[&rate=6.067169370894262E-4]:5.070021515893E-1,(((52[&rate=6.067169370894262E-4]:5.255794657045E-1,(((12[&rate=6.067169370894262E-4]:1.185481676827E-1,5[&rate=6.067169370894262E-4]:8.019200329921E-2)[&rate=6.067169370894262E-4]:2.251589568335E-1,29[&rate=6.067169370894262E-4]:4.505564395847E-1)[&rate=6.067169370894262E-4]:3.409132575183E-1,103[&rate=6.067169370894262E-4]:5.585929847742E-1)[&rate=6.067169370894262E-4]:1.631280215491E0)[&rate=6.067169370894262E-4]:1.449006967334E-1,(((133[&rate=6.067169370894262E-4]:6.042596590152E-1,134[&rate=6.067169370894262E-4]:5.741226727141E-1)[&rate=6.067169370894262E-4]:9.352604294398E-2,137[&rate=6.067169370894262E-4]:7.388815923702E-1)[&rate=6.067169370894262E-4]:7.075218267594E-1,(53[&rate=6.067169370894262E-4]:5.756586277187E-1,((75[&rate=6.067169370894262E-4]:4.979679615088E-1,(76[&rate=6.067169370894262E-4]:4.239872606394E-1,(70[&rate=6.067169370894262E-4]:3.830059107089E-1,74[&rate=6.067169370894262E-4]:4.213620750924E-1)[&rate=6.067169370894262E-4]:2.625185547084E-3)[&rate=6.067169370894262E-4]:7.398070086941E-2)[&rate=6.067169370894262E-4]:2.072952021023E-1,((77[&rate=6.067169370894262E-4]:4.642434404311E-1,((78[&rate=6.067169370894262E-4]:1.096039915559E-1,72[&rate=6.067169370894262E-4]:8.768618333662E-2)[&rate=6.067169370894262E-4]:2.080704440516E-1,(82[&rate=6.067169370894262E-4]:2.702472169006E-1,(79[&rate=6.067169370894262E-4]:1.63084445031E-1,71[&rate=6.067169370894262E-4]:1.356871847569E-1)[&rate=6.067169370894262E-4]:9.89435937876E-2)[&rate=6.067169370894262E-4]:5.564639678896E-2)[&rate=6.067169370894262E-4]:1.109525664675E-1)[&rate=6.067169370894262E-4]:6.693426281544E-2,(73[&rate=6.067169370894262E-4]:4.028391194329E-1,(80[&rate=6.067169370894262E-4]:6.136709600178E-2,81[&rate=6.067169370894262E-4]:6.136709600178E-2)[&rate=6.067169370894262E-4]:2.92156954938E-1)[&rate=6.067169370894262E-4]:1.338180358684E-1)[&rate=6.067169370894262E-4]:1.686060083098E-1)[&rate=6.067169370894262E-4]:6.168585227196E-1)[&rate=6.067169370894262E-4]:4.756940403177E-2)[&rate=6.067169370894262E-4]:3.90554093761E-2)[&rate=6.067169370894262E-4]:1.368915214383E-1,125[&rate=6.067169370894262E-4]:5.887924489036E-1)[&rate=6.067169370894262E-4]:5.380169956927E-1)[&rate=6.067169370894262E-4]:3.029466953274E-1)[&rate=6.067169370894262E-4]:1.747576734244E-1)[&rate=6.067169370894262E-4]:3.524296462571E-3)[&rate=6.067169370894262E-4]:2.892425847722E-2);
tree STATE_23220000 [&joint=-20974.814944214886,lnP=-20974.814944214886] = [&R] ((((34[&rate=5.56626158334148E-4]:1.534224171755E-2,(66[&rate=5.56626158334148E-4]:5.443903856421E-1,(((((138[&rate=5.56626158334148E-4]:1.946161228092E-1,136[&rate=5.56626158334148E-4]:6.310927349399E-2)[&rate=5.56626158334148E-4]:6.225361460298E-1,120[&rate=5.56626158334148E-4]:8.692070633595E-1)[&rate=5.56626158334148E-4]:3.095031845811E-1,(119[&rate=5.56626158334148E-4]:1.127000966084E0,135[&rate=5.56626158334148E-4]:7.790557606045E-1)[&rate=5.56626158334148E-4]:1.475996928156E-1)[&rate=5.56626158334148E-4]:6.858888812898E-1,126[&rate=5.56626158334148E-4]:1.174787017546E0)[&rate=5.56626158334148E-4]:3.917974788708E-1,((122[&rate=5.56626158334148E-4]:2.274469267063E-1,(124[&rate=5.56626158334148E-4]:2.117655321078E-1,123[&rate=5.56626158334148E-4]:2.14497772545E-1)[&rate=5.56626158334148E-4]:1.29491541613E-2)[&rate=5.56626158334148E-4]:4.845309854279E-1,67[&rate=5.56626158334148E-4]:2.107053617935E-1)[&rate=5.56626158334148E-4]:1.087049449378E-1)[&rate=5.56626158334148E-4]:2.249800789108E-1)[&rate=5.56626158334148E-4]:3.339655547055E-1)[&rate=5.56626158334148E-4]:1.11888846475E-1,32[&rate=5.56626158334148E-4]:1.053132799734E-1)[&rate=5.56626158334148E-4]:8.243078168162E-4,(((38[&rate=5.56626158334148E-4]:8.219739938768E-1,((((((97[&rate=5.56626158334148E-4]:2.89319305148E-1,((((102[&rate=5.56626158334148E-4]:3.129021272285E-2,(((1[&rate=5.56626158334148E-4]:5.040034775969E-2,(21[&rate=5.56626158334148E-4]:7.352683490661E-1,28[&rate=5.56626158334148E-4]:7.599258833125E-1)[&rate=5.56626158334148E-4]:7.67758343101E-2)[&rate=5.56626158334148E-4]:9.470810560373E-2,24[&rate=5.56626158334148E-4]:9.259303711716E-1)[&rate=5.56626158334148E-4]:2.389503854754E-1,((11[&rate=5.56626158334148E-4]:5.30758302631E-1,140[&rate=5.56626158334148E-4]:5.115802204392E-1)[&rate=5.56626158334148E-4]:2.468118441561E-1,(23[&rate=5.56626158334148E-4]:4.828973686304E-1,(25[&rate=5.56626158334148E-4]:2.644286745077E-1,20[&rate=5.56626158334148E-4]:2.45250592316E-1)[&rate=5.56626158334148E-4]:2.294275982324E-1)[&rate=5.56626158334148E-4]:3.796042850059E-1)[&rate=5.56626158334148E-4]:2.914201989011E-1)[&rate=5.56626158334148E-4]:2.805329169212E-2)[&rate=5.56626158334148E-4]:1.905409350132E-1,(((((148[&rate=5.56626158334148E-4]:1.532675892594E-1,143[&rate=5.56626158334148E-4]:1.505278632321E-1)[&rate=5.56626158334148E-4]:7.075726293659E-1,(116[&rate=5.56626158334148E-4]:7.905502905079E-1,(((106[&rate=5.56626158334148E-4]:1.955812494093E-1,111[&rate=5.56626158334148E-4]:2.120196055736E-1)[&rate=5.56626158334148E-4]:1.278264678983E-1,139[&rate=5.56626158334148E-4]:5.151885392253E-1)[&rate=5.56626158334148E-4]:3.755328978208E-1,104[&rate=5.56626158334148E-4]:6.989406151284E-1)[&rate=5.56626158334148E-4]:1.518836479823E-1)[&rate=5.56626158334148E-4]:3.193376373376E-2)[&rate=5.56626158334148E-4]:6.647896218634E-2,(((19[&rate=5.56626158334148E-4]:3.66866713749E-1,13[&rate=5.56626158334148E-4]:3.285105493653E-1)[&rate=5.56626158334148E-4]:3.467876981383E-1,115[&rate=5.56626158334148E-4]:5.931064666817E-1)[&rate=5.56626158334148E-4]:1.053440131079E-3,(((107[&rate=5.56626158334148E-4]:2.725354028927E-1,(114[&rate=5.56626158334148E-4]:1.73639605085E-1,112[&rate=5.56626158334148E-4]:2.558313859069E-1)[&rate=5.56626158334148E-4]:3.862182520485E-2)[&rate=5.56626158334148E-4]:2.181882836013E-3,109[&rate=5.56626158334148E-4]:2.938953679204E-1)[&rate=5.56626158334148E-4]:4.334094942011E-2,108[&rate=5.56626158334148E-4]:3.153185091214E-1)[&rate=5.56626158334148E-4]:3.363756442668E-1)[&rate=5.56626158334148E-4]:2.948031096152E-1)[&rate=5.56626158334148E-4]:5.048085292172E-2,((((((30[&rate=5.56626158334148E-4]:2.548539223568E-1,4[&rate=5.56626158334148E-4]:8.225118263074E-2)[&rate=5.56626158334148E-4]:1.953697942987E-1,117[&rate=5.56626158334148E-4]:3.378949495322E-1)[&rate=5.56626158334148E-4]:8.425866490903E-2,(14[&rate=5.56626158334148E-4]:3.077928426079E-1,17[&rate=5.56626158334148E-4]:3.461490069916E-1)[&rate=5.56626158334148E-4]:1.116210458058E-1)[&rate=5.56626158334148E-4]:3.826939030106E-2,9[&rate=5.56626158334148E-4]:4.494641006327E-1)[&rate=5.56626158334148E-4]:1.480574904369E-1,(105[&rate=5.56626158334148E-4]:5.270742697862E-1,110[&rate=5.56626158334148E-4]:5.489920780053E-1)[&rate=5.56626158334148E-4]:5.126923909157E-2)[&rate=5.56626158334148E-4]:2.367130872917E-2,113[&rate=5.56626158334148E-4]:6.294120778808E-1)[&rate=5.56626158334148E-4]:3.922235722908E-1)[&rate=5.56626158334148E-4]:2.53919491844E-1,(((144[&rate=5.56626158334148E-4]:5.98865042134E-2,141[&rate=5.56626158334148E-4]:6.262623024076E-2)[&rate=5.56626158334148E-4]:1.005678792032E-1,145[&rate=5.56626158334148E-4]:1.659338354716E-1)[&rate=5.56626158334148E-4]:1.10123626574E-1,142[&rate=5.56626158334148E-4]:2.760574620456E-1)[&rate=5.56626158334148E-4]:1.172100419696E0)[&rate=5.56626158334148E-4]:2.024860845994E-2)[&rate=5.56626158334148E-4]:1.51453132799E-1,(((6[&rate=5.56626158334148E-4]:4.961900082757E-1,(18[&rate=5.56626158334148E-4]:3.620793496183E-1,3[&rate=5.56626158334148E-4]:2.470108564677E-1)[&rate=5.56626158334148E-4]:1.971243572876E-1)[&rate=5.56626158334148E-4]:1.192008051275E-1,(15[&rate=5.56626158334148E-4]:3.235606034504E-1,10[&rate=5.56626158334148E-4]:2.852044390669E-1)[&rate=5.56626158334148E-4]:3.466247305007E-1)[&rate=5.56626158334148E-4]:4.879039024992E-1,((((92[&rate=5.56626158334148E-4]:7.498888891005E-2,(90[&rate=5.56626158334148E-4]:1.833282964309E-2,91[&rate=5.56626158334148E-4]:1.833282964309E-2)[&rate=5.56626158334148E-4]:5.665605926695E-2)[&rate=5.56626158334148E-4]:1.442753289318E-1,87[&rate=5.56626158334148E-4]:2.055655877049E-1)[&rate=5.56626158334148E-4]:2.431400639594E-2,(((85[&rate=5.56626158334148E-4]:1.063269870316E-1,84[&rate=5.56626158334148E-4]:1.063269870316E-1)[&rate=5.56626158334148E-4]:5.592485843459E-2,(93[&rate=5.56626158334148E-4]:1.233659965593E-1,86[&rate=5.56626158334148E-4]:1.096673664223E-1)[&rate=5.56626158334148E-4]:5.258447904395E-2)[&rate=5.56626158334148E-4]:3.14946608696E-2,83[&rate=5.56626158334148E-4]:1.937465063358E-1)[&rate=5.56626158334148E-4]:3.613308776499E-2)[&rate=5.56626158334148E-4]:7.517510831939E-2,(88[&rate=5.56626158334148E-4]:9.363622521006E-2,89[&rate=5.56626158334148E-4]:1.073348553471E-1)[&rate=5.56626158334148E-4]:2.114184772101E-1)[&rate=5.56626158334148E-4]:1.285911246359E0)[&rate=5.56626158334148E-4]:3.193046331258E-1)[&rate=5.56626158334148E-4]:2.124604302484E-1,101[&rate=5.56626158334148E-4]:5.802652587285E-1)[&rate=5.56626158334148E-4]:7.532564567794E-1)[&rate=5.56626158334148E-4]:2.172373644263E-2,(96[&rate=5.56626158334148E-4]:4.025035756302E-1,99[&rate=5.56626158334148E-4]:4.380227013131E-1)[&rate=5.56626158334148E-4]:9.433181568724E-2)[&rate=5.56626158334148E-4]:3.222293278627E-2,((95[&rate=5.56626158334148E-4]:3.496768684078E-1,(100[&rate=5.56626158334148E-4]:1.987682182994E-1,94[&rate=5.56626158334148E-4]:1.987682182994E-1)[&rate=5.56626158334148E-4]:6.620919655633E-2)[&rate=5.56626158334148E-4]:1.49451812053E-1,98[&rate=5.56626158334148E-4]:4.88199718712E-1)[&rate=5.56626158334148E-4]:5.451980757736E-2)[&rate=5.56626158334148E-4]:1.727717565163E-2,147[&rate=5.56626158334148E-4]:4.88958450575E-1)[&rate=5.56626158334148E-4]:8.396320363437E-2,(40[&rate=5.56626158334148E-4]:5.103032582987E-1,16[&rate=5.56626158334148E-4]:2.595796184416E0)[&rate=5.56626158334148E-4]:5.241346730319E-3)[&rate=5.56626158334148E-4]:2.009701387419E-2,(((((31[&rate=5.56626158334148E-4]:7.079686229106E-1,((7[&rate=5.56626158334148E-4]:1.867492974968E-1,8[&rate=5.56626158334148E-4]:1.867492974968E-1)[&rate=5.56626158334148E-4]:2.085377733042E-1,26[&rate=5.56626158334148E-4]:5.021363858695E-1)[&rate=5.56626158334148E-4]:1.619966206026E-1)[&rate=5.56626158334148E-4]:2.662173647243E-3,(22[&rate=5.56626158334148E-4]:3.826963237627E-1,27[&rate=5.56626158334148E-4]:3.99134679927E-1)[&rate=5.56626158334148E-4]:2.731399522471E-1)[&rate=5.56626158334148E-4]:2.569374490612E-1,2[&rate=5.56626158334148E-4]:7.401709853449E-1)[&rate=5.56626158334148E-4]:1.633791552168E0,39[&rate=5.56626158334148E-4]:4.172367346835E-1)[&rate=5.56626158334148E-4]:5.255979273637E-2,146[&rate=5.56626158334148E-4]:5.900151066548E-1)[&rate=5.56626158334148E-4]:6.584509148335E-2)[&rate=5.56626158334148E-4]:3.546383859027E-1)[&rate=5.56626158334148E-4]:5.670164129644E-1,(((127[&rate=5.56626158334148E-4]:2.753873233083E0,36[&rate=5.56626158334148E-4]:2.333252878776E-1)[&rate=5.56626158334148E-4]:1.45422641364E-1,(35[&rate=5.56626158334148E-4]:1.736062586782E-2,121[&rate=5.56626158334148E-4]:2.143388023128E0)[&rate=5.56626158334148E-4]:3.14811960908E-1)[&rate=5.56626158334148E-4]:2.633393752627E-2,(((45[&rate=5.56626158334148E-4]:5.380981956473E-1,44[&rate=5.56626158334148E-4]:5.408304360844E-1)[&rate=5.56626158334148E-4]:1.446551458256E-1,((49[&rate=5.56626158334148E-4]:4.421053162413E-1,50[&rate=5.56626158334148E-4]:4.421053162413E-1)[&rate=5.56626158334148E-4]:1.582103205761E-1,((51[&rate=5.56626158334148E-4]:4.85982319723E-1,47[&rate=5.56626158334148E-4]:5.133047240945E-1)[&rate=5.56626158334148E-4]:9.414783733862E-2,((46[&rate=5.56626158334148E-4]:4.838262732313E-1,43[&rate=5.56626158334148E-4]:4.838262732313E-1)[&rate=5.56626158334148E-4]:6.719269690183E-2,(41[&rate=5.56626158334148E-4]:4.009487111161E-1,(42[&rate=5.56626158334148E-4]:3.973206603399E-1,48[&rate=5.56626158334148E-4]:4.355720264602E-1)[&rate=5.56626158334148E-4]:9.092531650387E-3)[&rate=5.56626158334148E-4]:9.54254502741E-2)[&rate=5.56626158334148E-4]:5.643359129996E-2)[&rate=5.56626158334148E-4]:2.564996063007E-2)[&rate=5.56626158334148E-4]:5.784754072103E-2)[&rate=5.56626158334148E-4]:3.288512703344E-1,((128[&rate=5.56626158334148E-4]:1.205474334116E0,((131[&rate=5.56626158334148E-4]:4.790332036645E-1,(130[&rate=5.56626158334148E-4]:2.812512350264E-1,(132[&rate=5.56626158334148E-4]:1.415810760877E-1,129[&rate=5.56626158334148E-4]:1.388413500604E-1)[&rate=5.56626158334148E-4]:1.42409884966E-1)[&rate=5.56626158334148E-4]:1.950422426108E-1)[&rate=5.56626158334148E-4]:2.814519276074E-1,(69[&rate=5.56626158334148E-4]:9.046344904361E-1,118[&rate=5.56626158334148E-4]:8.936755863264E-1)[&rate=5.56626158334148E-4]:1.056120288086E-3)[&rate=5.56626158334148E-4]:4.504686548984E-1)[&rate=5.56626158334148E-4]:5.864526524917E-2,(((65[&rate=5.56626158334148E-4]:9.485447531838E-2,(64[&rate=5.56626158334148E-4]:2.380503767762E-1,60[&rate=5.56626158334148E-4]:8.736544526954E-2)[&rate=5.56626158334148E-4]:7.489030048846E-3)[&rate=5.56626158334148E-4]:8.692625922053E-2,62[&rate=5.56626158334148E-4]:3.735615564567E-1)[&rate=5.56626158334148E-4]:1.860694508497E-1,(63[&rate=5.56626158334148E-4]:3.316976789985E-2,61[&rate=5.56626158334148E-4]:7.426565831089E-2)[&rate=5.56626158334148E-4]:4.853653489955E-1)[&rate=5.56626158334148E-4]:8.442146194557E-1)[&rate=5.56626158334148E-4]:5.208812247338E-1)[&rate=5.56626158334148E-4]:1.022728234912E-1)[&rate=5.56626158334148E-4]:4.281184360237E-1)[&rate=5.56626158334148E-4]:1.481029249785E-1,((((((37[&rate=5.56626158334148E-4]:3.421442246363E-1,59[&rate=5.56626158334148E-4]:3.038928585161E-1)[&rate=5.56626158334148E-4]:3.261923727492E-2,((56[&rate=5.56626158334148E-4]:2.431059410046E-1,55[&rate=5.56626158334148E-4]:2.431059410046E-1)[&rate=5.56626158334148E-4]:2.036673364677E-2,54[&rate=5.56626158334148E-4]:2.334180298428E-1)[&rate=5.56626158334148E-4]:6.484269982798E-2)[&rate=5.56626158334148E-4]:1.604446467757E-2,58[&rate=5.56626158334148E-4]:3.716822435287E-1)[&rate=5.56626158334148E-4]:1.086251923075E-1,57[&rate=5.56626158334148E-4]:4.639139932132E-1)[&rate=5.56626158334148E-4]:2.826090238114E-1,68[&rate=5.56626158334148E-4]:6.946104487185E-1)[&rate=5.56626158334148E-4]:5.654349833709E-1,((((52[&rate=5.56626158334148E-4]:6.374995604197E-1,(((12[&rate=5.56626158334148E-4]:3.484431145277E-1,5[&rate=5.56626158334148E-4]:3.100869501443E-1)[&rate=5.56626158334148E-4]:9.882873342319E-2,29[&rate=5.56626158334148E-4]:5.541211630194E-1)[&rate=5.56626158334148E-4]:1.133619853932E0,103[&rate=5.56626158334148E-4]:1.454864304623E0)[&rate=5.56626158334148E-4]:8.469289903579E-1)[&rate=5.56626158334148E-4]:7.487040124439E-2,((137[&rate=5.56626158334148E-4]:3.624075790239E-1,133[&rate=5.56626158334148E-4]:3.213116886129E-1)[&rate=5.56626158334148E-4]:8.509201572483E-2,134[&rate=5.56626158334148E-4]:3.762667180366E-1)[&rate=5.56626158334148E-4]:1.079849032983E0)[&rate=5.56626158334148E-4]:5.881879441741E-2,(53[&rate=5.56626158334148E-4]:7.043699513475E-1,((((76[&rate=5.56626158334148E-4]:5.048787206736E-1,74[&rate=5.56626158334148E-4]:5.048787206736E-1)[&rate=5.56626158334148E-4]:1.099785991362E-2,70[&rate=5.56626158334148E-4]:4.775204162037E-1)[&rate=5.56626158334148E-4]:1.344633604085E-2,75[&rate=5.56626158334148E-4]:5.29322916628E-1)[&rate=5.56626158334148E-4]:1.268410267994E-1,((71[&rate=5.56626158334148E-4]:4.467847321424E-1,(77[&rate=5.56626158334148E-4]:4.936935825763E-1,((80[&rate=5.56626158334148E-4]:3.839856107141E-2,81[&rate=5.56626158334148E-4]:3.839856107141E-2)[&rate=5.56626158334148E-4]:2.433773506461E-1,73[&rate=5.56626158334148E-4]:3.310909802106E-1)[&rate=5.56626158334148E-4]:1.680820544204E-1)[&rate=5.56626158334148E-4]:1.610484819618E-2)[&rate=5.56626158334148E-4]:3.133275959432E-2,(82[&rate=5.56626158334148E-4]:2.256463385762E-1,((72[&rate=5.56626158334148E-4]:3.55600269127E-2,78[&rate=5.56626158334148E-4]:5.747783513201E-2)[&rate=5.56626158334148E-4]:1.577419253459E-1,79[&rate=5.56626158334148E-4]:2.152197604779E-1)[&rate=5.56626158334148E-4]:2.207400016271E-3)[&rate=5.56626158334148E-4]:2.880875915166E-1)[&rate=5.56626158334148E-4]:1.095533010059E-1)[&rate=5.56626158334148E-4]:7.946690665321E-1)[&rate=5.56626158334148E-4]:5.862208342271E-2)[&rate=5.56626158334148E-4]:3.318624646831E-1,125[&rate=5.56626158334148E-4]:8.84471985792E-1)[&rate=5.56626158334148E-4]:5.422401129641E-1)[&rate=5.56626158334148E-4]:2.224030909872E-1)[&rate=5.56626158334148E-4]:5.634120933513E-2)[&rate=5.56626158334148E-4]:1.651175001857E-1,33[&rate=5.56626158334148E-4]:2.767345400307E-1);
tree STATE_23310000 [&joint=-20962.08450481153,lnP=-20962.08450481153] = [&R] (33[&rate=6.461745944867719E-4]:6.512659517693E-2,((((((59[&rate=6.461745944867719E-4]:4.095448775723E-1,((57[&rate=6.461745944867719E-4]:1.742993801209E-1,58[&rate=6.461745944867719E-4]:1.906928227439E-1)[&rate=6.461745944867719E-4]:1.113506961009E-1,((54[&rate=6.461745944867719E-4]:7.068139806462E-2,37[&rate=6.461745944867719E-4]:1.471841303051E-1)[&rate=6.461745944867719E-4]:1.680378810787E-1,(56[&rate=6.461745944867719E-4]:1.866354073839E-1,55[&rate=6.461745944867719E-4]:1.866354073839E-1)[&rate=6.461745944867719E-4]:8.213851656804E-2)[&rate=6.461745944867719E-4]:5.947190521214E-3)[&rate=6.461745944867719E-4]:1.266270417875E-1)[&rate=6.461745944867719E-4]:1.81458846751E-1,68[&rate=6.461745944867719E-4]:5.418233964543E-1)[&rate=6.461745944867719E-4]:2.68640555157E-1,((((134[&rate=6.461745944867719E-4]:4.355484002631E-1,(137[&rate=6.461745944867719E-4]:4.998355648839E-1,133[&rate=6.461745944867719E-4]:4.587396744728E-1)[&rate=6.461745944867719E-4]:6.945712091413E-3)[&rate=6.461745944867719E-4]:8.655645433623E-1,((((12[&rate=6.461745944867719E-4]:2.136155961649E-1,5[&rate=6.461745944867719E-4]:1.752594317814E-1)[&rate=6.461745944867719E-4]:3.546662549831E-1,29[&rate=6.461745944867719E-4]:6.751311662165E-1)[&rate=6.461745944867719E-4]:9.177985741231E-2,103[&rate=6.461745944867719E-4]:5.340343113E-1)[&rate=6.461745944867719E-4]:1.373125350673E0,52[&rate=6.461745944867719E-4]:2.428659274119E-1)[&rate=6.461745944867719E-4]:3.145012268578E-1)[&rate=6.461745944867719E-4]:6.524709401594E-2,((((70[&rate=6.461745944867719E-4]:4.289988576632E-1,(76[&rate=6.461745944867719E-4]:4.408139725694E-1,74[&rate=6.461745944867719E-4]:4.408139725694E-1)[&rate=6.461745944867719E-4]:2.654104947726E-2)[&rate=6.461745944867719E-4]:3.018466759204E-2,75[&rate=6.461745944867719E-4]:4.975396896387E-1)[&rate=6.461745944867719E-4]:3.109074619702E-1,(((79[&rate=6.461745944867719E-4]:3.578711070099E-1,(82[&rate=6.461745944867719E-4]:1.75949207139E-1,(78[&rate=6.461745944867719E-4]:2.451332137707E-2,72[&rate=6.461745944867719E-4]:2.59551315776E-3)[&rate=6.461745944867719E-4]:1.432167076799E-1)[&rate=6.461745944867719E-4]:1.901410779529E-1)[&rate=6.461745944867719E-4]:8.1112913236E-2,(80[&rate=6.461745944867719E-4]:1.371463887096E-1,81[&rate=6.461745944867719E-4]:1.371463887096E-1)[&rate=6.461745944867719E-4]:2.93618453454E-1)[&rate=6.461745944867719E-4]:2.117324109428E-2,(77[&rate=6.461745944867719E-4]:4.480913392618E-1,(73[&rate=6.461745944867719E-4]:3.806823042658E-1,71[&rate=6.461745944867719E-4]:3.12189153581E-1)[&rate=6.461745944867719E-4]:7.288848705076E-2)[&rate=6.461745944867719E-4]:4.768236043444E-2)[&rate=6.461745944867719E-4]:3.071939998579E-1)[&rate=6.461745944867719E-4]:4.75603002173E-1,53[&rate=6.461745944867719E-4]:5.375870951698E-1)[&rate=6.461745944867719E-4]:7.683043180445E-2)[&rate=6.461745944867719E-4]:1.395390124772E-1,125[&rate=6.461745944867719E-4]:5.435740257903E-1)[&rate=6.461745944867719E-4]:4.335565924877E-1)[&rate=6.461745944867719E-4]:5.588205775676E-1,(((38[&rate=6.461745944867719E-4]:6.016519723953E-1,(((97[&rate=6.461745944867719E-4]:3.469789138882E-1,((16[&rate=6.461745944867719E-4]:2.449762865645E0,((((((144[&rate=6.461745944867719E-4]:4.887141403783E-1,(141[&rate=6.461745944867719E-4]:8.975631666441E-2,145[&rate=6.461745944867719E-4]:9.249604269199E-2)[&rate=6.461745944867719E-4]:4.016975497412E-1)[&rate=6.461745944867719E-4]:2.170135969132E-1,142[&rate=6.461745944867719E-4]:7.112071893464E-1)[&rate=6.461745944867719E-4]:9.460894165694E-1,(((((11[&rate=6.461745944867719E-4]:3.329323319442E-1,140[&rate=6.461745944867719E-4]:3.137542497525E-1)[&rate=6.461745944867719E-4]:2.61345587056E-1,(23[&rate=6.461745944867719E-4]:6.155472909382E-1,(25[&rate=6.461745944867719E-4]:3.184812631554E-1,20[&rate=6.461745944867719E-4]:2.993031809637E-1)[&rate=6.461745944867719E-4]:3.080249318925E-1)[&rate=6.461745944867719E-4]:6.366213491122E-2)[&rate=6.461745944867719E-4]:5.856395245855E-1,102[&rate=6.461745944867719E-4]:1.141640189283E-1)[&rate=6.461745944867719E-4]:3.323523226586E-3,(24[&rate=6.461745944867719E-4]:1.042758278634E0,(1[&rate=6.461745944867719E-4]:1.186055659825E-1,(28[&rate=6.461745944867719E-4]:6.028404851746E-1,21[&rate=6.461745944867719E-4]:5.781829509282E-1)[&rate=6.461745944867719E-4]:3.020664506708E-1)[&rate=6.461745944867719E-4]:1.433307948431E-1)[&rate=6.461745944867719E-4]:2.363730991374E-1)[&rate=6.461745944867719E-4]:2.294089146136E-1,((((116[&rate=6.461745944867719E-4]:5.092775341062E-1,(148[&rate=6.461745944867719E-4]:1.722041411167E-1,143[&rate=6.461745944867719E-4]:1.694644150894E-1)[&rate=6.461745944867719E-4]:3.754295573732E-1)[&rate=6.461745944867719E-4]:1.469332125104E-1,(104[&rate=6.461745944867719E-4]:2.829562917869E-1,((106[&rate=6.461745944867719E-4]:1.794983119464E-1,111[&rate=6.461745944867719E-4]:1.959366681108E-1)[&rate=6.461745944867719E-4]:3.315239093731E-2,139[&rate=6.461745944867719E-4]:4.044315248015E-1)[&rate=6.461745944867719E-4]:7.030558890312E-2)[&rate=6.461745944867719E-4]:4.335284274325E-1)[&rate=6.461745944867719E-4]:2.894602994806E-1,(115[&rate=6.461745944867719E-4]:5.306371078104E-1,((19[&rate=6.461745944867719E-4]:4.673869335341E-1,13[&rate=6.461745944867719E-4]:4.290307691504E-1)[&rate=6.461745944867719E-4]:1.67616931033E-1,((108[&rate=6.461745944867719E-4]:3.573080772155E-1,((114[&rate=6.461745944867719E-4]:7.981623215547E-2,112[&rate=6.461745944867719E-4]:1.620080129773E-1)[&rate=6.461745944867719E-4]:1.661531794204E-1,109[&rate=6.461745944867719E-4]:3.254214663704E-1)[&rate=6.461745944867719E-4]:5.380441906417E-2)[&rate=6.461745944867719E-4]:6.460227876215E-4,107[&rate=6.461745944867719E-4]:3.606938260304E-1)[&rate=6.461745944867719E-4]:2.14036065934E-1)[&rate=6.461745944867719E-4]:1.618118844879E-2)[&rate=6.461745944867719E-4]:4.150339382868E-1)[&rate=6.461745944867719E-4]:1.716722999079E-1,(((117[&rate=6.461745944867719E-4]:5.984423449931E-1,(((30[&rate=6.461745944867719E-4]:3.628776203737E-1,4[&rate=6.461745944867719E-4]:1.902748806477E-1)[&rate=6.461745944867719E-4]:2.033556326703E-1,9[&rate=6.461745944867719E-4]:4.429455818111E-1)[&rate=6.461745944867719E-4]:1.56269094555E-2,(14[&rate=6.461745944867719E-4]:2.299757448466E-1,17[&rate=6.461745944867719E-4]:2.683319092303E-1)[&rate=6.461745944867719E-4]:2.368159245021E-1)[&rate=6.461745944867719E-4]:1.289109496168E-1)[&rate=6.461745944867719E-4]:6.539788806899E-2,113[&rate=6.461745944867719E-4]:6.611005070345E-1)[&rate=6.461745944867719E-4]:6.836630349724E-2,(105[&rate=6.461745944867719E-4]:4.85836958267E-1,110[&rate=6.461745944867719E-4]:5.077547664861E-1)[&rate=6.461745944867719E-4]:2.162325919909E-1)[&rate=6.461745944867719E-4]:4.700683162952E-1)[&rate=6.461745944867719E-4]:2.213339326811E-1)[&rate=6.461745944867719E-4]:6.382480668146E-2)[&rate=6.461745944867719E-4]:3.283412058302E-1,(((88[&rate=6.461745944867719E-4]:7.087609299449E-2,89[&rate=6.461745944867719E-4]:8.457472313151E-2)[&rate=6.461745944867719E-4]:1.577018892512E-1,(85[&rate=6.461745944867719E-4]:1.515149523782E-1,(((92[&rate=6.461745944867719E-4]:5.504530962282E-2,(90[&rate=6.461745944867719E-4]:5.052294026928E-2,91[&rate=6.461745944867719E-4]:5.052294026928E-2)[&rate=6.461745944867719E-4]:4.522369353543E-3)[&rate=6.461745944867719E-4]:4.13187781647E-2,87[&rate=6.461745944867719E-4]:8.26654576505E-2)[&rate=6.461745944867719E-4]:5.567018159309E-3,(83[&rate=6.461745944867719E-4]:3.615774044877E-2,(86[&rate=6.461745944867719E-4]:2.543637390322E-2,(93[&rate=6.461745944867719E-4]:2.102582143581E-2,84[&rate=6.461745944867719E-4]:7.327191298791E-3)[&rate=6.461745944867719E-4]:1.810918260443E-2)[&rate=6.461745944867719E-4]:1.072136654555E-2)[&rate=6.461745944867719E-4]:5.207473536104E-2)[&rate=6.461745944867719E-4]:6.328247656839E-2)[&rate=6.461745944867719E-4]:7.706302986744E-2)[&rate=6.461745944867719E-4]:1.553919907554E0,((15[&rate=6.461745944867719E-4]:3.344698367469E-1,10[&rate=6.461745944867719E-4]:2.961136723634E-1)[&rate=6.461745944867719E-4]:2.772812071005E-1,((3[&rate=6.461745944867719E-4]:3.791633422202E-1,18[&rate=6.461745944867719E-4]:4.942318353708E-1)[&rate=6.461745944867719E-4]:1.237491909281E-1,6[&rate=6.461745944867719E-4]:5.549673276688E-1)[&rate=6.461745944867719E-4]:1.98919563084E-3)[&rate=6.461745944867719E-4]:7.378701336235E-1)[&rate=6.461745944867719E-4]:4.935508808501E-1)[&rate=6.461745944867719E-4]:1.718172631969E-1,101[&rate=6.461745944867719E-4]:9.054002804221E-1)[&rate=6.461745944867719E-4]:4.246525159562E-1,(146[&rate=6.461745944867719E-4]:3.910820207116E-1,39[&rate=6.461745944867719E-4]:2.708634414767E-1)[&rate=6.461745944867719E-4]:8.602519590787E-2)[&rate=6.461745944867719E-4]:7.381302143086E-3)[&rate=6.461745944867719E-4]:4.133823394145E-2,(((((7[&rate=6.461745944867719E-4]:1.874044554329E-1,8[&rate=6.461745944867719E-4]:1.874044554329E-1)[&rate=6.461745944867719E-4]:2.856582851253E-1,26[&rate=6.461745944867719E-4]:5.799120556268E-1)[&rate=6.461745944867719E-4]:1.085338571988E-1,(22[&rate=6.461745944867719E-4]:3.320867396198E-1,27[&rate=6.461745944867719E-4]:3.485250957842E-1)[&rate=6.461745944867719E-4]:3.454002690961E-1)[&rate=6.461745944867719E-4]:8.925819326737E-3,31[&rate=6.461745944867719E-4]:7.412073485907E-1)[&rate=6.461745944867719E-4]:1.146706939741E-1,2[&rate=6.461745944867719E-4]:6.284807822907E-1)[&rate=6.461745944867719E-4]:1.733853194008E0)[&rate=6.461745944867719E-4]:1.240899178537E-2)[&rate=6.461745944867719E-4]:1.737228452156E-2,(40[&rate=6.461745944867719E-4]:3.414196673668E-1,147[&rate=6.461745944867719E-4]:3.987967165472E-1)[&rate=6.461745944867719E-4]:9.396978240917E-2)[&rate=6.461745944867719E-4]:7.294140660804E-2,((95[&rate=6.461745944867719E-4]:5.128482846745E-1,(100[&rate=6.461745944867719E-4]:4.037260087296E-2,94[&rate=6.461745944867719E-4]:4.037260087296E-2)[&rate=6.461745944867719E-4]:3.877762302495E-1)[&rate=6.461745944867719E-4]:5.935881182719E-2,((99[&rate=6.461745944867719E-4]:5.312670405331E-1,96[&rate=6.461745944867719E-4]:4.957479148503E-1)[&rate=6.461745944867719E-4]:1.309341543363E-2,98[&rate=6.461745944867719E-4]:5.225025324695E-1)[&rate=6.461745944867719E-4]:3.877560228343E-2)[&rate=6.461745944867719E-4]:7.546802217737E-2)[&rate=6.461745944867719E-4]:1.616271269403E-1)[&rate=6.461745944867719E-4]:5.5897229071E-1,(((((44[&rate=6.461745944867719E-4]:4.741690866502E-1,47[&rate=6.461745944867719E-4]:4.796335675245E-1)[&rate=6.461745944867719E-4]:5.562004182951E-2,((((43[&rate=6.461745944867719E-4]:4.522677720323E-1,(41[&rate=6.461745944867719E-4]:2.949660376729E-1,(42[&rate=6.461745944867719E-4]:2.679236128368E-2,48[&rate=6.461745944867719E-4]:6.50437274039E-2)[&rate=6.461745944867719E-4]:2.736381572635E-1)[&rate=6.461745944867719E-4]:1.026569256164E-1)[&rate=6.461745944867719E-4]:6.284520312496E-4,46[&rate=6.461745944867719E-4]:4.528962240635E-1)[&rate=6.461745944867719E-4]:3.485166250449E-2,51[&rate=6.461745944867719E-4]:4.604254821965E-1)[&rate=6.461745944867719E-4]:4.290924764477E-2,(49[&rate=6.461745944867719E-4]:1.911998897453E-1,50[&rate=6.461745944867719E-4]:1.911998897453E-1)[&rate=6.461745944867719E-4]:3.066703592218E-1)[&rate=6.461745944867719E-4]:4.596475141231E-3)[&rate=6.461745944867719E-4]:1.643385839642E-2,45[&rate=6.461745944867719E-4]:5.43490746439E-1)[&rate=6.461745944867719E-4]:6.439532085572E-2,(((((129[&rate=6.461745944867719E-4]:4.437073547102E-1,(132[&rate=6.461745944867719E-4]:3.174818828546E-1,(131[&rate=6.461745944867719E-4]:1.210256438038E-1,130[&rate=6.461745944867719E-4]:1.182859177765E-1)[&rate=6.461745944867719E-4]:1.964562390508E-1)[&rate=6.461745944867719E-4]:1.28965197883E-1)[&rate=6.461745944867719E-4]:1.337963029921E-1,69[&rate=6.461745944867719E-4]:7.25448863182E-1)[&rate=6.461745944867719E-4]:5.940111113738E-3,118[&rate=6.461745944867719E-4]:7.20430070186E-1)[&rate=6.461745944867719E-4]:2.566900207198E-1,128[&rate=6.461745944867719E-4]:8.373940635086E-1)[&rate=6.461745944867719E-4]:4.289865066227E-1,((64[&rate=6.461745944867719E-4]:4.235232635722E-1,(65[&rate=6.461745944867719E-4]:2.332130795577E-1,(60[&rate=6.461745944867719E-4]:1.440308555341E-1,62[&rate=6.461745944867719E-4]:3.358116774519E-1)[&rate=6.461745944867719E-4]:8.918222402355E-2)[&rate=6.461745944867719E-4]:3.962525250788E-2)[&rate=6.461745944867719E-4]:1.916051206165E-1,(63[&rate=6.461745944867719E-4]:6.501103284459E-2,61[&rate=6.461745944867719E-4]:1.061069232556E-1)[&rate=6.461745944867719E-4]:5.501173513441E-1)[&rate=6.461745944867719E-4]:7.498823229288E-1)[&rate=6.461745944867719E-4]:1.149017094548E-1)[&rate=6.461745944867719E-4]:2.583836668999E-1,(35[&rate=6.461745944867719E-4]:5.436177591715E-2,(36[&rate=6.461745944867719E-4]:4.517755626563E-2,(121[&rate=6.461745944867719E-4]:1.843600231789E0,127[&rate=6.461745944867719E-4]:2.2846961222E0)[&rate=6.461745944867719E-4]:2.810293792712E-1)[&rate=6.461745944867719E-4]:5.575956211727E-2)[&rate=6.461745944867719E-4]:5.653704728117E-2)[&rate=6.461745944867719E-4]:4.473599933915E-1)[&rate=6.461745944867719E-4]:6.52449611555E-2,((66[&rate=6.461745944867719E-4]:1.267205936363E-1,(126[&rate=6.461745944867719E-4]:6.914033084745E-1,(((135[&rate=6.461745944867719E-4]:5.486142755761E-1,(138[&rate=6.461745944867719E-4]:1.957466243963E-1,136[&rate=6.461745944867719E-4]:6.423977508112E-2)[&rate=6.461745944867719E-4]:5.528676511798E-1)[&rate=6.461745944867719E-4]:1.200346511076E-1,120[&rate=6.461745944867719E-4]:9.207037212041E-1)[&rate=6.461745944867719E-4]:7.22054122994E-2,119[&rate=6.461745944867719E-4]:1.088799544462E0)[&rate=6.461745944867719E-4]:3.883062866559E-1)[&rate=6.461745944867719E-4]:6.824914748467E-1)[&rate=6.461745944867719E-4]:3.963694871043E-1,((122[&rate=6.461745944867719E-4]:3.555860012014E-1,(123[&rate=6.461745944867719E-4]:1.976053646984E-1,124[&rate=6.461745944867719E-4]:1.948731242613E-1)[&rate=6.461745944867719E-4]:1.57980636503E-1)[&rate=6.461745944867719E-4]:6.409385268859E-1,67[&rate=6.461745944867719E-4]:4.952519777467E-1)[&rate=6.461745944867719E-4]:2.783810299389E-2)[&rate=6.461745944867719E-4]:1.004136970048E-1)[&rate=6.461745944867719E-4]:1.980601136612E-1)[&rate=6.461745944867719E-4]:5.024131157302E-2,34[&rate=6.461745944867719E-4]:8.791504349491E-3)[&rate=6.461745944867719E-4]:4.837937234415E-2,32[&rate=6.461745944867719E-4]:3.525306847456E-2)[&rate=6.461745944867719E-4]:2.439407464765E-2);
tree STATE_23400000 [&joint=-20939.204420936432,lnP=-20939.204420936432] = [&R] (33[&rate=5.788774267620026E-4]:3.866819257454E-2,((((((59[&rate=5.788774267620026E-4]:4.289944076236E-1,(((56[&rate=5.788774267620026E-4]:2.586567748976E-1,((54[&rate=5.788774267620026E-4]:7.480229040671E-2,37[&rate=5.788774267620026E-4]:1.513050226472E-1)[&rate=5.788774267620026E-4]:1.312712851901E-1,58[&rate=5.788774267620026E-4]:2.634506247772E-1)[&rate=5.788774267620026E-4]:2.252855449213E-2)[&rate=5.788774267620026E-4]:1.972608902505E-2,57[&rate=5.788774267620026E-4]:2.893118256714E-1)[&rate=5.788774267620026E-4]:7.701797103614E-2,55[&rate=5.788774267620026E-4]:3.554008349588E-1)[&rate=5.788774267620026E-4]:6.539685135319E-2)[&rate=5.788774267620026E-4]:3.610262936951E-2,68[&rate=5.788774267620026E-4]:4.159167091241E-1)[&rate=5.788774267620026E-4]:7.22991614494E-1,((((((137[&rate=5.788774267620026E-4]:4.496028918339E-1,133[&rate=5.788774267620026E-4]:4.085070014229E-1)[&rate=5.788774267620026E-4]:9.899727599465E-3,134[&rate=5.788774267620026E-4]:3.882697427212E-1)[&rate=5.788774267620026E-4]:1.049804184785E0,((((70[&rate=5.788774267620026E-4]:3.296577559869E-1,76[&rate=5.788774267620026E-4]:3.680139203703E-1)[&rate=5.788774267620026E-4]:2.640839369541E-2,74[&rate=5.788774267620026E-4]:3.944223140657E-1)[&rate=5.788774267620026E-4]:1.875312007499E-1,75[&rate=5.788774267620026E-4]:5.819535148156E-1)[&rate=5.788774267620026E-4]:2.268442055592E-1,(((73[&rate=5.788774267620026E-4]:3.485417457166E-1,71[&rate=5.788774267620026E-4]:2.800485950318E-1)[&rate=5.788774267620026E-4]:4.144226789707E-3,77[&rate=5.788774267620026E-4]:3.472065204516E-1)[&rate=5.788774267620026E-4]:5.586444971261E-2,(((79[&rate=5.788774267620026E-4]:8.880152261192E-2,82[&rate=5.788774267620026E-4]:9.702070069399E-2)[&rate=5.788774267620026E-4]:1.585308516455E-1,(78[&rate=5.788774267620026E-4]:6.14349703602E-2,72[&rate=5.788774267620026E-4]:3.951716214088E-2)[&rate=5.788774267620026E-4]:1.858974038972E-1)[&rate=5.788774267620026E-4]:7.273158386213E-2,(80[&rate=5.788774267620026E-4]:7.374337641536E-2,81[&rate=5.788774267620026E-4]:7.374337641536E-2)[&rate=5.788774267620026E-4]:2.381014036219E-1)[&rate=5.788774267620026E-4]:4.739057368861E-2)[&rate=5.788774267620026E-4]:4.002472981559E-1)[&rate=5.788774267620026E-4]:6.237967550768E-1)[&rate=5.788774267620026E-4]:5.179978102237E-2,53[&rate=5.788774267620026E-4]:7.379311978619E-1)[&rate=5.788774267620026E-4]:1.311025617224E-1,((((12[&rate=5.788774267620026E-4]:1.701677790675E-1,5[&rate=5.788774267620026E-4]:1.31811614684E-1)[&rate=5.788774267620026E-4]:2.36414170724E-1,29[&rate=5.788774267620026E-4]:5.1343126486E-1)[&rate=5.788774267620026E-4]:2.337838189168E-1,103[&rate=5.788774267620026E-4]:5.14338371448E-1)[&rate=5.788774267620026E-4]:1.871437181664E0,52[&rate=5.788774267620026E-4]:7.214818185515E-1)[&rate=5.788774267620026E-4]:1.557486623442E-1)[&rate=5.788774267620026E-4]:1.60921024766E-1,125[&rate=5.788774267620026E-4]:8.195722706891E-1)[&rate=5.788774267620026E-4]:4.860027195958E-1)[&rate=5.788774267620026E-4]:2.149660896579E-1,((((122[&rate=5.788774267620026E-4]:4.351009317721E-1,(124[&rate=5.788774267620026E-4]:1.031500844985E-2,123[&rate=5.788774267620026E-4]:1.304724888697E-2)[&rate=5.788774267620026E-4]:4.220536828852E-1)[&rate=5.788774267620026E-4]:3.932269248283E-1,67[&rate=5.788774267620026E-4]:3.270553062597E-1)[&rate=5.788774267620026E-4]:1.214788238072E-1,((((120[&rate=5.788774267620026E-4]:6.159939418137E-1,119[&rate=5.788774267620026E-4]:7.118843527726E-1)[&rate=5.788774267620026E-4]:2.77084417674E-1,(135[&rate=5.788774267620026E-4]:4.084152982001E-1,(138[&rate=5.788774267620026E-4]:3.553213726824E-1,136[&rate=5.788774267620026E-4]:2.238145233672E-1)[&rate=5.788774267620026E-4]:2.530939255178E-1)[&rate=5.788774267620026E-4]:2.326082667671E-1)[&rate=5.788774267620026E-4]:9.55140202827E-1,126[&rate=5.788774267620026E-4]:1.15840645063E0)[&rate=5.788774267620026E-4]:5.246331189875E-1,66[&rate=5.788774267620026E-4]:4.358653799323E-1)[&rate=5.788774267620026E-4]:1.26687501346E-2)[&rate=5.788774267620026E-4]:3.286281736299E-1,((38[&rate=5.788774267620026E-4]:7.568358164071E-1,(((99[&rate=5.788774267620026E-4]:5.987887516171E-1,96[&rate=5.788774267620026E-4]:5.632696259342E-1)[&rate=5.788774267620026E-4]:9.219900601799E-2,40[&rate=5.788774267620026E-4]:5.407145335915E-1)[&rate=5.788774267620026E-4]:8.202128922437E-2,(((97[&rate=5.788774267620026E-4]:3.68858778315E-1,(95[&rate=5.788774267620026E-4]:4.596205441348E-1,(100[&rate=5.788774267620026E-4]:1.618518641195E-1,94[&rate=5.788774267620026E-4]:1.618518641195E-1)[&rate=5.788774267620026E-4]:2.130692264632E-1)[&rate=5.788774267620026E-4]:1.196207478414E-1)[&rate=5.788774267620026E-4]:1.360447682124E-1,(((((((((((112[&rate=5.788774267620026E-4]:3.205649777498E-1,114[&rate=5.788774267620026E-4]:2.383731969279E-1)[&rate=5.788774267620026E-4]:1.547365281682E-1,(109[&rate=5.788774267620026E-4]:4.605867819509E-1,107[&rate=5.788774267620026E-4]:4.414086997591E-1)[&rate=5.788774267620026E-4]:1.197499793975E-2)[&rate=5.788774267620026E-4]:1.742462502056E-1,108[&rate=5.788774267620026E-4]:6.248902218772E-1)[&rate=5.788774267620026E-4]:1.609899066773E-1,(115[&rate=5.788774267620026E-4]:4.635261169728E-1,(19[&rate=5.788774267620026E-4]:2.706384919936E-1,13[&rate=5.788774267620026E-4]:2.322823276099E-1)[&rate=5.788774267620026E-4]:3.134355701847E-1)[&rate=5.788774267620026E-4]:2.648197650062E-1)[&rate=5.788774267620026E-4]:4.631356861094E-2,((116[&rate=5.788774267620026E-4]:4.739717177413E-1,(148[&rate=5.788774267620026E-4]:1.977238676889E-1,143[&rate=5.788774267620026E-4]:1.949841416615E-1)[&rate=5.788774267620026E-4]:3.146040144361E-1)[&rate=5.788774267620026E-4]:1.063702883384E-1,((111[&rate=5.788774267620026E-4]:6.16959684843E-3,139[&rate=5.788774267620026E-4]:1.815120626018E-1)[&rate=5.788774267620026E-4]:2.901704092803E-1,(106[&rate=5.788774267620026E-4]:8.460294228716E-3,104[&rate=5.788774267620026E-4]:8.460294228716E-3)[&rate=5.788774267620026E-4]:2.714413557356E-1)[&rate=5.788774267620026E-4]:3.607143287182E-1)[&rate=5.788774267620026E-4]:1.943174445102E-1)[&rate=5.788774267620026E-4]:2.287824963989E-1,((105[&rate=5.788774267620026E-4]:4.004365385594E-1,110[&rate=5.788774267620026E-4]:4.223543467784E-1)[&rate=5.788774267620026E-4]:2.826894504887E-1,((117[&rate=5.788774267620026E-4]:4.485321154081E-1,(30[&rate=5.788774267620026E-4]:2.722832622563E-1,4[&rate=5.788774267620026E-4]:9.968052253025E-2)[&rate=5.788774267620026E-4]:2.885776202751E-1)[&rate=5.788774267620026E-4]:2.376516383705E-1,((14[&rate=5.788774267620026E-4]:5.427491688186E-1,17[&rate=5.788774267620026E-4]:5.811053332023E-1)[&rate=5.788774267620026E-4]:1.048819877605E-1,(113[&rate=5.788774267620026E-4]:5.782326612351E-1,9[&rate=5.788774267620026E-4]:5.700134831531E-1)[&rate=5.788774267620026E-4]:6.939849534397E-2)[&rate=5.788774267620026E-4]:3.581287117192E-2)[&rate=5.788774267620026E-4]:2.707922157086E-2)[&rate=5.788774267620026E-4]:3.751104784888E-1)[&rate=5.788774267620026E-4]:1.762425959819E-1,(((((28[&rate=5.788774267620026E-4]:7.213448280077E-1,21[&rate=5.788774267620026E-4]:6.966872937613E-1)[&rate=5.788774267620026E-4]:9.414729819833E-2,1[&rate=5.788774267620026E-4]:2.919075634312E-2)[&rate=5.788774267620026E-4]:6.710102074185E-2,24[&rate=5.788774267620026E-4]:8.771136948932E-1)[&rate=5.788774267620026E-4]:3.449440012315E-1,102[&rate=5.788774267620026E-4]:6.041386050838E-2)[&rate=5.788774267620026E-4]:1.258079357315E-2,((11[&rate=5.788774267620026E-4]:6.761994888908E-1,140[&rate=5.788774267620026E-4]:6.570214066991E-1)[&rate=5.788774267620026E-4]:2.968010165669E-2,(23[&rate=5.788774267620026E-4]:7.269838654143E-1,(25[&rate=5.788774267620026E-4]:6.085053927717E-1,20[&rate=5.788774267620026E-4]:5.893273105799E-1)[&rate=5.788774267620026E-4]:1.294373767523E-1)[&rate=5.788774267620026E-4]:6.382723198242E-2)[&rate=5.788774267620026E-4]:4.328684881915E-1)[&rate=5.788774267620026E-4]:1.149090669714E-1)[&rate=5.788774267620026E-4]:5.062361802626E-2,(((145[&rate=5.788774267620026E-4]:3.237016736596E-1,141[&rate=5.788774267620026E-4]:3.20961947632E-1)[&rate=5.788774267620026E-4]:2.537820052656E-3,144[&rate=5.788774267620026E-4]:3.207600416573E-1)[&rate=5.788774267620026E-4]:2.433125649953E-1,142[&rate=5.788774267620026E-4]:5.695520587075E-1)[&rate=5.788774267620026E-4]:9.155506228375E-1)[&rate=5.788774267620026E-4]:1.084517511841E-1,(((((15[&rate=5.788774267620026E-4]:3.811522067662E-1,10[&rate=5.788774267620026E-4]:3.427960423828E-1)[&rate=5.788774267620026E-4]:2.603851697891E-1,18[&rate=5.788774267620026E-4]:6.497565546376E-1)[&rate=5.788774267620026E-4]:1.018256658136E-2,6[&rate=5.788774267620026E-4]:5.969254225889E-1)[&rate=5.788774267620026E-4]:1.656383032081E-1,3[&rate=5.788774267620026E-4]:7.105089312765E-1)[&rate=5.788774267620026E-4]:2.282163366122E-1,((((92[&rate=5.788774267620026E-4]:1.366947228721E-1,(90[&rate=5.788774267620026E-4]:3.256720382718E-2,91[&rate=5.788774267620026E-4]:3.256720382718E-2)[&rate=5.788774267620026E-4]:1.041275190449E-1)[&rate=5.788774267620026E-4]:9.184384738756E-2,87[&rate=5.788774267620026E-4]:2.148399401226E-1)[&rate=5.788774267620026E-4]:2.352916030385E-2,(((93[&rate=5.788774267620026E-4]:6.898875864162E-2,86[&rate=5.788774267620026E-4]:5.52901285046E-2)[&rate=5.788774267620026E-4]:2.16745962111E-2,83[&rate=5.788774267620026E-4]:7.696472471571E-2)[&rate=5.788774267620026E-4]:8.688574723727E-2,(84[&rate=5.788774267620026E-4]:1.069451509428E-1,85[&rate=5.788774267620026E-4]:1.069451509428E-1)[&rate=5.788774267620026E-4]:5.690532101021E-2)[&rate=5.788774267620026E-4]:7.451862847349E-2)[&rate=5.788774267620026E-4]:1.998795086925E-1,(88[&rate=5.788774267620026E-4]:1.704627222791E-1,89[&rate=5.788774267620026E-4]:1.841613524162E-1)[&rate=5.788774267620026E-4]:2.677858868399E-1)[&rate=5.788774267620026E-4]:1.040202686167E0)[&rate=5.788774267620026E-4]:4.055140963472E-1)[&rate=5.788774267620026E-4]:4.556854732638E-1,101[&rate=5.788774267620026E-4]:7.971851114722E-1)[&rate=5.788774267620026E-4]:6.650005833228E-1,147[&rate=5.788774267620026E-4]:5.463985849816E-1)[&rate=5.788774267620026E-4]:8.692026209234E-2)[&rate=5.788774267620026E-4]:4.061764578767E-2,((((((7[&rate=5.788774267620026E-4]:3.645195984855E-1,8[&rate=5.788774267620026E-4]:3.645195984855E-1)[&rate=5.788774267620026E-4]:1.783211077219E-1,26[&rate=5.788774267620026E-4]:6.496900212759E-1)[&rate=5.788774267620026E-4]:1.307994931135E-1,(22[&rate=5.788774267620026E-4]:3.704697657988E-1,27[&rate=5.788774267620026E-4]:3.869081219632E-1)[&rate=5.788774267620026E-4]:3.990608444808E-1)[&rate=5.788774267620026E-4]:1.151123857769E-2,31[&rate=5.788774267620026E-4]:8.358363694054E-1)[&rate=5.788774267620026E-4]:7.882487130133E-2,2[&rate=5.788774267620026E-4]:6.872639804327E-1)[&rate=5.788774267620026E-4]:1.881270767053E0,(39[&rate=5.788774267620026E-4]:5.530870493484E-1,((146[&rate=5.788774267620026E-4]:5.501279519437E-1,16[&rate=5.788774267620026E-4]:2.515402298826E0)[&rate=5.788774267620026E-4]:5.646835971815E-2,98[&rate=5.788774267620026E-4]:6.147930329732E-1)[&rate=5.788774267620026E-4]:6.670931692151E-2)[&rate=5.788774267620026E-4]:5.872189530818E-2)[&rate=5.788774267620026E-4]:4.750499024663E-3)[&rate=5.788774267620026E-4]:6.176379134638E-3)[&rate=5.788774267620026E-4]:2.024060045203E-1)[&rate=5.788774267620026E-4]:3.87776014539E-1,((36[&rate=5.788774267620026E-4]:1.037371572592E-2,(127[&rate=5.788774267620026E-4]:2.509332290571E0,121[&rate=5.788774267620026E-4]:2.06823640016E0)[&rate=5.788774267620026E-4]:2.158937036052E-2)[&rate=5.788774267620026E-4]:2.645517248383E-1,(35[&rate=5.788774267620026E-4]:1.403514987976E-1,(((118[&rate=5.788774267620026E-4]:6.139920871935E-1,(69[&rate=5.788774267620026E-4]:6.212358977071E-1,((129[&rate=5.788774267620026E-4]:1.284475909963E-1,132[&rate=5.788774267620026E-4]:1.311873170237E-1)[&rate=5.788774267620026E-4]:6.460206277992E-2,(131[&rate=5.788774267620026E-4]:1.07763890279E-1,130[&rate=5.788774267620026E-4]:1.050241642517E-1)[&rate=5.788774267620026E-4]:8.802548952457E-2)[&rate=5.788774267620026E-4]:2.802410384512E-1)[&rate=5.788774267620026E-4]:3.715093596064E-3)[&rate=5.788774267620026E-4]:1.000714541392E0,(((65[&rate=5.788774267620026E-4]:1.537312955464E-1,(62[&rate=5.788774267620026E-4]:3.276953505408E-1,(60[&rate=5.788774267620026E-4]:7.612123803057E-2,64[&rate=5.788774267620026E-4]:2.268061695373E-1)[&rate=5.788774267620026E-4]:5.979329059244E-2)[&rate=5.788774267620026E-4]:1.781676692339E-2)[&rate=5.788774267620026E-4]:2.574798403704E-1,(63[&rate=5.788774267620026E-4]:2.464539092484E-2,61[&rate=5.788774267620026E-4]:6.574128133588E-2)[&rate=5.788774267620026E-4]:5.372506764986E-1)[&rate=5.788774267620026E-4]:8.372122674289E-1,128[&rate=5.788774267620026E-4]:1.300478197866E0)[&rate=5.788774267620026E-4]:1.745024033223E-1)[&rate=5.788774267620026E-4]:1.323840155902E-1,((((((42[&rate=5.788774267620026E-4]:2.637218994437E-1,48[&rate=5.788774267620026E-4]:3.01973265564E-1)[&rate=5.788774267620026E-4]:5.393872180609E-3,41[&rate=5.788774267620026E-4]:2.636512907501E-1)[&rate=5.788774267620026E-4]:1.484828653282E-1,(46[&rate=5.788774267620026E-4]:4.092241324455E-1,43[&rate=5.788774267620026E-4]:4.092241324455E-1)[&rate=5.788774267620026E-4]:5.75548323758E-2)[&rate=5.788774267620026E-4]:1.090222893611E-1,(51[&rate=5.788774267620026E-4]:5.443388535389E-1,(47[&rate=5.788774267620026E-4]:1.304557967745E-1,44[&rate=5.788774267620026E-4]:1.249913159003E-1)[&rate=5.788774267620026E-4]:4.412054611359E-1)[&rate=5.788774267620026E-4]:4.139996272013E-3)[&rate=5.788774267620026E-4]:7.269275835706E-4,(49[&rate=5.788774267620026E-4]:4.618938781419E-1,50[&rate=5.788774267620026E-4]:4.618938781419E-1)[&rate=5.788774267620026E-4]:8.184741837832E-2)[&rate=5.788774267620026E-4]:4.879385123303E-2,45[&rate=5.788774267620026E-4]:6.171253116876E-1)[&rate=5.788774267620026E-4]:2.168430927997E-1)[&rate=5.788774267620026E-4]:6.175400530668E-2)[&rate=5.788774267620026E-4]:8.799859930079E-2)[&rate=5.788774267620026E-4]:3.138962863322E-1)[&rate=5.788774267620026E-4]:2.349159192662E-1)[&rate=5.788774267620026E-4]:2.899147180701E-2)[&rate=5.788774267620026E-4]:1.041006797622E-1,32[&rate=5.788774267620026E-4]:2.53229484168E-2)[&rate=5.788774267620026E-4]:4.514009723474E-3,34[&rate=5.788774267620026E-4]:5.175476635936E-2)[&rate=5.788774267620026E-4]:3.351782379552E-3);
tree STATE_23490000 [&joint=-20961.22124075961,lnP=-20961.22124075961] = [&R] ((32[&rate=6.586703786579268E-4]:1.749152253616E-2,33[&rate=6.586703786579268E-4]:2.297097459088E-2)[&rate=6.586703786579268E-4]:3.844872814245E-2,(34[&rate=6.586703786579268E-4]:2.429046407155E-2,(((((56[&rate=6.586703786579268E-4]:1.847720845338E-1,55[&rate=6.586703786579268E-4]:1.847720845338E-1)[&rate=6.586703786579268E-4]:3.479654233327E-2,((54[&rate=6.586703786579268E-4]:4.298743841475E-2,(37[&rate=6.586703786579268E-4]:7.290782889485E-2,(58[&rate=6.586703786579268E-4]:4.226994337479E-2,57[&rate=6.586703786579268E-4]:2.587650075181E-2)[&rate=6.586703786579268E-4]:1.151220245994E-2)[&rate=6.586703786579268E-4]:4.658234176034E-2)[&rate=6.586703786579268E-4]:3.245194434507E-3,59[&rate=6.586703786579268E-4]:8.448399896948E-2)[&rate=6.586703786579268E-4]:1.432813492092E-1)[&rate=6.586703786579268E-4]:5.730546426938E-1,68[&rate=6.586703786579268E-4]:7.516396630035E-1)[&rate=6.586703786579268E-4]:1.947571819354E-1,(125[&rate=6.586703786579268E-4]:9.730516039378E-1,(53[&rate=6.586703786579268E-4]:5.264397814123E-1,((((70[&rate=6.586703786579268E-4]:4.233135461968E-1,(76[&rate=6.586703786579268E-4]:4.41595121093E-1,(74[&rate=6.586703786579268E-4]:4.308148691741E-1,75[&rate=6.586703786579268E-4]:4.308148691741E-1)[&rate=6.586703786579268E-4]:1.078025191896E-2)[&rate=6.586703786579268E-4]:2.007458948727E-2)[&rate=6.586703786579268E-4]:2.724817977011E-1,(((77[&rate=6.586703786579268E-4]:4.569937996574E-1,71[&rate=6.586703786579268E-4]:3.939801010273E-1)[&rate=6.586703786579268E-4]:2.520158102607E-2,(((79[&rate=6.586703786579268E-4]:2.116951587054E-1,82[&rate=6.586703786579268E-4]:2.199143367875E-1)[&rate=6.586703786579268E-4]:1.111689038066E-2,(78[&rate=6.586703786579268E-4]:3.902100411571E-2,72[&rate=6.586703786579268E-4]:1.71031958964E-2)[&rate=6.586703786579268E-4]:1.837910449704E-1)[&rate=6.586703786579268E-4]:1.818173513557E-1,(80[&rate=6.586703786579268E-4]:5.996954822815E-3,81[&rate=6.586703786579268E-4]:5.996954822815E-3)[&rate=6.586703786579268E-4]:3.904132675367E-1)[&rate=6.586703786579268E-4]:4.194954188559E-2)[&rate=6.586703786579268E-4]:8.2681677778E-2,73[&rate=6.586703786579268E-4]:5.703565105162E-1)[&rate=6.586703786579268E-4]:1.637949977652E-1)[&rate=6.586703786579268E-4]:4.35256035236E-1,(52[&rate=6.586703786579268E-4]:2.342503619265E-1,(((12[&rate=6.586703786579268E-4]:2.6207712958E-1,5[&rate=6.586703786579268E-4]:2.237209651965E-1)[&rate=6.586703786579268E-4]:9.069924277892E-2,29[&rate=6.586703786579268E-4]:4.596256874274E-1)[&rate=6.586703786579268E-4]:5.705204034902E-1,103[&rate=6.586703786579268E-4]:7.972693785889E-1)[&rate=6.586703786579268E-4]:1.101274717899E0)[&rate=6.586703786579268E-4]:1.968908442902E-1)[&rate=6.586703786579268E-4]:2.530617984593E-2,((137[&rate=6.586703786579268E-4]:5.082045784351E-1,134[&rate=6.586703786579268E-4]:4.369717017229E-1)[&rate=6.586703786579268E-4]:2.034434472449E-2,133[&rate=6.586703786579268E-4]:4.874530327486E-1)[&rate=6.586703786579268E-4]:7.428771289709E-1)[&rate=6.586703786579268E-4]:7.818911666103E-2)[&rate=6.586703786579268E-4]:6.569943361867E-1)[&rate=6.586703786579268E-4]:1.400119076678E-1)[&rate=6.586703786579268E-4]:4.50900255339E-1,(((((((45[&rate=6.586703786579268E-4]:5.62420859481E-1,(((49[&rate=6.586703786579268E-4]:3.43145621686E-1,50[&rate=6.586703786579268E-4]:3.43145621686E-1)[&rate=6.586703786579268E-4]:1.069352665246E-1,(51[&rate=6.586703786579268E-4]:4.472988288446E-1,((43[&rate=6.586703786579268E-4]:3.172109883515E-1,46[&rate=6.586703786579268E-4]:3.172109883515E-1)[&rate=6.586703786579268E-4]:6.012384152119E-2,((42[&rate=6.586703786579268E-4]:3.277880474091E-2,48[&rate=6.586703786579268E-4]:7.103017086113E-2)[&rate=6.586703786579268E-4]:1.822736854055E-1,41[&rate=6.586703786579268E-4]:2.095880092722E-1)[&rate=6.586703786579268E-4]:1.131020118576E-1)[&rate=6.586703786579268E-4]:9.72864033434E-2)[&rate=6.586703786579268E-4]:8.24654024017E-3)[&rate=6.586703786579268E-4]:2.570334804275E-2,(47[&rate=6.586703786579268E-4]:4.344601493876E-1,44[&rate=6.586703786579268E-4]:4.289956685133E-1)[&rate=6.586703786579268E-4]:7.411097211144E-2)[&rate=6.586703786579268E-4]:6.204645929338E-2)[&rate=6.586703786579268E-4]:2.283269971182E-1,((((65[&rate=6.586703786579268E-4]:1.891010084293E-1,(62[&rate=6.586703786579268E-4]:2.852293354877E-1,60[&rate=6.586703786579268E-4]:9.344851356992E-2)[&rate=6.586703786579268E-4]:9.565249485939E-2)[&rate=6.586703786579268E-4]:1.37795552126E-2,64[&rate=6.586703786579268E-4]:3.535654951486E-1)[&rate=6.586703786579268E-4]:1.462721542752E-1,(63[&rate=6.586703786579268E-4]:2.540551887163E-1,61[&rate=6.586703786579268E-4]:2.951510791273E-1)[&rate=6.586703786579268E-4]:2.457824607076E-1)[&rate=6.586703786579268E-4]:7.560219142648E-1,(128[&rate=6.586703786579268E-4]:1.049695117953E0,(118[&rate=6.586703786579268E-4]:5.553744746992E-1,(((129[&rate=6.586703786579268E-4]:1.569533300257E-1,(132[&rate=6.586703786579268E-4]:1.498862995922E-1,130[&rate=6.586703786579268E-4]:1.471465735648E-1)[&rate=6.586703786579268E-4]:9.806756460855E-3)[&rate=6.586703786579268E-4]:5.706859165313E-2,131[&rate=6.586703786579268E-4]:2.167616477061E-1)[&rate=6.586703786579268E-4]:1.57144988116E-1,69[&rate=6.586703786579268E-4]:5.191121152743E-1)[&rate=6.586703786579268E-4]:4.722126353452E-2)[&rate=6.586703786579268E-4]:6.340466706512E-1)[&rate=6.586703786579268E-4]:1.075343087494E-1)[&rate=6.586703786579268E-4]:4.069146421882E-1)[&rate=6.586703786579268E-4]:2.881643691519E-2,36[&rate=6.586703786579268E-4]:1.107687249838E-1)[&rate=6.586703786579268E-4]:1.998353704813E-2,(121[&rate=6.586703786579268E-4]:1.00410524559E0,127[&rate=6.586703786579268E-4]:1.445201136001E0)[&rate=6.586703786579268E-4]:1.206099071237E0)[&rate=6.586703786579268E-4]:1.880306077051E-1,35[&rate=6.586703786579268E-4]:2.722075272713E-1)[&rate=6.586703786579268E-4]:2.360254396407E-1,(38[&rate=6.586703786579268E-4]:8.384374706562E-1,((((16[&rate=6.586703786579268E-4]:2.328555675403E0,((((3[&rate=6.586703786579268E-4]:6.487717871889E-1,((6[&rate=6.586703786579268E-4]:5.325257234161E-1,(15[&rate=6.586703786579268E-4]:4.085789843583E-1,10[&rate=6.586703786579268E-4]:3.702228199749E-1)[&rate=6.586703786579268E-4]:1.787412596056E-1)[&rate=6.586703786579268E-4]:5.025666046288E-2,18[&rate=6.586703786579268E-4]:6.457960825091E-1)[&rate=6.586703786579268E-4]:1.180441978304E-1)[&rate=6.586703786579268E-4]:1.117815533716E-1,((((86[&rate=6.586703786579268E-4]:9.211708453816E-2,84[&rate=6.586703786579268E-4]:9.211708453816E-2)[&rate=6.586703786579268E-4]:9.671382076438E-3,((83[&rate=6.586703786579268E-4]:7.689155613357E-2,93[&rate=6.586703786579268E-4]:9.059018627059E-2)[&rate=6.586703786579268E-4]:3.109622740302E-3,85[&rate=6.586703786579268E-4]:8.000117887387E-2)[&rate=6.586703786579268E-4]:2.178728774072E-2)[&rate=6.586703786579268E-4]:5.679699237727E-2,(92[&rate=6.586703786579268E-4]:9.518116046685E-2,(90[&rate=6.586703786579268E-4]:3.029625163098E-2,91[&rate=6.586703786579268E-4]:3.029625163098E-2)[&rate=6.586703786579268E-4]:6.488490883587E-2)[&rate=6.586703786579268E-4]:7.710292866203E-2)[&rate=6.586703786579268E-4]:8.095509020547E-2,((88[&rate=6.586703786579268E-4]:8.315315928422E-2,89[&rate=6.586703786579268E-4]:9.685178942123E-2)[&rate=6.586703786579268E-4]:4.785375783117E-2,87[&rate=6.586703786579268E-4]:1.310069171154E-1)[&rate=6.586703786579268E-4]:1.08533632082E-1)[&rate=6.586703786579268E-4]:1.06073881876E0)[&rate=6.586703786579268E-4]:3.768256256712E-1,((((((1[&rate=6.586703786579268E-4]:9.88881820199E-3,(28[&rate=6.586703786579268E-4]:6.616880954389E-1,21[&rate=6.586703786579268E-4]:6.370305611925E-1)[&rate=6.586703786579268E-4]:1.34502092626E-1)[&rate=6.586703786579268E-4]:3.933040014285E-2,24[&rate=6.586703786579268E-4]:8.300411361531E-1)[&rate=6.586703786579268E-4]:2.160969850492E-1,((23[&rate=6.586703786579268E-4]:6.938134941477E-1,(25[&rate=6.586703786579268E-4]:4.989116827136E-1,20[&rate=6.586703786579268E-4]:4.797336005219E-1)[&rate=6.586703786579268E-4]:2.058607155437E-1)[&rate=6.586703786579268E-4]:3.706475970825E-2,(140[&rate=6.586703786579268E-4]:5.253806019506E-1,11[&rate=6.586703786579268E-4]:5.445586841423E-1)[&rate=6.586703786579268E-4]:1.013880628644E-1)[&rate=6.586703786579268E-4]:3.043009632367E-1)[&rate=6.586703786579268E-4]:1.200272568482E-1,102[&rate=6.586703786579268E-4]:4.521542434079E-3)[&rate=6.586703786579268E-4]:2.19366171392E-2,(((144[&rate=6.586703786579268E-4]:3.41930525081E-1,141[&rate=6.586703786579268E-4]:3.446702511084E-1)[&rate=6.586703786579268E-4]:8.522320158333E-2,145[&rate=6.586703786579268E-4]:4.326331787193E-1)[&rate=6.586703786579268E-4]:1.150146573583E-1,142[&rate=6.586703786579268E-4]:5.476478360776E-1)[&rate=6.586703786579268E-4]:7.253856659615E-1)[&rate=6.586703786579268E-4]:8.53235448086E-2,((((148[&rate=6.586703786579268E-4]:1.969946651382E-1,143[&rate=6.586703786579268E-4]:1.942549391108E-1)[&rate=6.586703786579268E-4]:3.090630657186E-1,(((106[&rate=6.586703786579268E-4]:1.6149172403E-1,139[&rate=6.586703786579268E-4]:3.532725459477E-1)[&rate=6.586703786579268E-4]:2.183741113505E-2,(104[&rate=6.586703786579268E-4]:6.837227590022E-2,111[&rate=6.586703786579268E-4]:8.481063206459E-2)[&rate=6.586703786579268E-4]:1.149568592648E-1)[&rate=6.586703786579268E-4]:3.393654854683E-1,116[&rate=6.586703786579268E-4]:4.624206480306E-1)[&rate=6.586703786579268E-4]:5.28091844247E-3)[&rate=6.586703786579268E-4]:2.200780936844E-1,((19[&rate=6.586703786579268E-4]:4.323928708227E-1,13[&rate=6.586703786579268E-4]:3.94036706439E-1)[&rate=6.586703786579268E-4]:3.0981161151E-1,((((112[&rate=6.586703786579268E-4]:5.402017345695E-1,114[&rate=6.586703786579268E-4]:4.580099537477E-1)[&rate=6.586703786579268E-4]:1.484903775413E-2,109[&rate=6.586703786579268E-4]:5.523110462963E-1)[&rate=6.586703786579268E-4]:4.248173838821E-2,(107[&rate=6.586703786579268E-4]:4.266039257054E-1,108[&rate=6.586703786579268E-4]:4.23864199678E-1)[&rate=6.586703786579268E-4]:1.490107767874E-1)[&rate=6.586703786579268E-4]:6.971080214458E-2,115[&rate=6.586703786579268E-4]:5.850515320346E-1)[&rate=6.586703786579268E-4]:3.660500509253E-2)[&rate=6.586703786579268E-4]:6.612312303037E-2)[&rate=6.586703786579268E-4]:1.389635728464E-1,(((117[&rate=6.586703786579268E-4]:4.34765335755E-1,(14[&rate=6.586703786579268E-4]:3.538782887397E-1,17[&rate=6.586703786579268E-4]:3.922344531234E-1)[&rate=6.586703786579268E-4]:7.814732098771E-2)[&rate=6.586703786579268E-4]:2.034184409684E-1,((30[&rate=6.586703786579268E-4]:3.970076999744E-1,4[&rate=6.586703786579268E-4]:2.244049602484E-1)[&rate=6.586703786579268E-4]:2.664799433287E-1,9[&rate=6.586703786579268E-4]:5.401999720702E-1)[&rate=6.586703786579268E-4]:8.702490054351E-2)[&rate=6.586703786579268E-4]:9.673720451103E-2,((105[&rate=6.586703786579268E-4]:3.85419963463E-1,110[&rate=6.586703786579268E-4]:4.073377716821E-1)[&rate=6.586703786579268E-4]:2.26930062961E-1,113[&rate=6.586703786579268E-4]:6.397472866978E-1)[&rate=6.586703786579268E-4]:9.243396850901E-2)[&rate=6.586703786579268E-4]:1.76753758619E-1)[&rate=6.586703786579268E-4]:2.768192932956E-1)[&rate=6.586703786579268E-4]:2.83369878772E-2)[&rate=6.586703786579268E-4]:1.845148952029E-1,101[&rate=6.586703786579268E-4]:3.191541354071E-1)[&rate=6.586703786579268E-4]:8.970727728723E-1)[&rate=6.586703786579268E-4]:1.575380599265E-1,(((96[&rate=6.586703786579268E-4]:2.148739730259E-1,99[&rate=6.586703786579268E-4]:2.503930987087E-1)[&rate=6.586703786579268E-4]:2.385634466072E-1,(98[&rate=6.586703786579268E-4]:3.757570190368E-1,97[&rate=6.586703786579268E-4]:1.763034671243E-1)[&rate=6.586703786579268E-4]:9.134160278191E-2)[&rate=6.586703786579268E-4]:1.003787510503E-2,(95[&rate=6.586703786579268E-4]:3.300225915423E-1,(94[&rate=6.586703786579268E-4]:1.543598212309E-1,100[&rate=6.586703786579268E-4]:1.543598212309E-1)[&rate=6.586703786579268E-4]:9.09633167594E-2)[&rate=6.586703786579268E-4]:1.580428671301E-1)[&rate=6.586703786579268E-4]:5.187961283467E-2)[&rate=6.586703786579268E-4]:1.834663809853E-2,39[&rate=6.586703786579268E-4]:4.189474473107E-1)[&rate=6.586703786579268E-4]:6.550061266677E-2,(((((22[&rate=6.586703786579268E-4]:2.478907023301E-1,27[&rate=6.586703786579268E-4]:2.643290584945E-1)[&rate=6.586703786579268E-4]:3.838371608945E-1,(31[&rate=6.586703786579268E-4]:5.283621600848E-1,2[&rate=6.586703786579268E-4]:3.009648998107E-1)[&rate=6.586703786579268E-4]:1.581602236879E-1)[&rate=6.586703786579268E-4]:2.313831556919E-1,((7[&rate=6.586703786579268E-4]:2.318947496442E-1,8[&rate=6.586703786579268E-4]:2.318947496442E-1)[&rate=6.586703786579268E-4]:4.465557500894E-1,26[&rate=6.586703786579268E-4]:7.852998148021E-1)[&rate=6.586703786579268E-4]:8.877010822404E-2)[&rate=6.586703786579268E-4]:1.601165380543E0,146[&rate=6.586703786579268E-4]:4.551664361388E-1)[&rate=6.586703786579268E-4]:4.152521012356E-2,(40[&rate=6.586703786579268E-4]:3.646300792421E-1,147[&rate=6.586703786579268E-4]:4.220071284224E-1)[&rate=6.586703786579268E-4]:1.184298778536E-2)[&rate=6.586703786579268E-4]:1.0797499295E-1)[&rate=6.586703786579268E-4]:4.222954216079E-1)[&rate=6.586703786579268E-4]:2.721609427712E-1)[&rate=6.586703786579268E-4]:2.866759543296E-1,((66[&rate=6.586703786579268E-4]:2.867983011514E-1,((122[&rate=6.586703786579268E-4]:2.009440901288E-1,(124[&rate=6.586703786579268E-4]:1.12394678941E-1,123[&rate=6.586703786579268E-4]:1.151269193781E-1)[&rate=6.586703786579268E-4]:8.581717075069E-2)[&rate=6.586703786579268E-4]:4.11717329723E-1,67[&rate=6.586703786579268E-4]:1.113888695111E-1)[&rate=6.586703786579268E-4]:1.754094316403E-1)[&rate=6.586703786579268E-4]:5.913610140476E-2,((((135[&rate=6.586703786579268E-4]:3.260526312612E-1,(138[&rate=6.586703786579268E-4]:2.024808117365E-1,136[&rate=6.586703786579268E-4]:7.097396242131E-2)[&rate=6.586703786579268E-4]:3.235718195248E-1)[&rate=6.586703786579268E-4]:8.369117541616E-1,120[&rate=6.586703786579268E-4]:1.415019179943E0)[&rate=6.586703786579268E-4]:2.247317873998E-1,119[&rate=6.586703786579268E-4]:1.735641378302E0)[&rate=6.586703786579268E-4]:4.377991646017E-2,126[&rate=6.586703786579268E-4]:9.937187721184E-1)[&rate=6.586703786579268E-4]:5.993898201228E-1)[&rate=6.586703786579268E-4]:4.489745186854E-1)[&rate=6.586703786579268E-4]:5.466754126394E-2)[&rate=6.586703786579268E-4]:3.772770019609E-2)[&rate=6.586703786579268E-4]:5.356759482614E-2);
tree STATE_23580000 [&joint=-20957.605057577883,lnP=-20957.605057577883] = [&R] (((33[&rate=5.678090406211804E-4]:6.984629827812E-2,34[&rate=5.678090406211804E-4]:8.628465444249E-2)[&rate=5.678090406211804E-4]:6.102716174143E-3,(((122[&rate=5.678090406211804E-4]:2.806761077276E-1,(124[&rate=5.678090406211804E-4]:2.626432832604E-1,123[&rate=5.678090406211804E-4]:2.653755236975E-1)[&rate=5.678090406211804E-4]:1.530058403008E-2)[&rate=5.678090406211804E-4]:6.746194865661E-1,67[&rate=5.678090406211804E-4]:4.54023043953E-1)[&rate=5.678090406211804E-4]:8.461772840999E-2,(66[&rate=5.678090406211804E-4]:2.985062300232E-1,(126[&rate=5.678090406211804E-4]:9.78028121492E-1,(((135[&rate=5.678090406211804E-4]:2.793537587501E-1,(138[&rate=5.678090406211804E-4]:2.627284841882E-1,136[&rate=5.678090406211804E-4]:1.31221634873E-1)[&rate=5.678090406211804E-4]:2.166252745619E-1)[&rate=5.678090406211804E-4]:1.187104130645E-1,120[&rate=5.678090406211804E-4]:6.501189663351E-1)[&rate=5.678090406211804E-4]:1.792742474417E-1,119[&rate=5.678090406211804E-4]:9.252836247357E-1)[&rate=5.678090406211804E-4]:8.384470194001E-1)[&rate=5.678090406211804E-4]:5.676522982162E-1)[&rate=5.678090406211804E-4]:2.401345423398E-1)[&rate=5.678090406211804E-4]:4.167602968838E-1)[&rate=5.678090406211804E-4]:2.765562776034E-2,((((121[&rate=5.678090406211804E-4]:2.200314687753E0,((35[&rate=5.678090406211804E-4]:2.745708594309E-3,36[&rate=5.678090406211804E-4]:4.932105106007E-2)[&rate=5.678090406211804E-4]:1.137582673652E-2,127[&rate=5.678090406211804E-4]:2.581244823002E0)[&rate=5.678090406211804E-4]:6.016575516195E-2)[&rate=5.678090406211804E-4]:2.024548288638E-1,(((((62[&rate=5.678090406211804E-4]:4.231512199414E-1,((64[&rate=5.678090406211804E-4]:2.305251233988E-1,60[&rate=5.678090406211804E-4]:7.984019189213E-2)[&rate=5.678090406211804E-4]:1.021432084268E-1,65[&rate=5.678090406211804E-4]:1.81983400319E-1)[&rate=5.678090406211804E-4]:4.938699770471E-2)[&rate=5.678090406211804E-4]:1.696776954994E-1,(63[&rate=5.678090406211804E-4]:1.471273220313E-1,61[&rate=5.678090406211804E-4]:1.882232124423E-1)[&rate=5.678090406211804E-4]:4.046057029985E-1)[&rate=5.678090406211804E-4]:7.529667294291E-1,((118[&rate=5.678090406211804E-4]:6.199196788025E-1,(131[&rate=5.678090406211804E-4]:2.133851291137E-1,(130[&rate=5.678090406211804E-4]:1.520789499035E-1,(129[&rate=5.678090406211804E-4]:1.254401207875E-1,132[&rate=5.678090406211804E-4]:1.281798468149E-1)[&rate=5.678090406211804E-4]:2.663882911594E-2)[&rate=5.678090406211804E-4]:5.856645318288E-2)[&rate=5.678090406211804E-4]:2.722879743463E-1)[&rate=5.678090406211804E-4]:2.157810785771E-2,69[&rate=5.678090406211804E-4]:6.524566907699E-1)[&rate=5.678090406211804E-4]:7.042978582097E-1)[&rate=5.678090406211804E-4]:2.464585651078E-2,128[&rate=5.678090406211804E-4]:1.230715473983E0)[&rate=5.678090406211804E-4]:5.28904250909E-1,(((((42[&rate=5.678090406211804E-4]:4.344719456205E-1,(48[&rate=5.678090406211804E-4]:4.64920373904E-1,41[&rate=5.678090406211804E-4]:4.212045269095E-1)[&rate=5.678090406211804E-4]:7.802937836715E-3)[&rate=5.678090406211804E-4]:4.633046630148E-2,46[&rate=5.678090406211804E-4]:5.299827397907E-1)[&rate=5.678090406211804E-4]:2.529304124903E-2,43[&rate=5.678090406211804E-4]:5.552757810397E-1)[&rate=5.678090406211804E-4]:5.298704589981E-2,((44[&rate=5.678090406211804E-4]:5.226085116356E-1,(47[&rate=5.678090406211804E-4]:1.925191009348E-1,51[&rate=5.678090406211804E-4]:1.651966965633E-1)[&rate=5.678090406211804E-4]:3.355538915751E-1)[&rate=5.678090406211804E-4]:1.50107926277E-2,(49[&rate=5.678090406211804E-4]:2.809653486804E-1,50[&rate=5.678090406211804E-4]:2.809653486804E-1)[&rate=5.678090406211804E-4]:2.293315512114E-1)[&rate=5.678090406211804E-4]:6.517904180191E-2)[&rate=5.678090406211804E-4]:7.311943864134E-2,45[&rate=5.678090406211804E-4]:6.731855442695E-1)[&rate=5.678090406211804E-4]:3.130379683317E-1)[&rate=5.678090406211804E-4]:4.588951775175E-2)[&rate=5.678090406211804E-4]:4.828548621799E-1,(38[&rate=5.678090406211804E-4]:8.399176546426E-1,(40[&rate=5.678090406211804E-4]:6.896232690253E-1,((98[&rate=5.678090406211804E-4]:6.370460565585E-1,((95[&rate=5.678090406211804E-4]:5.683773603517E-1,(94[&rate=5.678090406211804E-4]:2.423007503838E-1,100[&rate=5.678090406211804E-4]:2.423007503838E-1)[&rate=5.678090406211804E-4]:2.413771564159E-1)[&rate=5.678090406211804E-4]:7.806587312757E-2,(99[&rate=5.678090406211804E-4]:3.667568417243E-1,96[&rate=5.678090406211804E-4]:3.312377160414E-1)[&rate=5.678090406211804E-4]:2.906153535036E-1)[&rate=5.678090406211804E-4]:1.531784827907E-3)[&rate=5.678090406211804E-4]:1.621884917497E-1,((16[&rate=5.678090406211804E-4]:2.709919482502E0,(((146[&rate=5.678090406211804E-4]:5.788445086551E-1,97[&rate=5.678090406211804E-4]:3.87587678054E-1)[&rate=5.678090406211804E-4]:3.981324808488E-2,((((102[&rate=5.678090406211804E-4]:1.62448534164E-1,(((140[&rate=5.678090406211804E-4]:5.435380788194E-1,11[&rate=5.678090406211804E-4]:5.627161610111E-1)[&rate=5.678090406211804E-4]:1.512238598706E-1,((20[&rate=5.678090406211804E-4]:6.751600354838E-1,25[&rate=5.678090406211804E-4]:6.943381176756E-1)[&rate=5.678090406211804E-4]:5.342952317547E-2,23[&rate=5.678090406211804E-4]:7.368087367414E-1)[&rate=5.678090406211804E-4]:6.206279098957E-2)[&rate=5.678090406211804E-4]:3.141895688407E-1,(1[&rate=5.678090406211804E-4]:1.150181039289E-1,(24[&rate=5.678090406211804E-4]:6.875358090617E-1,(28[&rate=5.678090406211804E-4]:6.43260958506E-1,21[&rate=5.678090406211804E-4]:6.186034242596E-1)[&rate=5.678090406211804E-4]:4.975430261043E-2)[&rate=5.678090406211804E-4]:2.083042126754E-1)[&rate=5.678090406211804E-4]:2.281799789442E-1)[&rate=5.678090406211804E-4]:2.00072369099E-1)[&rate=5.678090406211804E-4]:4.314280904135E-2,((((113[&rate=5.678090406211804E-4]:6.427492414517E-1,(105[&rate=5.678090406211804E-4]:6.128843835273E-1,110[&rate=5.678090406211804E-4]:6.348021917464E-1)[&rate=5.678090406211804E-4]:2.467597650621E-3)[&rate=5.678090406211804E-4]:8.414260923843E-2,((117[&rate=5.678090406211804E-4]:3.051776590336E-1,(30[&rate=5.678090406211804E-4]:2.467415906274E-1,4[&rate=5.678090406211804E-4]:7.413885090135E-2)[&rate=5.678090406211804E-4]:1.707648355295E-1)[&rate=5.678090406211804E-4]:3.63033041159E-1,((14[&rate=5.678090406211804E-4]:2.335406897268E-1,17[&rate=5.678090406211804E-4]:2.718968541105E-1)[&rate=5.678090406211804E-4]:3.717713562958E-1,9[&rate=5.678090406211804E-4]:5.970928679405E-1)[&rate=5.678090406211804E-4]:6.01589281425E-2)[&rate=5.678090406211804E-4]:6.142087652509E-2)[&rate=5.678090406211804E-4]:1.978148548616E-1,((((148[&rate=5.678090406211804E-4]:1.700799175309E-1,143[&rate=5.678090406211804E-4]:1.673401915035E-1)[&rate=5.678090406211804E-4]:4.765937118775E-1,116[&rate=5.678090406211804E-4]:6.083174650247E-1)[&rate=5.678090406211804E-4]:6.085391422173E-2,((106[&rate=5.678090406211804E-4]:1.474047748203E-1,104[&rate=5.678090406211804E-4]:1.474047748203E-1)[&rate=5.678090406211804E-4]:3.139610717114E-1,(111[&rate=5.678090406211804E-4]:4.479935871737E-1,139[&rate=5.678090406211804E-4]:6.233360529271E-1)[&rate=5.678090406211804E-4]:2.981061552228E-2)[&rate=5.678090406211804E-4]:2.680795053176E-1)[&rate=5.678090406211804E-4]:8.698942147999E-2,(((19[&rate=5.678090406211804E-4]:3.586349011385E-1,13[&rate=5.678090406211804E-4]:3.202787367548E-1)[&rate=5.678090406211804E-4]:3.994190395311E-1,115[&rate=5.678090406211804E-4]:6.375059954641E-1)[&rate=5.678090406211804E-4]:7.806276417062E-2,((108[&rate=5.678090406211804E-4]:1.826690299124E-1,107[&rate=5.678090406211804E-4]:1.854087559398E-1)[&rate=5.678090406211804E-4]:4.395006392101E-1,(109[&rate=5.678090406211804E-4]:5.390423188319E-1,(114[&rate=5.678090406211804E-4]:4.024951085564E-1,112[&rate=5.678090406211804E-4]:4.846868893783E-1)[&rate=5.678090406211804E-4]:5.709515548094E-2)[&rate=5.678090406211804E-4]:1.050451585097E-1)[&rate=5.678090406211804E-4]:1.509333370876E-1)[&rate=5.678090406211804E-4]:4.059204109169E-2)[&rate=5.678090406211804E-4]:8.635412400344E-2)[&rate=5.678090406211804E-4]:1.477243805736E-1,((144[&rate=5.678090406211804E-4]:3.692755529961E-1,(145[&rate=5.678090406211804E-4]:8.995631092009E-2,141[&rate=5.678090406211804E-4]:8.721658489251E-2)[&rate=5.678090406211804E-4]:2.847986941309E-1)[&rate=5.678090406211804E-4]:2.312612983713E-1,142[&rate=5.678090406211804E-4]:6.060163034223E-1)[&rate=5.678090406211804E-4]:6.390175224292E-1)[&rate=5.678090406211804E-4]:2.071328598196E-1)[&rate=5.678090406211804E-4]:1.441461861736E-1,((((88[&rate=5.678090406211804E-4]:5.019493003471E-2,89[&rate=5.678090406211804E-4]:6.389356017172E-2)[&rate=5.678090406211804E-4]:5.768230937065E-2,85[&rate=5.678090406211804E-4]:1.078772394054E-1)[&rate=5.678090406211804E-4]:1.709359540468E-1,(87[&rate=5.678090406211804E-4]:6.709123378293E-2,(((93[&rate=5.678090406211804E-4]:1.625896603721E-2,84[&rate=5.678090406211804E-4]:2.560335900199E-3)[&rate=5.678090406211804E-4]:2.248088133525E-2,(83[&rate=5.678090406211804E-4]:1.319808826635E-2,86[&rate=5.678090406211804E-4]:1.319808826635E-2)[&rate=5.678090406211804E-4]:1.18431289691E-2)[&rate=5.678090406211804E-4]:3.075578093134E-2,(92[&rate=5.678090406211804E-4]:3.212531419016E-2,(90[&rate=5.678090406211804E-4]:1.735758273115E-2,91[&rate=5.678090406211804E-4]:1.735758273115E-2)[&rate=5.678090406211804E-4]:1.476773145902E-2)[&rate=5.678090406211804E-4]:3.737031411365E-2)[&rate=5.678090406211804E-4]:1.129423561613E-2)[&rate=5.678090406211804E-4]:2.117219596693E-1)[&rate=5.678090406211804E-4]:1.055341808831E0,((6[&rate=5.678090406211804E-4]:5.924490713567E-1,(18[&rate=5.678090406211804E-4]:6.230951214014E-1,3[&rate=5.678090406211804E-4]:5.080266282508E-1)[&rate=5.678090406211804E-4]:3.236764858538E-2)[&rate=5.678090406211804E-4]:1.726159676064E-2,(15[&rate=5.678090406211804E-4]:4.642199911597E-1,10[&rate=5.678090406211804E-4]:4.258638267763E-1)[&rate=5.678090406211804E-4]:2.002851975054E-1)[&rate=5.678090406211804E-4]:2.367731012893E-1)[&rate=5.678090406211804E-4]:5.525688284653E-1)[&rate=5.678090406211804E-4]:1.115147245172E-1,101[&rate=5.678090406211804E-4]:4.557728018411E-1)[&rate=5.678090406211804E-4]:1.015830534658E0)[&rate=5.678090406211804E-4]:6.643391554009E-2,(39[&rate=5.678090406211804E-4]:4.323280156374E-1,147[&rate=5.678090406211804E-4]:4.897050648177E-1)[&rate=5.678090406211804E-4]:1.325450774078E-1)[&rate=5.678090406211804E-4]:5.955346333967E-2)[&rate=5.678090406211804E-4]:1.514622260638E-3,(2[&rate=5.678090406211804E-4]:7.44678063284E-1,((26[&rate=5.678090406211804E-4]:5.604654311632E-1,(7[&rate=5.678090406211804E-4]:2.331819164198E-1,8[&rate=5.678090406211804E-4]:2.331819164198E-1)[&rate=5.678090406211804E-4]:2.204341996748E-1)[&rate=5.678090406211804E-4]:7.296725303805E-2,(31[&rate=5.678090406211804E-4]:5.619018906384E-1,(22[&rate=5.678090406211804E-4]:2.33250344837E-1,27[&rate=5.678090406211804E-4]:2.496887010014E-1)[&rate=5.678090406211804E-4]:2.738570252533E-1)[&rate=5.678090406211804E-4]:1.153664100013E-1)[&rate=5.678090406211804E-4]:2.948070229184E-1)[&rate=5.678090406211804E-4]:1.837988918191E0)[&rate=5.678090406211804E-4]:4.487806911641E-2)[&rate=5.678090406211804E-4]:1.880402126346E-2)[&rate=5.678090406211804E-4]:2.186003965464E-1)[&rate=5.678090406211804E-4]:5.220447734093E-1)[&rate=5.678090406211804E-4]:2.215092623334E-1,((((((54[&rate=5.678090406211804E-4]:2.907113745048E-1,(56[&rate=5.678090406211804E-4]:2.762514995579E-1,55[&rate=5.678090406211804E-4]:2.762514995579E-1)[&rate=5.678090406211804E-4]:4.451451975553E-2)[&rate=5.678090406211804E-4]:5.605423642985E-2,(59[&rate=5.678090406211804E-4]:3.412362815859E-1,(37[&rate=5.678090406211804E-4]:1.449506843021E-1,58[&rate=5.678090406211804E-4]:1.25825001242E-1)[&rate=5.678090406211804E-4]:2.34536963404E-1)[&rate=5.678090406211804E-4]:4.378069546893E-2)[&rate=5.678090406211804E-4]:4.688318558488E-2,57[&rate=5.678090406211804E-4]:4.346324030768E-1)[&rate=5.678090406211804E-4]:2.003442209212E-1,68[&rate=5.678090406211804E-4]:5.83064055692E-1)[&rate=5.678090406211804E-4]:4.611701839945E-1,(125[&rate=5.678090406211804E-4]:6.906297798033E-1,(53[&rate=5.678090406211804E-4]:7.331963898099E-1,(((137[&rate=5.678090406211804E-4]:4.274448208834E-1,133[&rate=5.678090406211804E-4]:3.863489304724E-1)[&rate=5.678090406211804E-4]:8.25117941505E-2,134[&rate=5.678090406211804E-4]:4.387237383217E-1)[&rate=5.678090406211804E-4]:9.871546305676E-1,((52[&rate=5.678090406211804E-4]:4.406285713498E-1,(((12[&rate=5.678090406211804E-4]:1.325547159494E-1,5[&rate=5.678090406211804E-4]:9.419855156594E-2)[&rate=5.678090406211804E-4]:2.835301729578E-1,29[&rate=5.678090406211804E-4]:5.229342039758E-1)[&rate=5.678090406211804E-4]:2.983246345986E-1,103[&rate=5.678090406211804E-4]:5.883821262456E-1)[&rate=5.678090406211804E-4]:1.516540179665E0)[&rate=5.678090406211804E-4]:2.185048698147E-1,((75[&rate=5.678090406211804E-4]:4.852696869922E-1,(70[&rate=5.678090406211804E-4]:3.623990104571E-1,(74[&rate=5.678090406211804E-4]:3.542026802449E-1,76[&rate=5.678090406211804E-4]:3.542026802449E-1)[&rate=5.678090406211804E-4]:4.655249459565E-2)[&rate=5.678090406211804E-4]:8.451451215171E-2)[&rate=5.678090406211804E-4]:2.582833328465E-1,((((80[&rate=5.678090406211804E-4]:6.726677237766E-2,81[&rate=5.678090406211804E-4]:6.726677237766E-2)[&rate=5.678090406211804E-4]:2.919853335915E-1,(82[&rate=5.678090406211804E-4]:3.09690308624E-1,((72[&rate=5.678090406211804E-4]:2.320990605462E-3,78[&rate=5.678090406211804E-4]:2.423879882478E-2)[&rate=5.678090406211804E-4]:1.274588383645E-1,79[&rate=5.678090406211804E-4]:1.516976371893E-1)[&rate=5.678090406211804E-4]:1.497734933527E-1)[&rate=5.678090406211804E-4]:6.600015350947E-2)[&rate=5.678090406211804E-4]:1.135104775839E-2,71[&rate=5.678090406211804E-4]:3.514250715358E-1)[&rate=5.678090406211804E-4]:3.043144130896E-2,(73[&rate=5.678090406211804E-4]:3.393633529422E-1,77[&rate=5.678090406211804E-4]:3.338839008875E-1)[&rate=5.678090406211804E-4]:1.109863105874E-1)[&rate=5.678090406211804E-4]:2.932033563091E-1)[&rate=5.678090406211804E-4]:6.538467586265E-1)[&rate=5.678090406211804E-4]:2.299913836912E-2)[&rate=5.678090406211804E-4]:5.926053158771E-2)[&rate=5.678090406211804E-4]:1.678159036546E-1)[&rate=5.678090406211804E-4]:5.2027112655E-1)[&rate=5.678090406211804E-4]:4.206519925249E-1,32[&rate=5.678090406211804E-4]:3.223408758997E-2)[&rate=5.678090406211804E-4]:6.39406494307E-2)[&rate=5.678090406211804E-4]:1.950453137211E-3);
tree STATE_23670000 [&joint=-20962.212087462016,lnP=-20962.212087462016] = [&R] ((((((((121[&rate=5.738181014776666E-4]:2.107829429486E0,127[&rate=5.738181014776666E-4]:2.548925319896E0)[&rate=5.738181014776666E-4]:5.313166343682E-2,35[&rate=5.738181014776666E-4]:3.49336956621E-2)[&rate=5.738181014776666E-4]:1.57997518844E-1,((128[&rate=5.738181014776666E-4]:1.420191224045E0,((((132[&rate=5.738181014776666E-4]:2.174849381195E-1,129[&rate=5.738181014776666E-4]:2.147452120921E-1)[&rate=5.738181014776666E-4]:1.917272695958E-1,(131[&rate=5.738181014776666E-4]:1.503363657253E-1,130[&rate=5.738181014776666E-4]:1.475966396979E-1)[&rate=5.738181014776666E-4]:2.588758419899E-1)[&rate=5.738181014776666E-4]:2.859217802272E-1,(118[&rate=5.738181014776666E-4]:6.368764136396E-1,69[&rate=5.738181014776666E-4]:6.478353177492E-1)[&rate=5.738181014776666E-4]:1.925041496454E-1)[&rate=5.738181014776666E-4]:5.692300433083E-1,((65[&rate=5.738181014776666E-4]:3.197724835108E-1,(62[&rate=5.738181014776666E-4]:4.313332394605E-1,(60[&rate=5.738181014776666E-4]:1.740591607634E-1,64[&rate=5.738181014776666E-4]:3.247440922701E-1)[&rate=5.738181014776666E-4]:6.549325677944E-2)[&rate=5.738181014776666E-4]:8.022006596802E-2)[&rate=5.738181014776666E-4]:2.363962537454E-1,(63[&rate=5.738181014776666E-4]:1.57670508028E-1,61[&rate=5.738181014776666E-4]:1.98766398439E-1)[&rate=5.738181014776666E-4]:5.491831607349E-1)[&rate=5.738181014776666E-4]:6.506610474193E-1)[&rate=5.738181014776666E-4]:1.613066448495E-1)[&rate=5.738181014776666E-4]:1.267137987942E-1,36[&rate=5.738181014776666E-4]:6.471324201767E-2)[&rate=5.738181014776666E-4]:1.747933149542E-1)[&rate=5.738181014776666E-4]:1.827653829109E-1,(((45[&rate=5.738181014776666E-4]:6.098458185269E-1,51[&rate=5.738181014776666E-4]:5.907201354668E-1)[&rate=5.738181014776666E-4]:1.278887260916E-1,((43[&rate=5.738181014776666E-4]:4.711634833066E-1,46[&rate=5.738181014776666E-4]:4.711634833066E-1)[&rate=5.738181014776666E-4]:1.54355417869E-1,((41[&rate=5.738181014776666E-4]:4.044988015516E-1,42[&rate=5.738181014776666E-4]:4.099632824258E-1)[&rate=5.738181014776666E-4]:1.249229390439E-2,48[&rate=5.738181014776666E-4]:4.607069424504E-1)[&rate=5.738181014776666E-4]:1.538829969767E-1)[&rate=5.738181014776666E-4]:1.204123647543E-1)[&rate=5.738181014776666E-4]:5.1936721089E-2,((49[&rate=5.738181014776666E-4]:4.539481619018E-1,50[&rate=5.738181014776666E-4]:4.539481619018E-1)[&rate=5.738181014776666E-4]:2.215064888059E-1,(44[&rate=5.738181014776666E-4]:1.384207900425E-1,47[&rate=5.738181014776666E-4]:1.438852709168E-1)[&rate=5.738181014776666E-4]:5.643562650367E-1)[&rate=5.738181014776666E-4]:8.962645106545E-2)[&rate=5.738181014776666E-4]:3.413962427059E-1)[&rate=5.738181014776666E-4]:1.526210506461E-1,(38[&rate=5.738181014776666E-4]:8.33717675344E-1,(((146[&rate=5.738181014776666E-4]:5.368721965653E-1,39[&rate=5.738181014776666E-4]:4.166536173303E-1)[&rate=5.738181014776666E-4]:2.318830374413E-1,((97[&rate=5.738181014776666E-4]:3.456966095769E-1,((((7[&rate=5.738181014776666E-4]:1.983434554616E-1,8[&rate=5.738181014776666E-4]:1.983434554616E-1)[&rate=5.738181014776666E-4]:4.140502166248E-1,26[&rate=5.738181014776666E-4]:7.192429871549E-1)[&rate=5.738181014776666E-4]:3.93842153806E-1,((2[&rate=5.738181014776666E-4]:6.119965348412E-1,31[&rate=5.738181014776666E-4]:8.393937951153E-1)[&rate=5.738181014776666E-4]:2.78457733651E-1,(22[&rate=5.738181014776666E-4]:5.639249954953E-1,27[&rate=5.738181014776666E-4]:5.803633516597E-1)[&rate=5.738181014776666E-4]:4.991320127229E-1)[&rate=5.738181014776666E-4]:3.906922863302E-2)[&rate=5.738181014776666E-4]:1.436536389015E0,(16[&rate=5.738181014776666E-4]:2.469439096795E0,147[&rate=5.738181014776666E-4]:4.413232198578E-1)[&rate=5.738181014776666E-4]:2.538791263328E-2)[&rate=5.738181014776666E-4]:7.400777632365E-3)[&rate=5.738181014776666E-4]:1.9493797404E-1,40[&rate=5.738181014776666E-4]:6.116728349831E-1)[&rate=5.738181014776666E-4]:3.686381978857E-2)[&rate=5.738181014776666E-4]:1.04389861827E-1,((95[&rate=5.738181014776666E-4]:5.492295637066E-1,(94[&rate=5.738181014776666E-4]:4.006473339275E-1,100[&rate=5.738181014776666E-4]:4.006473339275E-1)[&rate=5.738181014776666E-4]:6.3882776227E-2)[&rate=5.738181014776666E-4]:1.818401730874E-1,((99[&rate=5.738181014776666E-4]:5.346677263409E-1,96[&rate=5.738181014776666E-4]:4.991486006581E-1)[&rate=5.738181014776666E-4]:3.393785312324E-2,((((((102[&rate=5.738181014776666E-4]:5.060770540823E-2,(24[&rate=5.738181014776666E-4]:1.007664941851E0,(1[&rate=5.738181014776666E-4]:1.905267875687E-1,(28[&rate=5.738181014776666E-4]:7.783199807569E-1,21[&rate=5.738181014776666E-4]:7.536624465104E-1)[&rate=5.738181014776666E-4]:1.985081766748E-1)[&rate=5.738181014776666E-4]:3.631623647392E-2)[&rate=5.738181014776666E-4]:2.045865991738E-1)[&rate=5.738181014776666E-4]:9.449109479085E-3,((11[&rate=5.738181014776666E-4]:7.035405347719E-1,140[&rate=5.738181014776666E-4]:6.843624525802E-1)[&rate=5.738181014776666E-4]:1.189013055387E-1,((20[&rate=5.738181014776666E-4]:2.527855654521E-1,25[&rate=5.738181014776666E-4]:2.719636476439E-1)[&rate=5.738181014776666E-4]:5.328225294866E-1,23[&rate=5.738181014776666E-4]:7.938272730208E-1)[&rate=5.738181014776666E-4]:1.135460741391E-1)[&rate=5.738181014776666E-4]:3.033683992342E-1)[&rate=5.738181014776666E-4]:1.191981674007E-1,((((9[&rate=5.738181014776666E-4]:6.50427588138E-1,(((30[&rate=5.738181014776666E-4]:3.795095195137E-1,4[&rate=5.738181014776666E-4]:2.069067797876E-1)[&rate=5.738181014776666E-4]:2.788659629678E-1,117[&rate=5.738181014776666E-4]:5.460467153582E-1)[&rate=5.738181014776666E-4]:7.70729691884E-2,113[&rate=5.738181014776666E-4]:6.20379958519E-1)[&rate=5.738181014776666E-4]:3.826680770101E-2)[&rate=5.738181014776666E-4]:1.260922811149E-1,((14[&rate=5.738181014776666E-4]:2.712222746004E-1,17[&rate=5.738181014776666E-4]:3.09578438984E-1)[&rate=5.738181014776666E-4]:3.882776144537E-1,(105[&rate=5.738181014776666E-4]:3.857884737956E-1,110[&rate=5.738181014776666E-4]:4.077062820147E-1)[&rate=5.738181014776666E-4]:2.463141549847E-1)[&rate=5.738181014776666E-4]:1.252391582808E-1)[&rate=5.738181014776666E-4]:3.031233286322E-1,((((148[&rate=5.738181014776666E-4]:2.328746144128E-1,143[&rate=5.738181014776666E-4]:2.301348883854E-1)[&rate=5.738181014776666E-4]:3.550626298703E-1,((139[&rate=5.738181014776666E-4]:3.997657861587E-1,111[&rate=5.738181014776666E-4]:2.244233204054E-1)[&rate=5.738181014776666E-4]:2.525773915891E-1,(106[&rate=5.738181014776666E-4]:2.257889400077E-1,104[&rate=5.738181014776666E-4]:2.257889400077E-1)[&rate=5.738181014776666E-4]:2.347734158224E-1)[&rate=5.738181014776666E-4]:1.49292696672E-1)[&rate=5.738181014776666E-4]:5.120850668201E-2,116[&rate=5.738181014776666E-4]:6.007895865814E-1)[&rate=5.738181014776666E-4]:3.406135449672E-1,((115[&rate=5.738181014776666E-4]:5.004054925941E-1,((109[&rate=5.738181014776666E-4]:4.701269501968E-1,(114[&rate=5.738181014776666E-4]:1.781413968518E-1,112[&rate=5.738181014776666E-4]:2.603331776736E-1)[&rate=5.738181014776666E-4]:2.125334985506E-1)[&rate=5.738181014776666E-4]:8.06417571372E-2,(107[&rate=5.738181014776666E-4]:5.272358477479E-1,108[&rate=5.738181014776666E-4]:5.244961217206E-1)[&rate=5.738181014776666E-4]:4.354777394375E-3)[&rate=5.738181014776666E-4]:2.908884005452E-2)[&rate=5.738181014776666E-4]:2.813226557022E-1,(19[&rate=5.738181014776666E-4]:6.808629408316E-1,13[&rate=5.738181014776666E-4]:6.425067764479E-1)[&rate=5.738181014776666E-4]:2.214131526702E-1)[&rate=5.738181014776666E-4]:1.596749832523E-1)[&rate=5.738181014776666E-4]:6.426746359676E-2)[&rate=5.738181014776666E-4]:1.240690366752E-1,(((145[&rate=5.738181014776666E-4]:4.008094728962E-1,141[&rate=5.738181014776666E-4]:3.980697468686E-1)[&rate=5.738181014776666E-4]:3.310826915233E-2,144[&rate=5.738181014776666E-4]:4.284382899936E-1)[&rate=5.738181014776666E-4]:4.155231466994E-1,142[&rate=5.738181014776666E-4]:8.49440888748E-1)[&rate=5.738181014776666E-4]:5.350932636206E-1)[&rate=5.738181014776666E-4]:4.12961723853E-2)[&rate=5.738181014776666E-4]:2.695840524355E-2,(((15[&rate=5.738181014776666E-4]:2.002977973535E-1,10[&rate=5.738181014776666E-4]:1.6194163297E-1)[&rate=5.738181014776666E-4]:4.7603582015E-1,(6[&rate=5.738181014776666E-4]:6.053733806786E-1,18[&rate=5.738181014776666E-4]:6.683870793088E-1)[&rate=5.738181014776666E-4]:1.616571627703E-2)[&rate=5.738181014776666E-4]:2.477356701495E-1,(((88[&rate=5.738181014776666E-4]:1.636611874303E-1,89[&rate=5.738181014776666E-4]:1.773598175673E-1)[&rate=5.738181014776666E-4]:1.573929661574E-1,((87[&rate=5.738181014776666E-4]:1.712161355434E-1,(92[&rate=5.738181014776666E-4]:1.231454743333E-1,(90[&rate=5.738181014776666E-4]:1.170451981441E-1,91[&rate=5.738181014776666E-4]:1.170451981441E-1)[&rate=5.738181014776666E-4]:6.100276189224E-3)[&rate=5.738181014776666E-4]:6.176929134711E-2)[&rate=5.738181014776666E-4]:4.188369411948E-2,((85[&rate=5.738181014776666E-4]:1.869750887388E-1,((93[&rate=5.738181014776666E-4]:1.715038526114E-1,83[&rate=5.738181014776666E-4]:1.578052224744E-1)[&rate=5.738181014776666E-4]:2.965954396763E-3,86[&rate=5.738181014776666E-4]:1.607711768711E-1)[&rate=5.738181014776666E-4]:2.620391186769E-2)[&rate=5.738181014776666E-4]:1.471761927267E-3,84[&rate=5.738181014776666E-4]:1.884468506661E-1)[&rate=5.738181014776666E-4]:2.465297899685E-2)[&rate=5.738181014776666E-4]:1.079543239247E-1)[&rate=5.738181014776666E-4]:7.277733791083E-1,3[&rate=5.738181014776666E-4]:5.091015052988E-1)[&rate=5.738181014776666E-4]:3.081184672859E-1)[&rate=5.738181014776666E-4]:3.862536889195E-1)[&rate=5.738181014776666E-4]:3.830620353056E-1,101[&rate=5.738181014776666E-4]:5.837959707822E-1)[&rate=5.738181014776666E-4]:7.678170629777E-1,98[&rate=5.738181014776666E-4]:5.068641753124E-1)[&rate=5.738181014776666E-4]:3.988348065449E-2)[&rate=5.738181014776666E-4]:1.733931190784E-1)[&rate=5.738181014776666E-4]:1.612010420997E-1)[&rate=5.738181014776666E-4]:1.490971696744E-1)[&rate=5.738181014776666E-4]:2.969654192346E-1)[&rate=5.738181014776666E-4]:1.939358413293E-1,((((((57[&rate=5.738181014776666E-4]:2.907276910681E-1,(37[&rate=5.738181014776666E-4]:3.211257612735E-1,58[&rate=5.738181014776666E-4]:3.020000782134E-1)[&rate=5.738181014776666E-4]:5.121055477689E-3)[&rate=5.738181014776666E-4]:1.464409118927E-2,(54[&rate=5.738181014776666E-4]:2.607351895594E-1,(56[&rate=5.738181014776666E-4]:2.475298073046E-1,55[&rate=5.738181014776666E-4]:2.475298073046E-1)[&rate=5.738181014776666E-4]:4.326002706334E-2)[&rate=5.738181014776666E-4]:3.652986140694E-3)[&rate=5.738181014776666E-4]:1.852974250102E-1,59[&rate=5.738181014776666E-4]:4.879369668305E-1)[&rate=5.738181014776666E-4]:5.818057782373E-2,68[&rate=5.738181014776666E-4]:4.969372167853E-1)[&rate=5.738181014776666E-4]:3.59582447302E-1,(125[&rate=5.738181014776666E-4]:7.281413409116E-1,(((((12[&rate=5.738181014776666E-4]:2.157550335111E-1,5[&rate=5.738181014776666E-4]:1.773988691277E-1)[&rate=5.738181014776666E-4]:2.117903557644E-1,29[&rate=5.738181014776666E-4]:5.343947043441E-1)[&rate=5.738181014776666E-4]:2.431514409677E-1,103[&rate=5.738181014776666E-4]:5.44669432983E-1)[&rate=5.738181014776666E-4]:1.736345589793E0,52[&rate=5.738181014776666E-4]:6.167212882153E-1)[&rate=5.738181014776666E-4]:1.6357200429E-1,((134[&rate=5.738181014776666E-4]:8.413592046199E-1,(137[&rate=5.738181014776666E-4]:2.952944041316E-1,133[&rate=5.738181014776666E-4]:2.541985137206E-1)[&rate=5.738181014776666E-4]:6.172976772005E-1)[&rate=5.738181014776666E-4]:5.576583599536E-1,(53[&rate=5.738181014776666E-4]:6.270398299375E-1,((75[&rate=5.738181014776666E-4]:6.150491771447E-1,((74[&rate=5.738181014776666E-4]:4.523396977046E-1,76[&rate=5.738181014776666E-4]:4.523396977046E-1)[&rate=5.738181014776666E-4]:5.778840824393E-3,70[&rate=5.738181014776666E-4]:4.197623741455E-1)[&rate=5.738181014776666E-4]:1.569306386157E-1)[&rate=5.738181014776666E-4]:1.533850423327E-1,((81[&rate=5.738181014776666E-4]:1.341217733278E-1,80[&rate=5.738181014776666E-4]:1.341217733278E-1)[&rate=5.738181014776666E-4]:4.361051543404E-1,(((82[&rate=5.738181014776666E-4]:4.544087336729E-1,(71[&rate=5.738181014776666E-4]:8.630396064506E-2,79[&rate=5.738181014776666E-4]:1.137012209191E-1)[&rate=5.738181014776666E-4]:3.324883346718E-1)[&rate=5.738181014776666E-4]:6.507055665669E-2,(72[&rate=5.738181014776666E-4]:1.087681569424E-1,78[&rate=5.738181014776666E-4]:1.306859651617E-1)[&rate=5.738181014776666E-4]:3.805741470858E-1)[&rate=5.738181014776666E-4]:6.118889784155E-2,(77[&rate=5.738181014776666E-4]:5.751751674847E-1,73[&rate=5.738181014776666E-4]:5.806546195394E-1)[&rate=5.738181014776666E-4]:3.289028096049E-2)[&rate=5.738181014776666E-4]:5.997095661383E-3)[&rate=5.738181014776666E-4]:1.488922233161E-1)[&rate=5.738181014776666E-4]:6.050686690722E-1)[&rate=5.738181014776666E-4]:2.003522396892E-2)[&rate=5.738181014776666E-4]:1.250215172875E-1)[&rate=5.738181014776666E-4]:1.664272833789E-1)[&rate=5.738181014776666E-4]:2.950449898425E-1)[&rate=5.738181014776666E-4]:3.821560080159E-1,((((119[&rate=5.738181014776666E-4]:2.079503117648E0,126[&rate=5.738181014776666E-4]:1.293800595004E0)[&rate=5.738181014776666E-4]:2.153628228398E-2,((135[&rate=5.738181014776666E-4]:5.954699830223E-1,(138[&rate=5.738181014776666E-4]:2.477493877677E-1,136[&rate=5.738181014776666E-4]:1.162425384525E-1)[&rate=5.738181014776666E-4]:5.477205952547E-1)[&rate=5.738181014776666E-4]:1.548326004269E-1,120[&rate=5.738181014776666E-4]:1.00235737797E0)[&rate=5.738181014776666E-4]:1.002791611004E0)[&rate=5.738181014776666E-4]:1.052214302429E-1,66[&rate=5.738181014776666E-4]:1.733841178463E-1)[&rate=5.738181014776666E-4]:3.778614673091E-1,(((124[&rate=5.738181014776666E-4]:2.087991676439E-1,123[&rate=5.738181014776666E-4]:2.11531408081E-1)[&rate=5.738181014776666E-4]:1.086160941922E-1,122[&rate=5.738181014776666E-4]:3.201475022733E-1)[&rate=5.738181014776666E-4]:4.046879225783E-1,67[&rate=5.738181014776666E-4]:2.235628745109E-1)[&rate=5.738181014776666E-4]:3.276827106445E-1)[&rate=5.738181014776666E-4]:1.397094491756E-1)[&rate=5.738181014776666E-4]:3.129845506149E-2)[&rate=5.738181014776666E-4]:1.51889343313E-1,34[&rate=5.738181014776666E-4]:1.112913407538E-2)[&rate=5.738181014776666E-4]:4.201429908688E-2,(33[&rate=5.738181014776666E-4]:2.186098586609E-2,32[&rate=5.738181014776666E-4]:1.638153381137E-2)[&rate=5.738181014776666E-4]:1.48440911318E-2);
tree STATE_23760000 [&joint=-20982.322991713165,lnP=-20982.322991713165] = [&R] (((((((37[&rate=5.169384931907595E-4]:2.342957382226E-1,(57[&rate=5.169384931907595E-4]:1.938925697007E-1,54[&rate=5.169384931907595E-4]:1.529089631433E-1)[&rate=5.169384931907595E-4]:4.88404283881E-3)[&rate=5.169384931907595E-4]:1.03676291515E-1,59[&rate=5.169384931907595E-4]:2.997206636173E-1)[&rate=5.169384931907595E-4]:1.743860658704E-1,(56[&rate=5.169384931907595E-4]:3.2021129568E-1,55[&rate=5.169384931907595E-4]:3.2021129568E-1)[&rate=5.169384931907595E-4]:1.456987124961E-1)[&rate=5.169384931907595E-4]:2.904683895076E-3,58[&rate=5.169384931907595E-4]:4.961370964429E-1)[&rate=5.169384931907595E-4]:4.191609366895E-1,68[&rate=5.169384931907595E-4]:8.469920222033E-1)[&rate=5.169384931907595E-4]:4.030357859421E-1,(125[&rate=5.169384931907595E-4]:9.28750125328E-1,(((75[&rate=5.169384931907595E-4]:7.741220999685E-1,((74[&rate=5.169384931907595E-4]:5.389396895978E-1,70[&rate=5.169384931907595E-4]:5.005835252144E-1)[&rate=5.169384931907595E-4]:3.78242814543E-2,76[&rate=5.169384931907595E-4]:5.767639710521E-1)[&rate=5.169384931907595E-4]:1.973581289164E-1)[&rate=5.169384931907595E-4]:2.16758706111E-1,(((((82[&rate=5.169384931907595E-4]:1.88696317827E-1,79[&rate=5.169384931907595E-4]:1.80477139745E-1)[&rate=5.169384931907595E-4]:1.050556028514E-2,(78[&rate=5.169384931907595E-4]:1.033720124523E-1,72[&rate=5.169384931907595E-4]:8.145420423294E-2)[&rate=5.169384931907595E-4]:8.761068757784E-2)[&rate=5.169384931907595E-4]:7.185723708556E-2,(71[&rate=5.169384931907595E-4]:1.772446491303E-1,73[&rate=5.169384931907595E-4]:2.457377998152E-1)[&rate=5.169384931907595E-4]:5.819802771129E-2)[&rate=5.169384931907595E-4]:1.832862519747E-1,77[&rate=5.169384931907595E-4]:4.817426274464E-1)[&rate=5.169384931907595E-4]:6.786782859561E-2,(81[&rate=5.169384931907595E-4]:9.270852415387E-2,80[&rate=5.169384931907595E-4]:9.270852415387E-2)[&rate=5.169384931907595E-4]:4.130663154498E-1)[&rate=5.169384931907595E-4]:4.357908979828E-1)[&rate=5.169384931907595E-4]:5.310987195651E-1,((53[&rate=5.169384931907595E-4]:6.195579879352E-1,(133[&rate=5.169384931907595E-4]:6.026543258779E-1,(134[&rate=5.169384931907595E-4]:5.335877172721E-1,137[&rate=5.169384931907595E-4]:6.048205939843E-1)[&rate=5.169384931907595E-4]:3.89296223047E-2)[&rate=5.169384931907595E-4]:7.989831590255E-1)[&rate=5.169384931907595E-4]:1.653253894895E-2,(52[&rate=5.169384931907595E-4]:4.642149238725E-1,(((12[&rate=5.169384931907595E-4]:2.438237281204E-1,5[&rate=5.169384931907595E-4]:2.05467563737E-1)[&rate=5.169384931907595E-4]:4.6418870478E-1,29[&rate=5.169384931907595E-4]:8.14861747969E-1)[&rate=5.169384931907595E-4]:8.794286046773E-2,103[&rate=5.169384931907595E-4]:6.699278961079E-1)[&rate=5.169384931907595E-4]:1.458580762326E0)[&rate=5.169384931907595E-4]:1.80072324323E-1)[&rate=5.169384931907595E-4]:1.394259401484E-1)[&rate=5.169384931907595E-4]:3.636161719566E-1)[&rate=5.169384931907595E-4]:4.879443494841E-1)[&rate=5.169384931907595E-4]:2.317588486301E-1,(33[&rate=5.169384931907595E-4]:5.324897909466E-2,(((34[&rate=5.169384931907595E-4]:7.782128689388E-3,((38[&rate=5.169384931907595E-4]:8.891553600219E-1,((((39[&rate=5.169384931907595E-4]:5.468519664812E-1,16[&rate=5.169384931907595E-4]:2.632344892598E0)[&rate=5.169384931907595E-4]:1.920648873518E-2,((((((((((9[&rate=5.169384931907595E-4]:7.539225412133E-1,(30[&rate=5.169384931907595E-4]:5.03681689217E-1,4[&rate=5.169384931907595E-4]:3.31078949491E-1)[&rate=5.169384931907595E-4]:3.735285232292E-1)[&rate=5.169384931907595E-4]:5.566803447129E-3,117[&rate=5.169384931907595E-4]:7.7044824877E-1)[&rate=5.169384931907595E-4]:1.356618505864E-1,((105[&rate=5.169384931907595E-4]:4.152276967458E-1,110[&rate=5.169384931907595E-4]:4.371455049649E-1)[&rate=5.169384931907595E-4]:2.120091315701E-1,113[&rate=5.169384931907595E-4]:6.546340885897E-1)[&rate=5.169384931907595E-4]:2.487362847392E-1)[&rate=5.169384931907595E-4]:2.304232949627E-2,(14[&rate=5.169384931907595E-4]:4.811019512637E-1,17[&rate=5.169384931907595E-4]:5.194581156474E-1)[&rate=5.169384931907595E-4]:4.453107515614E-1)[&rate=5.169384931907595E-4]:2.090341477649E-1,((((104[&rate=5.169384931907595E-4]:3.83092041046E-1,106[&rate=5.169384931907595E-4]:3.83092041046E-1)[&rate=5.169384931907595E-4]:3.944131492658E-1,(139[&rate=5.169384931907595E-4]:2.044750108279E-1,111[&rate=5.169384931907595E-4]:2.913254507453E-2)[&rate=5.169384931907595E-4]:7.648110014016E-1)[&rate=5.169384931907595E-4]:1.213105571451E-1,(116[&rate=5.169384931907595E-4]:7.983830455071E-1,(148[&rate=5.169384931907595E-4]:4.571094020338E-1,143[&rate=5.169384931907595E-4]:4.543696760065E-1)[&rate=5.169384931907595E-4]:3.79629807857E-1)[&rate=5.169384931907595E-4]:4.015872934694E-2)[&rate=5.169384931907595E-4]:8.77700057486E-2,(115[&rate=5.169384931907595E-4]:8.354166005955E-1,(((109[&rate=5.169384931907595E-4]:5.485170919049E-1,(114[&rate=5.169384931907595E-4]:4.152820690427E-1,112[&rate=5.169384931907595E-4]:4.974738498645E-1)[&rate=5.169384931907595E-4]:5.37829680677E-2)[&rate=5.169384931907595E-4]:2.769521755543E-1,(108[&rate=5.169384931907595E-4]:3.928359378694E-1,107[&rate=5.169384931907595E-4]:3.955756638967E-1)[&rate=5.169384931907595E-4]:4.107155213707E-1)[&rate=5.169384931907595E-4]:6.469255446076E-2,(19[&rate=5.169384931907595E-4]:5.059282376245E-1,13[&rate=5.169384931907595E-4]:4.675720732408E-1)[&rate=5.169384931907595E-4]:4.253294747064E-1)[&rate=5.169384931907595E-4]:2.470683347009E-2)[&rate=5.169384931907595E-4]:9.089518000715E-2)[&rate=5.169384931907595E-4]:1.269432891655E-1)[&rate=5.169384931907595E-4]:2.61617052753E-1,(((((28[&rate=5.169384931907595E-4]:6.002001138471E-1,21[&rate=5.169384931907595E-4]:5.755425796007E-1)[&rate=5.169384931907595E-4]:2.804877601238E-1,1[&rate=5.169384931907595E-4]:9.438650410797E-2)[&rate=5.169384931907595E-4]:8.371718726141E-2,24[&rate=5.169384931907595E-4]:9.589256091776E-1)[&rate=5.169384931907595E-4]:2.257798848116E-1,102[&rate=5.169384931907595E-4]:2.30616583728E-2)[&rate=5.169384931907595E-4]:1.398043527382E-1,((11[&rate=5.169384931907595E-4]:5.215670777116E-1,140[&rate=5.169384931907595E-4]:5.023889955198E-1)[&rate=5.169384931907595E-4]:1.670479422115E-1,(23[&rate=5.169384931907595E-4]:6.386030405448E-1,(20[&rate=5.169384931907595E-4]:4.053566505502E-1,25[&rate=5.169384931907595E-4]:4.245347327419E-1)[&rate=5.169384931907595E-4]:2.250272119125E-1)[&rate=5.169384931907595E-4]:1.349434862274E-1)[&rate=5.169384931907595E-4]:5.400044158455E-1)[&rate=5.169384931907595E-4]:1.602252894925E-1)[&rate=5.169384931907595E-4]:5.120109946058E-3,((145[&rate=5.169384931907595E-4]:3.133390365941E-1,(144[&rate=5.169384931907595E-4]:1.318338046545E-1,141[&rate=5.169384931907595E-4]:1.345735306818E-1)[&rate=5.169384931907595E-4]:1.760257798846E-1)[&rate=5.169384931907595E-4]:1.783862882436E-1,142[&rate=5.169384931907595E-4]:4.917253248377E-1)[&rate=5.169384931907595E-4]:1.083061428178E0)[&rate=5.169384931907595E-4]:1.307112533191E-1,(((((88[&rate=5.169384931907595E-4]:4.650866431274E-2,89[&rate=5.169384931907595E-4]:6.020729444975E-2)[&rate=5.169384931907595E-4]:2.912781018529E-1,((92[&rate=5.169384931907595E-4]:9.82140318715E-2,(90[&rate=5.169384931907595E-4]:4.771698829398E-2,91[&rate=5.169384931907595E-4]:4.771698829398E-2)[&rate=5.169384931907595E-4]:5.049704357751E-2)[&rate=5.169384931907595E-4]:1.098206410113E-1,(((84[&rate=5.169384931907595E-4]:5.110360391975E-2,93[&rate=5.169384931907595E-4]:6.480223405677E-2)[&rate=5.169384931907595E-4]:7.912508529857E-4,85[&rate=5.169384931907595E-4]:5.189485477274E-2)[&rate=5.169384931907595E-4]:3.306260394879E-2,(86[&rate=5.169384931907595E-4]:2.383079789184E-2,83[&rate=5.169384931907595E-4]:2.383079789184E-2)[&rate=5.169384931907595E-4]:6.112666082969E-2)[&rate=5.169384931907595E-4]:1.093785840243E-1)[&rate=5.169384931907595E-4]:1.434507234198E-1)[&rate=5.169384931907595E-4]:4.069650972118E-2,87[&rate=5.169384931907595E-4]:3.784832758868E-1)[&rate=5.169384931907595E-4]:7.989666723151E-1,3[&rate=5.169384931907595E-4]:6.377239208047E-1)[&rate=5.169384931907595E-4]:2.609521533399E-1,((6[&rate=5.169384931907595E-4]:5.565116009511E-1,(15[&rate=5.169384931907595E-4]:3.695812062242E-1,10[&rate=5.169384931907595E-4]:3.312250418408E-1)[&rate=5.169384931907595E-4]:2.417249152747E-1)[&rate=5.169384931907595E-4]:2.009802816659E-1,18[&rate=5.169384931907595E-4]:8.205055812471E-1)[&rate=5.169384931907595E-4]:1.932389860482E-1)[&rate=5.169384931907595E-4]:5.575068636966E-1)[&rate=5.169384931907595E-4]:5.047560443543E-1,101[&rate=5.169384931907595E-4]:9.58199256168E-1)[&rate=5.169384931907595E-4]:5.173363634661E-1,((((22[&rate=5.169384931907595E-4]:3.277476511909E-1,27[&rate=5.169384931907595E-4]:3.441860073552E-1)[&rate=5.169384931907595E-4]:3.820748609458E-1,((7[&rate=5.169384931907595E-4]:1.310450686288E-1,8[&rate=5.169384931907595E-4]:1.310450686288E-1)[&rate=5.169384931907595E-4]:4.161514475337E-1,26[&rate=5.169384931907595E-4]:6.54045831231E-1)[&rate=5.169384931907595E-4]:6.673558501534E-2)[&rate=5.169384931907595E-4]:1.136547784745E-1,31[&rate=5.169384931907595E-4]:8.782718111592E-1)[&rate=5.169384931907595E-4]:1.026654866738E-1,2[&rate=5.169384931907595E-4]:7.53540037559E-1)[&rate=5.169384931907595E-4]:1.705557225911E0)[&rate=5.169384931907595E-4]:6.368699457607E-2)[&rate=5.169384931907595E-4]:3.087020242784E-1,((97[&rate=5.169384931907595E-4]:6.781239355936E-1,(146[&rate=5.169384931907595E-4]:6.973626768032E-1,((95[&rate=5.169384931907595E-4]:4.980509492154E-1,(94[&rate=5.169384931907595E-4]:4.058949998483E-1,100[&rate=5.169384931907595E-4]:4.058949998483E-1)[&rate=5.169384931907595E-4]:7.456495815053E-3)[&rate=5.169384931907595E-4]:1.729685980563E-1,98[&rate=5.169384931907595E-4]:6.600905855229E-1)[&rate=5.169384931907595E-4]:4.546881259163E-2)[&rate=5.169384931907595E-4]:1.720180893915E-1)[&rate=5.169384931907595E-4]:1.211539907699E-1,147[&rate=5.169384931907595E-4]:9.2769322691E-1)[&rate=5.169384931907595E-4]:4.444301765131E-3)[&rate=5.169384931907595E-4]:1.90090100479E-2,(40[&rate=5.169384931907595E-4]:7.594770932984E-1,(96[&rate=5.169384931907595E-4]:7.218103790738E-1,99[&rate=5.169384931907595E-4]:7.573295047566E-1)[&rate=5.169384931907595E-4]:1.524208125853E-1)[&rate=5.169384931907595E-4]:1.342923962442E-1)[&rate=5.169384931907595E-4]:6.36918814083E-2)[&rate=5.169384931907595E-4]:4.713176840045E-1,(((36[&rate=5.169384931907595E-4]:4.936426789646E-3,(127[&rate=5.169384931907595E-4]:2.494990251352E0,121[&rate=5.169384931907595E-4]:2.053894360941E0)[&rate=5.169384931907595E-4]:3.049412064308E-2)[&rate=5.169384931907595E-4]:4.707131471693E-2,35[&rate=5.169384931907595E-4]:5.432399040815E-3)[&rate=5.169384931907595E-4]:2.367101344607E-1,((((49[&rate=5.169384931907595E-4]:3.49655669488E-1,50[&rate=5.169384931907595E-4]:3.49655669488E-1)[&rate=5.169384931907595E-4]:3.012838991317E-1,(((43[&rate=5.169384931907595E-4]:3.990878928311E-1,46[&rate=5.169384931907595E-4]:3.990878928311E-1)[&rate=5.169384931907595E-4]:1.172636244017E-1,(41[&rate=5.169384931907595E-4]:3.282616269134E-1,(48[&rate=5.169384931907595E-4]:2.707894229202E-1,42[&rate=5.169384931907595E-4]:2.325380568E-1)[&rate=5.169384931907595E-4]:1.011880509876E-1)[&rate=5.169384931907595E-4]:1.334450815764E-1)[&rate=5.169384931907595E-4]:1.489567605542E-1,(51[&rate=5.169384931907595E-4]:5.487162024973E-1,(44[&rate=5.169384931907595E-4]:2.076854167859E-1,47[&rate=5.169384931907595E-4]:2.131498976601E-1)[&rate=5.169384931907595E-4]:3.628887092086E-1)[&rate=5.169384931907595E-4]:8.926967091816E-2)[&rate=5.169384931907595E-4]:1.841817607858E-2)[&rate=5.169384931907595E-4]:6.98462981622E-2,45[&rate=5.169384931907595E-4]:7.453760307163E-1)[&rate=5.169384931907595E-4]:1.212812229208E-1,(((118[&rate=5.169384931907595E-4]:8.859247824503E-1,((129[&rate=5.169384931907595E-4]:2.456341621197E-1,132[&rate=5.169384931907595E-4]:2.483738881471E-1)[&rate=5.169384931907595E-4]:1.57087885454E-1,(130[&rate=5.169384931907595E-4]:3.69895344051E-1,131[&rate=5.169384931907595E-4]:3.726350700783E-1)[&rate=5.169384931907595E-4]:3.282670352267E-2)[&rate=5.169384931907595E-4]:3.462164335067E-1)[&rate=5.169384931907595E-4]:2.226556624272E-2,69[&rate=5.169384931907595E-4]:9.191492528027E-1)[&rate=5.169384931907595E-4]:4.996739921943E-1,(128[&rate=5.169384931907595E-4]:1.158305508691E0,((((60[&rate=5.169384931907595E-4]:1.853875054349E-1,64[&rate=5.169384931907595E-4]:3.360724369416E-1)[&rate=5.169384931907595E-4]:4.082201391401E-2,62[&rate=5.169384931907595E-4]:4.179903412667E-1)[&rate=5.169384931907595E-4]:4.395604827092E-2,65[&rate=5.169384931907595E-4]:2.701655676199E-1)[&rate=5.169384931907595E-4]:2.724616979318E-1,(63[&rate=5.169384931907595E-4]:3.817812146796E-1,61[&rate=5.169384931907595E-4]:4.228771050906E-1)[&rate=5.169384931907595E-4]:3.115309823788E-1)[&rate=5.169384931907595E-4]:5.636234486192E-1)[&rate=5.169384931907595E-4]:1.098328047988E-1)[&rate=5.169384931907595E-4]:3.719151524384E-1)[&rate=5.169384931907595E-4]:1.308561908608E-1)[&rate=5.169384931907595E-4]:5.159650640095E-1)[&rate=5.169384931907595E-4]:1.126882298085E-1)[&rate=5.169384931907595E-4]:2.308418052704E-2,32[&rate=5.169384931907595E-4]:8.948500997342E-3)[&rate=5.169384931907595E-4]:1.324466004971E-3,(((122[&rate=5.169384931907595E-4]:4.56921772491E-1,(124[&rate=5.169384931907595E-4]:1.567234381305E-1,123[&rate=5.169384931907595E-4]:1.594556785677E-1)[&rate=5.169384931907595E-4]:2.974660939234E-1)[&rate=5.169384931907595E-4]:3.422329699393E-1,67[&rate=5.169384931907595E-4]:2.978821920896E-1)[&rate=5.169384931907595E-4]:5.366813235929E-2,(66[&rate=5.169384931907595E-4]:6.711499475175E-2,(((119[&rate=5.169384931907595E-4]:1.050184573218E0,120[&rate=5.169384931907595E-4]:9.542941622586E-1)[&rate=5.169384931907595E-4]:5.820727078098E-1,(135[&rate=5.169384931907595E-4]:6.014722002043E-1,(138[&rate=5.169384931907595E-4]:1.659945192579E-1,136[&rate=5.169384931907595E-4]:3.448766994268E-2)[&rate=5.169384931907595E-4]:6.354776809464E-1)[&rate=5.169384931907595E-4]:6.828398753436E-1)[&rate=5.169384931907595E-4]:1.096080194544E-1,126[&rate=5.169384931907595E-4]:9.56162777838E-1)[&rate=5.169384931907595E-4]:3.581264065988E-1)[&rate=5.169384931907595E-4]:2.844353296971E-1)[&rate=5.169384931907595E-4]:5.436541494026E-1)[&rate=5.169384931907595E-4]:3.749656003763E-2)[&rate=5.169384931907595E-4]:1.364985114058E-3);
tree STATE_23850000 [&joint=-20962.828362542572,lnP=-20962.828362542572] = [&R] ((34[&rate=6.174287946039049E-4]:3.051628110629E-2,(32[&rate=6.174287946039049E-4]:4.708244718037E-4,(((((56[&rate=6.174287946039049E-4]:2.576643201708E-1,55[&rate=6.174287946039049E-4]:2.576643201708E-1)[&rate=6.174287946039049E-4]:6.558662820846E-2,((58[&rate=6.174287946039049E-4]:2.195143185641E-1,54[&rate=6.174287946039049E-4]:1.621372693837E-1)[&rate=6.174287946039049E-4]:2.146143589935E-3,(59[&rate=6.174287946039049E-4]:1.985677432817E-1,(57[&rate=6.174287946039049E-4]:1.828890126591E-1,37[&rate=6.174287946039049E-4]:2.184081383422E-1)[&rate=6.174287946039049E-4]:1.841097105971E-2)[&rate=6.174287946039049E-4]:3.967035812231E-3)[&rate=6.174287946039049E-4]:1.28912890597E-1)[&rate=6.174287946039049E-4]:1.406012612853E-1,68[&rate=6.174287946039049E-4]:4.228686031073E-1)[&rate=6.174287946039049E-4]:3.258199608049E-1,(125[&rate=6.174287946039049E-4]:8.820973828659E-1,((137[&rate=6.174287946039049E-4]:6.089873103577E-1,(134[&rate=6.174287946039049E-4]:4.13116883811E-1,133[&rate=6.174287946039049E-4]:4.432538701122E-1)[&rate=6.174287946039049E-4]:1.246375498345E-1)[&rate=6.174287946039049E-4]:9.392402693447E-1,((52[&rate=6.174287946039049E-4]:4.437336959296E-1,(((12[&rate=6.174287946039049E-4]:3.330196148796E-1,5[&rate=6.174287946039049E-4]:2.946634504961E-1)[&rate=6.174287946039049E-4]:2.950145484948E-1,29[&rate=6.174287946039049E-4]:7.348834784429E-1)[&rate=6.174287946039049E-4]:5.157021247102E-1,103[&rate=6.174287946039049E-4]:1.017708890824E0)[&rate=6.174287946039049E-4]:1.090318539666E0)[&rate=6.174287946039049E-4]:1.654685469156E-1,((((((77[&rate=6.174287946039049E-4]:2.031121402784E-1,71[&rate=6.174287946039049E-4]:1.400984416483E-1)[&rate=6.174287946039049E-4]:2.74775849163E-1,73[&rate=6.174287946039049E-4]:4.833674414961E-1)[&rate=6.174287946039049E-4]:9.790950671868E-2,((79[&rate=6.174287946039049E-4]:2.322953001364E-1,(78[&rate=6.174287946039049E-4]:1.25939346864E-1,72[&rate=6.174287946039049E-4]:1.040215386446E-1)[&rate=6.174287946039049E-4]:1.063559532725E-1)[&rate=6.174287946039049E-4]:8.921854210552E-2,82[&rate=6.174287946039049E-4]:3.29733020324E-1)[&rate=6.174287946039049E-4]:2.18667215562E-1)[&rate=6.174287946039049E-4]:1.007628851429E-1,(81[&rate=6.174287946039049E-4]:1.79983468419E-1,80[&rate=6.174287946039049E-4]:1.79983468419E-1)[&rate=6.174287946039049E-4]:4.527412964456E-1)[&rate=6.174287946039049E-4]:1.10628528262E-1,(75[&rate=6.174287946039049E-4]:4.280342561605E-1,(74[&rate=6.174287946039049E-4]:3.781388586267E-1,(70[&rate=6.174287946039049E-4]:2.934597781087E-1,76[&rate=6.174287946039049E-4]:3.318159424922E-1)[&rate=6.174287946039049E-4]:4.632291613453E-2)[&rate=6.174287946039049E-4]:4.989539753382E-2)[&rate=6.174287946039049E-4]:3.646341054591E-1)[&rate=6.174287946039049E-4]:5.385072357622E-1,53[&rate=6.174287946039049E-4]:5.847125387698E-1)[&rate=6.174287946039049E-4]:1.629298276412E-2)[&rate=6.174287946039049E-4]:1.240466707893E-1)[&rate=6.174287946039049E-4]:3.674277042039E-1)[&rate=6.174287946039049E-4]:3.325784771301E-2)[&rate=6.174287946039049E-4]:6.641840747129E-1,(((38[&rate=6.174287946039049E-4]:6.249712303156E-1,(((16[&rate=6.174287946039049E-4]:2.501437721798E0,((98[&rate=6.174287946039049E-4]:5.021932920557E-1,(95[&rate=6.174287946039049E-4]:2.091624045234E-1,100[&rate=6.174287946039049E-4]:1.244629509713E-1)[&rate=6.174287946039049E-4]:3.03959849281E-1)[&rate=6.174287946039049E-4]:2.700020786981E-2,((40[&rate=6.174287946039049E-4]:2.347874048188E-1,96[&rate=6.174287946039049E-4]:3.495415031795E-1)[&rate=6.174287946039049E-4]:5.384604762776E-2,99[&rate=6.174287946039049E-4]:4.389066764901E-1)[&rate=6.174287946039049E-4]:1.121447469327E-1)[&rate=6.174287946039049E-4]:1.516659630165E-2)[&rate=6.174287946039049E-4]:2.24774063644E-2,39[&rate=6.174287946039049E-4]:4.384222020453E-1)[&rate=6.174287946039049E-4]:1.230386492945E-1,((94[&rate=6.174287946039049E-4]:4.052362514859E-1,146[&rate=6.174287946039049E-4]:4.708100219778E-1)[&rate=6.174287946039049E-4]:8.583590661659E-2,((((((((92[&rate=6.174287946039049E-4]:1.076489312249E-1,(90[&rate=6.174287946039049E-4]:2.32095431339E-2,91[&rate=6.174287946039049E-4]:2.32095431339E-2)[&rate=6.174287946039049E-4]:8.443938809096E-2)[&rate=6.174287946039049E-4]:1.609721233528E-1,(((85[&rate=6.174287946039049E-4]:1.127599595568E-1,((83[&rate=6.174287946039049E-4]:3.23182246786E-2,84[&rate=6.174287946039049E-4]:3.23182246786E-2)[&rate=6.174287946039049E-4]:1.384007885511E-2,93[&rate=6.174287946039049E-4]:5.985693367073E-2)[&rate=6.174287946039049E-4]:6.660165602306E-2)[&rate=6.174287946039049E-4]:7.222624458102E-3,86[&rate=6.174287946039049E-4]:1.199825840149E-1)[&rate=6.174287946039049E-4]:7.637827651232E-2,87[&rate=6.174287946039049E-4]:1.963608605272E-1)[&rate=6.174287946039049E-4]:5.856156391344E-2)[&rate=6.174287946039049E-4]:1.715909565873E-1,(88[&rate=6.174287946039049E-4]:1.035104128553E-1,89[&rate=6.174287946039049E-4]:1.172090429924E-1)[&rate=6.174287946039049E-4]:3.230029681725E-1)[&rate=6.174287946039049E-4]:8.339521926923E-1,3[&rate=6.174287946039049E-4]:7.20739546323E-1)[&rate=6.174287946039049E-4]:6.06053151518E-1,((15[&rate=6.174287946039049E-4]:3.981506934992E-1,10[&rate=6.174287946039049E-4]:3.597945291158E-1)[&rate=6.174287946039049E-4]:2.950565309162E-1,(6[&rate=6.174287946039049E-4]:5.817823843917E-1,18[&rate=6.174287946039049E-4]:6.447960830218E-1)[&rate=6.174287946039049E-4]:5.663031947598E-2)[&rate=6.174287946039049E-4]:7.404347884939E-1)[&rate=6.174287946039049E-4]:9.30894699842E-2,((((11[&rate=6.174287946039049E-4]:5.588130777619E-1,140[&rate=6.174287946039049E-4]:5.396349955702E-1)[&rate=6.174287946039049E-4]:2.338010256953E-1,((25[&rate=6.174287946039049E-4]:6.022404261522E-1,20[&rate=6.174287946039049E-4]:5.830623439604E-1)[&rate=6.174287946039049E-4]:6.92596642846E-2,23[&rate=6.174287946039049E-4]:6.605411863271E-1)[&rate=6.174287946039049E-4]:2.170044239794E-1)[&rate=6.174287946039049E-4]:4.770938116584E-1,((24[&rate=6.174287946039049E-4]:9.545286546685E-1,(1[&rate=6.174287946039049E-4]:1.343073904845E-1,(28[&rate=6.174287946039049E-4]:7.405020341164E-1,21[&rate=6.174287946039049E-4]:7.1584449987E-1)[&rate=6.174287946039049E-4]:1.80106726231E-1)[&rate=6.174287946039049E-4]:3.939934637582E-2)[&rate=6.174287946039049E-4]:3.947516277017E-1,102[&rate=6.174287946039049E-4]:1.876364467538E-1)[&rate=6.174287946039049E-4]:1.631804370429E-2)[&rate=6.174287946039049E-4]:5.368954138621E-2,(((((((106[&rate=6.174287946039049E-4]:4.179285921456E-2,111[&rate=6.174287946039049E-4]:5.823121537893E-2)[&rate=6.174287946039049E-4]:1.504400645488E-1,139[&rate=6.174287946039049E-4]:3.840137456811E-1)[&rate=6.174287946039049E-4]:3.231458081925E-1,104[&rate=6.174287946039049E-4]:5.153787319558E-1)[&rate=6.174287946039049E-4]:1.503506694313E-1,(148[&rate=6.174287946039049E-4]:2.265906235857E-1,143[&rate=6.174287946039049E-4]:2.238508975583E-1)[&rate=6.174287946039049E-4]:4.172209695824E-1)[&rate=6.174287946039049E-4]:3.130242631901E-1,(116[&rate=6.174287946039049E-4]:7.865421974529E-1,(((107[&rate=6.174287946039049E-4]:2.568880387669E-1,108[&rate=6.174287946039049E-4]:2.541483127395E-1)[&rate=6.174287946039049E-4]:2.82007910711E-1,(109[&rate=6.174287946039049E-4]:5.107402678675E-1,(114[&rate=6.174287946039049E-4]:2.803366204167E-1,112[&rate=6.174287946039049E-4]:3.625284012386E-1)[&rate=6.174287946039049E-4]:1.509515926563E-1)[&rate=6.174287946039049E-4]:4.733376380218E-2)[&rate=6.174287946039049E-4]:1.952981007567E-1,((19[&rate=6.174287946039049E-4]:4.09907360706E-1,13[&rate=6.174287946039049E-4]:3.715511963224E-1)[&rate=6.174287946039049E-4]:2.518521337491E-1,115[&rate=6.174287946039049E-4]:5.412115492496E-1)[&rate=6.174287946039049E-4]:1.327085283822E-1)[&rate=6.174287946039049E-4]:1.126221198211E-1)[&rate=6.174287946039049E-4]:1.319374945216E-1)[&rate=6.174287946039049E-4]:1.485018229423E-1,(((9[&rate=6.174287946039049E-4]:5.407477476752E-1,117[&rate=6.174287946039049E-4]:5.517066517849E-1)[&rate=6.174287946039049E-4]:1.174202205943E-2,(30[&rate=6.174287946039049E-4]:2.094255846955E-1,4[&rate=6.174287946039049E-4]:3.682284496953E-2)[&rate=6.174287946039049E-4]:4.66351856272E-1)[&rate=6.174287946039049E-4]:1.486561261266E-1,((105[&rate=6.174287946039049E-4]:5.597463468968E-1,(113[&rate=6.174287946039049E-4]:5.197336606371E-1,110[&rate=6.174287946039049E-4]:5.142542085824E-1)[&rate=6.174287946039049E-4]:6.740994653351E-2)[&rate=6.174287946039049E-4]:9.657947540797E-2,(14[&rate=6.174287946039049E-4]:5.264824275197E-1,17[&rate=6.174287946039049E-4]:5.648385919034E-1)[&rate=6.174287946039049E-4]:1.572406550588E-1)[&rate=6.174287946039049E-4]:2.56419913648E-2)[&rate=6.174287946039049E-4]:4.398082217953E-1)[&rate=6.174287946039049E-4]:1.775431315006E-1,((144[&rate=6.174287946039049E-4]:5.922285377194E-1,(141[&rate=6.174287946039049E-4]:5.177245684145E-1,145[&rate=6.174287946039049E-4]:5.204642944421E-1)[&rate=6.174287946039049E-4]:7.724369533226E-2)[&rate=6.174287946039049E-4]:1.736272576626E-1,142[&rate=6.174287946039049E-4]:7.71335247437E-1)[&rate=6.174287946039049E-4]:7.279839195284E-1)[&rate=6.174287946039049E-4]:4.900207344727E-3)[&rate=6.174287946039049E-4]:1.649778620082E-1)[&rate=6.174287946039049E-4]:6.676658571543E-1,101[&rate=6.174287946039049E-4]:1.084808298952E0)[&rate=6.174287946039049E-4]:3.229630162581E-1,(147[&rate=6.174287946039049E-4]:3.847164029822E-1,((((26[&rate=6.174287946039049E-4]:7.266032963304E-1,(7[&rate=6.174287946039049E-4]:2.959416507886E-1,8[&rate=6.174287946039049E-4]:2.959416507886E-1)[&rate=6.174287946039049E-4]:3.238123304733E-1)[&rate=6.174287946039049E-4]:1.750688161379E-1,(31[&rate=6.174287946039049E-4]:8.106625882069E-1,(22[&rate=6.174287946039049E-4]:2.796028075235E-1,27[&rate=6.174287946039049E-4]:2.960411636879E-1)[&rate=6.174287946039049E-4]:4.762652601354E-1)[&rate=6.174287946039049E-4]:1.348451406998E-1)[&rate=6.174287946039049E-4]:4.11419230219E-1,2[&rate=6.174287946039049E-4]:1.129529698852E0)[&rate=6.174287946039049E-4]:1.109859998383E0,97[&rate=6.174287946039049E-4]:2.116256430388E-1)[&rate=6.174287946039049E-4]:4.46754593968E-2)[&rate=6.174287946039049E-4]:1.072678024145E-1)[&rate=6.174287946039049E-4]:1.820193143213E-3)[&rate=6.174287946039049E-4]:1.250335019803E-1)[&rate=6.174287946039049E-4]:1.318163899048E-1)[&rate=6.174287946039049E-4]:5.977153108676E-1,(((121[&rate=6.174287946039049E-4]:2.229866094882E0,127[&rate=6.174287946039049E-4]:2.670961985293E0)[&rate=6.174287946039049E-4]:5.405202923473E-2,(35[&rate=6.174287946039049E-4]:1.281914489619E-1,36[&rate=6.174287946039049E-4]:1.747667914277E-1)[&rate=6.174287946039049E-4]:2.969927789423E-2)[&rate=6.174287946039049E-4]:6.804782795589E-2,((((44[&rate=6.174287946039049E-4]:3.498815308724E-1,47[&rate=6.174287946039049E-4]:3.553460117467E-1)[&rate=6.174287946039049E-4]:3.289318193838E-2,45[&rate=6.174287946039049E-4]:3.800424723737E-1)[&rate=6.174287946039049E-4]:2.060421295095E-1,((43[&rate=6.174287946039049E-4]:4.173500489451E-1,((48[&rate=6.174287946039049E-4]:3.020194093707E-1,(42[&rate=6.174287946039049E-4]:1.476280315878E-1,41[&rate=6.174287946039049E-4]:1.421635507135E-1)[&rate=6.174287946039049E-4]:1.161400116627E-1)[&rate=6.174287946039049E-4]:8.342624887762E-2,46[&rate=6.174287946039049E-4]:3.963746199969E-1)[&rate=6.174287946039049E-4]:2.097542894825E-2)[&rate=6.174287946039049E-4]:1.564914788896E-1,(51[&rate=6.174287946039049E-4]:4.954775725865E-1,(49[&rate=6.174287946039049E-4]:3.39065964058E-1,50[&rate=6.174287946039049E-4]:3.39065964058E-1)[&rate=6.174287946039049E-4]:1.509471276543E-1)[&rate=6.174287946039049E-4]:5.104155087669E-2)[&rate=6.174287946039049E-4]:2.04397953599E-2)[&rate=6.174287946039049E-4]:1.842642592259E-1,((128[&rate=6.174287946039049E-4]:1.194552785236E0,(69[&rate=6.174287946039049E-4]:7.019060578692E-1,((((130[&rate=6.174287946039049E-4]:6.866969650917E-2,131[&rate=6.174287946039049E-4]:7.140942253653E-2)[&rate=6.174287946039049E-4]:7.661092218998E-2,132[&rate=6.174287946039049E-4]:1.480203447265E-1)[&rate=6.174287946039049E-4]:1.338320054843E-1,129[&rate=6.174287946039049E-4]:2.791126241835E-1)[&rate=6.174287946039049E-4]:2.714045515417E-1,118[&rate=6.174287946039049E-4]:6.875034770951E-1)[&rate=6.174287946039049E-4]:3.443676664491E-3)[&rate=6.174287946039049E-4]:6.433316588735E-1)[&rate=6.174287946039049E-4]:7.430026946893E-3,((65[&rate=6.174287946039049E-4]:1.767625461071E-1,(62[&rate=6.174287946039049E-4]:3.43193300395E-1,(64[&rate=6.174287946039049E-4]:2.056141399858E-1,60[&rate=6.174287946039049E-4]:5.492920847905E-2)[&rate=6.174287946039049E-4]:9.648326999818E-2)[&rate=6.174287946039049E-4]:2.535006762989E-2)[&rate=6.174287946039049E-4]:1.209528866564E-1,(63[&rate=6.174287946039049E-4]:2.21107957524E-1,61[&rate=6.174287946039049E-4]:2.62203847935E-1)[&rate=6.174287946039049E-4]:2.272924067463E-1)[&rate=6.174287946039049E-4]:8.522125848986E-1)[&rate=6.174287946039049E-4]:3.417622612178E-1)[&rate=6.174287946039049E-4]:2.109606046993E-1)[&rate=6.174287946039049E-4]:3.943825398556E-1)[&rate=6.174287946039049E-4]:1.698715978356E-1,((((119[&rate=6.174287946039049E-4]:1.151430646134E0,(((138[&rate=6.174287946039049E-4]:1.660795117209E-1,136[&rate=6.174287946039049E-4]:3.457266240568E-2)[&rate=6.174287946039049E-4]:4.274837181096E-1,135[&rate=6.174287946039049E-4]:3.935632298305E-1)[&rate=6.174287946039049E-4]:1.349689551547E-1,120[&rate=6.174287946039049E-4]:7.805869795057E-1)[&rate=6.174287946039049E-4]:2.749532556691E-1)[&rate=6.174287946039049E-4]:1.976183342972E-1,126[&rate=6.174287946039049E-4]:5.633464577871E-1)[&rate=6.174287946039049E-4]:7.500941758376E-1,66[&rate=6.174287946039049E-4]:6.626644393972E-2)[&rate=6.174287946039049E-4]:1.644408093883E-1,(((123[&rate=6.174287946039049E-4]:1.946060366012E-1,122[&rate=6.174287946039049E-4]:1.946060366012E-1)[&rate=6.174287946039049E-4]:2.17396698745E-2,124[&rate=6.174287946039049E-4]:2.136134660385E-1)[&rate=6.174287946039049E-4]:4.698960426383E-1,67[&rate=6.174287946039049E-4]:1.849691987732E-1)[&rate=6.174287946039049E-4]:4.573805455481E-2)[&rate=6.174287946039049E-4]:5.594854391753E-1)[&rate=6.174287946039049E-4]:7.495930834944E-2)[&rate=6.174287946039049E-4]:2.025033046819E-2)[&rate=6.174287946039049E-4]:8.127648415395E-3)[&rate=6.174287946039049E-4]:3.480759026796E-2,33[&rate=6.174287946039049E-4]:4.888551520988E-2);
tree STATE_23940000 [&joint=-20973.61191075554,lnP=-20973.61191075554] = [&R] (((34[&rate=5.651148693931614E-4]:1.807488543986E-1,(((57[&rate=5.651148693931614E-4]:4.374319249433E-1,((54[&rate=5.651148693931614E-4]:2.930189927158E-1,((56[&rate=5.651148693931614E-4]:2.621485985303E-1,55[&rate=5.651148693931614E-4]:2.621485985303E-1)[&rate=5.651148693931614E-4]:4.418700009122E-2,59[&rate=5.651148693931614E-4]:3.145323199331E-1)[&rate=5.651148693931614E-4]:1.673803890292E-2)[&rate=5.651148693931614E-4]:7.833715456404E-2,(58[&rate=5.651148693931614E-4]:2.284340989619E-1,37[&rate=5.651148693931614E-4]:2.47559782022E-1)[&rate=5.651148693931614E-4]:2.002990974983E-1)[&rate=5.651148693931614E-4]:2.509217110613E-2)[&rate=5.651148693931614E-4]:1.737506210658E-1,68[&rate=5.651148693931614E-4]:5.59269977703E-1)[&rate=5.651148693931614E-4]:6.851037958208E-1,(125[&rate=5.651148693931614E-4]:8.884420505053E-1,((((((77[&rate=5.651148693931614E-4]:2.257009273667E-1,73[&rate=5.651148693931614E-4]:2.311803794214E-1)[&rate=5.651148693931614E-4]:1.186911745582E-1,(((72[&rate=5.651148693931614E-4]:3.951131244311E-2,78[&rate=5.651148693931614E-4]:6.142912066243E-2)[&rate=5.651148693931614E-4]:1.20239159545E-1,71[&rate=5.651148693931614E-4]:1.542710199334E-1)[&rate=5.651148693931614E-4]:2.296109505387E-2,(82[&rate=5.651148693931614E-4]:1.916618623275E-1,79[&rate=5.651148693931614E-4]:1.834426842454E-1)[&rate=5.651148693931614E-4]:2.118669101585E-2)[&rate=5.651148693931614E-4]:1.041462883075E-1)[&rate=5.651148693931614E-4]:1.913682323884E-2,(81[&rate=5.651148693931614E-4]:1.157257574937E-1,80[&rate=5.651148693931614E-4]:1.157257574937E-1)[&rate=5.651148693931614E-4]:2.039675512316E-1)[&rate=5.651148693931614E-4]:2.755455489517E-1,(75[&rate=5.651148693931614E-4]:4.514083402272E-1,((74[&rate=5.651148693931614E-4]:3.232469551038E-1,70[&rate=5.651148693931614E-4]:2.848907907203E-1)[&rate=5.651148693931614E-4]:4.426926139232E-2,76[&rate=5.651148693931614E-4]:3.675162164961E-1)[&rate=5.651148693931614E-4]:8.389212373114E-2)[&rate=5.651148693931614E-4]:1.931455859429E-1)[&rate=5.651148693931614E-4]:8.248384853393E-1,53[&rate=5.651148693931614E-4]:7.229293528973E-1)[&rate=5.651148693931614E-4]:6.102518535705E-2,((((12[&rate=5.651148693931614E-4]:1.624222802085E-1,5[&rate=5.651148693931614E-4]:1.240661158251E-1)[&rate=5.651148693931614E-4]:3.924114730536E-1,29[&rate=5.651148693931614E-4]:6.616830683307E-1)[&rate=5.651148693931614E-4]:1.624569033318E-1,103[&rate=5.651148693931614E-4]:5.912632593337E-1)[&rate=5.651148693931614E-4]:1.775093074307E0,(52[&rate=5.651148693931614E-4]:6.891150212358E-1,(133[&rate=5.651148693931614E-4]:7.486242103638E-1,(134[&rate=5.651148693931614E-4]:3.918256431623E-1,137[&rate=5.651148693931614E-4]:4.630585198745E-1)[&rate=5.651148693931614E-4]:3.266615809004E-1)[&rate=5.651148693931614E-4]:7.143735865289E-1)[&rate=5.651148693931614E-4]:1.294757784352E-2)[&rate=5.651148693931614E-4]:9.008866048639E-2)[&rate=5.651148693931614E-4]:3.148700259122E-1)[&rate=5.651148693931614E-4]:5.225983896852E-1)[&rate=5.651148693931614E-4]:3.471094172772E-1)[&rate=5.651148693931614E-4]:5.792181457825E-2,((38[&rate=5.651148693931614E-4]:1.182014813383E0,(((147[&rate=5.651148693931614E-4]:6.446123084145E-1,16[&rate=5.651148693931614E-4]:2.672728185351E0)[&rate=5.651148693931614E-4]:1.72321987958E-1,(146[&rate=5.651148693931614E-4]:7.283037423408E-1,39[&rate=5.651148693931614E-4]:6.080851631059E-1)[&rate=5.651148693931614E-4]:1.514720840862E-1)[&rate=5.651148693931614E-4]:1.925750653722E-1,(((99[&rate=5.651148693931614E-4]:5.052394352358E-1,96[&rate=5.651148693931614E-4]:4.697203095529E-1)[&rate=5.651148693931614E-4]:2.941038160743E-1,(((98[&rate=5.651148693931614E-4]:5.159030285414E-1,(((((((((108[&rate=5.651148693931614E-4]:7.736791035043E-1,((109[&rate=5.651148693931614E-4]:4.525034660192E-1,107[&rate=5.651148693931614E-4]:4.333253838275E-1)[&rate=5.651148693931614E-4]:3.774239590268E-2,(114[&rate=5.651148693931614E-4]:3.657081690821E-1,112[&rate=5.651148693931614E-4]:4.47899949904E-1)[&rate=5.651148693931614E-4]:4.508563804526E-2)[&rate=5.651148693931614E-4]:3.053510498015E-1)[&rate=5.651148693931614E-4]:5.081886443966E-2,((19[&rate=5.651148693931614E-4]:4.503333117829E-1,13[&rate=5.651148693931614E-4]:4.119771473992E-1)[&rate=5.651148693931614E-4]:4.299313317842E-1,115[&rate=5.651148693931614E-4]:7.597166983616E-1)[&rate=5.651148693931614E-4]:7.247023006942E-3)[&rate=5.651148693931614E-4]:1.511032682685E-2,(((106[&rate=5.651148693931614E-4]:1.227797013875E-1,139[&rate=5.651148693931614E-4]:3.145605233052E-1)[&rate=5.651148693931614E-4]:7.804894666397E-2,(104[&rate=5.651148693931614E-4]:1.250760165618E-1,111[&rate=5.651148693931614E-4]:1.415143727262E-1)[&rate=5.651148693931614E-4]:7.57526314896E-2)[&rate=5.651148693931614E-4]:5.327297181478E-1,((148[&rate=5.651148693931614E-4]:2.975823862035E-1,143[&rate=5.651148693931614E-4]:2.948426601762E-1)[&rate=5.651148693931614E-4]:2.743316507975E-1,116[&rate=5.651148693931614E-4]:5.335578726173E-1)[&rate=5.651148693931614E-4]:1.397265209792E-1)[&rate=5.651148693931614E-4]:1.087896545989E-1)[&rate=5.651148693931614E-4]:1.149602379003E-1,(((9[&rate=5.651148693931614E-4]:7.073917033959E-1,(30[&rate=5.651148693931614E-4]:5.360721830654E-1,4[&rate=5.651148693931614E-4]:3.634694433394E-1)[&rate=5.651148693931614E-4]:2.946071915635E-1)[&rate=5.651148693931614E-4]:5.782501750775E-3,(14[&rate=5.651148693931614E-4]:5.265467271093E-1,17[&rate=5.651148693931614E-4]:5.649028914929E-1)[&rate=5.651148693931614E-4]:1.948466561195E-1)[&rate=5.651148693931614E-4]:7.79472973628E-2,((105[&rate=5.651148693931614E-4]:2.548551024707E-1,110[&rate=5.651148693931614E-4]:2.767729106898E-1)[&rate=5.651148693931614E-4]:1.468727516509E-1,(113[&rate=5.651148693931614E-4]:4.228769704069E-1,117[&rate=5.651148693931614E-4]:4.256166964345E-1)[&rate=5.651148693931614E-4]:6.248143988415E-3)[&rate=5.651148693931614E-4]:3.702155661962E-1)[&rate=5.651148693931614E-4]:1.798853863259E-1)[&rate=5.651148693931614E-4]:1.730878006525E-1,(((141[&rate=5.651148693931614E-4]:1.151367071175E-1,144[&rate=5.651148693931614E-4]:1.123969810902E-1)[&rate=5.651148693931614E-4]:1.648713489174E-2,145[&rate=5.651148693931614E-4]:1.343635680368E-1)[&rate=5.651148693931614E-4]:3.15200585298E-1,142[&rate=5.651148693931614E-4]:4.495641533349E-1)[&rate=5.651148693931614E-4]:8.753524539614E-1)[&rate=5.651148693931614E-4]:1.143034729242E-1,((((28[&rate=5.651148693931614E-4]:4.939513617361E-1,21[&rate=5.651148693931614E-4]:4.692938274897E-1)[&rate=5.651148693931614E-4]:3.56548463672E-1,1[&rate=5.651148693931614E-4]:6.419845554518E-2)[&rate=5.651148693931614E-4]:6.77150719857E-2,24[&rate=5.651148693931614E-4]:9.127354453391E-1)[&rate=5.651148693931614E-4]:4.14273407147E-1,(((11[&rate=5.651148693931614E-4]:6.889401421384E-1,140[&rate=5.651148693931614E-4]:6.697620599466E-1)[&rate=5.651148693931614E-4]:6.051905547971E-2,((25[&rate=5.651148693931614E-4]:4.472765426239E-1,20[&rate=5.651148693931614E-4]:4.280984604321E-1)[&rate=5.651148693931614E-4]:4.75388863064E-2,23[&rate=5.651148693931614E-4]:4.838565248206E-1)[&rate=5.651148693931614E-4]:3.505341796467E-1)[&rate=5.651148693931614E-4]:4.577406657123E-1,102[&rate=5.651148693931614E-4]:1.414464386728E-1)[&rate=5.651148693931614E-4]:2.391857819686E-2)[&rate=5.651148693931614E-4]:2.727972088488E-2)[&rate=5.651148693931614E-4]:1.15754620925E-1,(((88[&rate=5.651148693931614E-4]:2.443158289276E-2,89[&rate=5.651148693931614E-4]:3.813021302977E-2)[&rate=5.651148693931614E-4]:3.600154019528E-1,((((83[&rate=5.651148693931614E-4]:6.467881500723E-2,(84[&rate=5.651148693931614E-4]:1.965744781462E-4,93[&rate=5.651148693931614E-4]:1.389520461516E-2)[&rate=5.651148693931614E-4]:6.448224052908E-2)[&rate=5.651148693931614E-4]:1.54504290594E-2,86[&rate=5.651148693931614E-4]:8.012924406663E-2)[&rate=5.651148693931614E-4]:4.632709679074E-2,85[&rate=5.651148693931614E-4]:1.264563408574E-1)[&rate=5.651148693931614E-4]:6.449991993158E-2,(87[&rate=5.651148693931614E-4]:1.714556346549E-1,(92[&rate=5.651148693931614E-4]:7.377544097216E-2,(90[&rate=5.651148693931614E-4]:3.276196228222E-2,91[&rate=5.651148693931614E-4]:3.276196228222E-2)[&rate=5.651148693931614E-4]:4.101347868994E-2)[&rate=5.651148693931614E-4]:1.113788238198E-1)[&rate=5.651148693931614E-4]:1.950062613403E-2)[&rate=5.651148693931614E-4]:1.934907240566E-1)[&rate=5.651148693931614E-4]:9.268170151117E-1,((6[&rate=5.651148693931614E-4]:3.74528568453E-1,(15[&rate=5.651148693931614E-4]:1.533673017176E-1,10[&rate=5.651148693931614E-4]:1.150111373342E-1)[&rate=5.651148693931614E-4]:2.759557872832E-1)[&rate=5.651148693931614E-4]:2.333481955113E-1,18[&rate=5.651148693931614E-4]:6.708904625945E-1)[&rate=5.651148693931614E-4]:2.157160031162E-1)[&rate=5.651148693931614E-4]:5.341216600922E-1)[&rate=5.651148693931614E-4]:1.244026198943E-1,3[&rate=5.651148693931614E-4]:1.430062252547E0)[&rate=5.651148693931614E-4]:4.545554014131E-1,101[&rate=5.651148693931614E-4]:8.818779279321E-1)[&rate=5.651148693931614E-4]:4.787739590568E-1)[&rate=5.651148693931614E-4]:7.047412761884E-2,97[&rate=5.651148693931614E-4]:3.869236042477E-1)[&rate=5.651148693931614E-4]:8.273065708584E-2,(95[&rate=5.651148693931614E-4]:6.104718908008E-1,(94[&rate=5.651148693931614E-4]:3.037851013082E-1,100[&rate=5.651148693931614E-4]:3.037851013082E-1)[&rate=5.651148693931614E-4]:2.219873359405E-1)[&rate=5.651148693931614E-4]:6.956488419401E-2)[&rate=5.651148693931614E-4]:1.083775145669E-1)[&rate=5.651148693931614E-4]:1.702674196307E-1,((2[&rate=5.651148693931614E-4]:1.008477329546E0,((26[&rate=5.651148693931614E-4]:7.345194861948E-1,(7[&rate=5.651148693931614E-4]:2.926230483182E-1,8[&rate=5.651148693931614E-4]:2.926230483182E-1)[&rate=5.651148693931614E-4]:3.350471228081E-1)[&rate=5.651148693931614E-4]:2.176519283767E-1,((22[&rate=5.651148693931614E-4]:5.035444933123E-1,27[&rate=5.651148693931614E-4]:5.199828494766E-1)[&rate=5.651148693931614E-4]:4.368465289588E-1,31[&rate=5.651148693931614E-4]:9.951855428191E-1)[&rate=5.651148693931614E-4]:8.214881907385E-4)[&rate=5.651148693931614E-4]:2.398675588102E-1)[&rate=5.651148693931614E-4]:1.764711387103E0,40[&rate=5.651148693931614E-4]:8.164629138195E-1)[&rate=5.651148693931614E-4]:2.874533077804E-3)[&rate=5.651148693931614E-4]:1.32794865667E-1)[&rate=5.651148693931614E-4]:2.981885117476E-1)[&rate=5.651148693931614E-4]:3.93784199735E-1,(121[&rate=5.651148693931614E-4]:2.307892621303E0,(((36[&rate=5.651148693931614E-4]:1.461306111939E-1,35[&rate=5.651148693931614E-4]:9.955526872813E-2)[&rate=5.651148693931614E-4]:2.098944191282E-2,127[&rate=5.651148693931614E-4]:2.687667998312E0)[&rate=5.651148693931614E-4]:3.731893230197E-2,((128[&rate=5.651148693931614E-4]:1.447874143615E0,((118[&rate=5.651148693931614E-4]:7.261831345218E-1,(69[&rate=5.651148693931614E-4]:7.353111310532E-1,((129[&rate=5.651148693931614E-4]:4.63824340935E-2,132[&rate=5.651148693931614E-4]:4.912216012086E-2)[&rate=5.651148693931614E-4]:1.068037975988E-1,(131[&rate=5.651148693931614E-4]:1.023331301949E-1,130[&rate=5.651148693931614E-4]:9.959340416753E-2)[&rate=5.651148693931614E-4]:5.35928275248E-2)[&rate=5.651148693931614E-4]:4.341796938813E-1)[&rate=5.651148693931614E-4]:1.830907578271E-3)[&rate=5.651148693931614E-4]:7.523715269719E-1,(((65[&rate=5.651148693931614E-4]:1.526065125177E-1,(60[&rate=5.651148693931614E-4]:2.783697161776E-2,64[&rate=5.651148693931614E-4]:1.785219031245E-1)[&rate=5.651148693931614E-4]:1.247695409E-1)[&rate=5.651148693931614E-4]:1.073898050742E-2,62[&rate=5.651148693931614E-4]:3.551263149429E-1)[&rate=5.651148693931614E-4]:3.857183203872E-1,(63[&rate=5.651148693931614E-4]:5.266670770225E-2,61[&rate=5.651148693931614E-4]:9.37625981133E-2)[&rate=5.651148693931614E-4]:6.470820372167E-1)[&rate=5.651148693931614E-4]:7.377100261637E-1)[&rate=5.651148693931614E-4]:1.090455095185E-1)[&rate=5.651148693931614E-4]:1.009467650777E-1,((47[&rate=5.651148693931614E-4]:6.129645436244E-1,(((43[&rate=5.651148693931614E-4]:4.656713504278E-1,(46[&rate=5.651148693931614E-4]:4.303347286331E-1,((41[&rate=5.651148693931614E-4]:8.285982908849E-2,42[&rate=5.651148693931614E-4]:8.832430996274E-2)[&rate=5.651148693931614E-4]:2.269471371842E-1,48[&rate=5.651148693931614E-4]:3.535228132671E-1)[&rate=5.651148693931614E-4]:6.588295361741E-2)[&rate=5.651148693931614E-4]:3.533662179472E-2)[&rate=5.651148693931614E-4]:1.021696640642E-1,(51[&rate=5.651148693931614E-4]:4.970601291205E-1,(50[&rate=5.651148693931614E-4]:4.199571199508E-1,49[&rate=5.651148693931614E-4]:4.199571199508E-1)[&rate=5.651148693931614E-4]:7.163852829544E-2)[&rate=5.651148693931614E-4]:4.345848099993E-2)[&rate=5.651148693931614E-4]:3.59058787916E-2,44[&rate=5.651148693931614E-4]:5.982824124093E-1)[&rate=5.651148693931614E-4]:9.217650340867E-3)[&rate=5.651148693931614E-4]:4.385786433346E-2,45[&rate=5.651148693931614E-4]:6.486256866465E-1)[&rate=5.651148693931614E-4]:1.267990097549E-1)[&rate=5.651148693931614E-4]:1.378098575379E-1)[&rate=5.651148693931614E-4]:2.400158110012E-2)[&rate=5.651148693931614E-4]:7.915683425593E-1)[&rate=5.651148693931614E-4]:1.282508010046E-1)[&rate=5.651148693931614E-4]:4.878632885288E-2,((32[&rate=5.651148693931614E-4]:1.843468196751E-2,33[&rate=5.651148693931614E-4]:2.391413402223E-2)[&rate=5.651148693931614E-4]:5.581080455335E-2,((((123[&rate=5.651148693931614E-4]:4.707308278382E-2,124[&rate=5.651148693931614E-4]:4.43408423467E-2)[&rate=5.651148693931614E-4]:3.171103107465E-1,122[&rate=5.651148693931614E-4]:3.641833935303E-1)[&rate=5.651148693931614E-4]:2.490216143276E-1,67[&rate=5.651148693931614E-4]:1.119324575173E-1)[&rate=5.651148693931614E-4]:1.028448451981E-1,(((((135[&rate=5.651148693931614E-4]:5.510241066489E-1,(138[&rate=5.651148693931614E-4]:2.932203611557E-1,136[&rate=5.651148693931614E-4]:1.617135118405E-1)[&rate=5.651148693931614E-4]:4.578037454933E-1)[&rate=5.651148693931614E-4]:9.213684171631E-1,120[&rate=5.651148693931614E-4]:1.724447318332E0)[&rate=5.651148693931614E-4]:2.012268273726E-2,119[&rate=5.651148693931614E-4]:1.840460412029E0)[&rate=5.651148693931614E-4]:3.137593550207E-1,126[&rate=5.651148693931614E-4]:1.368517244406E0)[&rate=5.651148693931614E-4]:8.661979663917E-2,66[&rate=5.651148693931614E-4]:2.079628513597E-1)[&rate=5.651148693931614E-4]:6.814451355669E-3)[&rate=5.651148693931614E-4]:7.443996906546E-1)[&rate=5.651148693931614E-4]:1.912937030898E-1);
tree STATE_24030000 [&joint=-20992.388310072034,lnP=-20992.388310072034] = [&R] ((((((59[&rate=5.695234192402508E-4]:4.425614232045E-1,(((56[&rate=5.695234192402508E-4]:3.082672046226E-1,55[&rate=5.695234192402508E-4]:3.082672046226E-1)[&rate=5.695234192402508E-4]:6.156656507368E-2,(54[&rate=5.695234192402508E-4]:2.387014767068E-1,37[&rate=5.695234192402508E-4]:3.152042089472E-1)[&rate=5.695234192402508E-4]:1.010776481809E-1)[&rate=5.695234192402508E-4]:3.862956900936E-2,58[&rate=5.695234192402508E-4]:4.357857430774E-1)[&rate=5.695234192402508E-4]:2.590136318723E-2)[&rate=5.695234192402508E-4]:6.918465258619E-2,57[&rate=5.695234192402508E-4]:5.144783162278E-1)[&rate=5.695234192402508E-4]:1.240674250049E-1,68[&rate=5.695234192402508E-4]:5.866331729266E-1)[&rate=5.695234192402508E-4]:5.056554979445E-1,(125[&rate=5.695234192402508E-4]:1.040761952974E0,((((77[&rate=5.695234192402508E-4]:2.942951521266E-1,(82[&rate=5.695234192402508E-4]:1.75979275641E-1,((78[&rate=5.695234192402508E-4]:2.477857762275E-2,72[&rate=5.695234192402508E-4]:2.860769403432E-3)[&rate=5.695234192402508E-4]:6.747054222044E-2,79[&rate=5.695234192402508E-4]:9.224911984319E-2)[&rate=5.695234192402508E-4]:7.551097771575E-2)[&rate=5.695234192402508E-4]:9.091861621154E-2)[&rate=5.695234192402508E-4]:5.140751970394E-2,(71[&rate=5.695234192402508E-4]:2.380079071542E-1,((81[&rate=5.695234192402508E-4]:4.219990065757E-2,80[&rate=5.695234192402508E-4]:4.219990065757E-2)[&rate=5.695234192402508E-4]:1.825434874422E-1,73[&rate=5.695234192402508E-4]:2.740584565929E-1)[&rate=5.695234192402508E-4]:3.244260124617E-2)[&rate=5.695234192402508E-4]:4.468106604617E-2)[&rate=5.695234192402508E-4]:4.401303178205E-1,((76[&rate=5.695234192402508E-4]:4.81112886389E-1,(74[&rate=5.695234192402508E-4]:3.890726561022E-1,70[&rate=5.695234192402508E-4]:3.507164917188E-1)[&rate=5.695234192402508E-4]:9.204023028679E-2)[&rate=5.695234192402508E-4]:6.125414241927E-2,75[&rate=5.695234192402508E-4]:5.423670288083E-1)[&rate=5.695234192402508E-4]:2.489454128975E-1)[&rate=5.695234192402508E-4]:9.037158192659E-1,(((((133[&rate=5.695234192402508E-4]:3.042370707719E-1,134[&rate=5.695234192402508E-4]:2.741000844708E-1)[&rate=5.695234192402508E-4]:8.226224932932E-2,137[&rate=5.695234192402508E-4]:4.275952105123E-1)[&rate=5.695234192402508E-4]:3.002743939025E-1,(((12[&rate=5.695234192402508E-4]:2.885030594719E-1,5[&rate=5.695234192402508E-4]:2.501468950884E-1)[&rate=5.695234192402508E-4]:2.462334182861E-1,29[&rate=5.695234192402508E-4]:6.415857928265E-1)[&rate=5.695234192402508E-4]:1.806646493735E-1,103[&rate=5.695234192402508E-4]:5.893737298712E-1)[&rate=5.695234192402508E-4]:9.878109430366E-1)[&rate=5.695234192402508E-4]:4.817612603121E-1,52[&rate=5.695234192402508E-4]:3.94652198659E-1)[&rate=5.695234192402508E-4]:2.229707681199E-1,53[&rate=5.695234192402508E-4]:6.094262454675E-1)[&rate=5.695234192402508E-4]:3.39138956892E-1)[&rate=5.695234192402508E-4]:3.025792642759E-1)[&rate=5.695234192402508E-4]:2.181933845637E-1)[&rate=5.695234192402508E-4]:3.619357942871E-1,((((((126[&rate=5.695234192402508E-4]:9.760825454208E-1,((138[&rate=5.695234192402508E-4]:2.92936444697E-1,136[&rate=5.695234192402508E-4]:1.614295953818E-1)[&rate=5.695234192402508E-4]:7.508576343038E-1,(135[&rate=5.695234192402508E-4]:7.997239722088E-1,120[&rate=5.695234192402508E-4]:1.051778766729E0)[&rate=5.695234192402508E-4]:4.407010679206E-2)[&rate=5.695234192402508E-4]:5.700457835843E-1)[&rate=5.695234192402508E-4]:1.10877509838E-1,119[&rate=5.695234192402508E-4]:1.872662577903E0)[&rate=5.695234192402508E-4]:4.411327938079E-1,66[&rate=5.695234192402508E-4]:2.809186593817E-1)[&rate=5.695234192402508E-4]:4.00249767619E-1,((122[&rate=5.695234192402508E-4]:4.137890611106E-1,(124[&rate=5.695234192402508E-4]:2.639505809108E-2,123[&rate=5.695234192402508E-4]:2.91272985282E-2)[&rate=5.695234192402508E-4]:3.846617625824E-1)[&rate=5.695234192402508E-4]:4.268097120591E-1,67[&rate=5.695234192402508E-4]:3.39326222829E-1)[&rate=5.695234192402508E-4]:3.418422041716E-1)[&rate=5.695234192402508E-4]:1.666963324823E-1,((38[&rate=5.695234192402508E-4]:7.527687058275E-1,((((((((((1[&rate=5.695234192402508E-4]:1.664300728737E-1,(28[&rate=5.695234192402508E-4]:5.496527208454E-1,21[&rate=5.695234192402508E-4]:5.24995186599E-1)[&rate=5.695234192402508E-4]:4.030787218912E-1)[&rate=5.695234192402508E-4]:1.699505844451E-1,24[&rate=5.695234192402508E-4]:1.117202575127E0)[&rate=5.695234192402508E-4]:6.599701389403E-2,(((23[&rate=5.695234192402508E-4]:7.125023722302E-1,(25[&rate=5.695234192402508E-4]:5.625323171604E-1,20[&rate=5.695234192402508E-4]:5.433542349686E-1)[&rate=5.695234192402508E-4]:1.609289591795E-1)[&rate=5.695234192402508E-4]:1.586313364671E-1,(140[&rate=5.695234192402508E-4]:6.609279103118E-1,11[&rate=5.695234192402508E-4]:6.801059925035E-1)[&rate=5.695234192402508E-4]:1.060962093445E-1)[&rate=5.695234192402508E-4]:2.914722172691E-1,102[&rate=5.695234192402508E-4]:1.192099445974E-2)[&rate=5.695234192402508E-4]:9.634758945026E-3)[&rate=5.695234192402508E-4]:2.56554567076E-1,((((145[&rate=5.695234192402508E-4]:8.441394223433E-2,141[&rate=5.695234192402508E-4]:8.167421620674E-2)[&rate=5.695234192402508E-4]:2.734224630449E-1,144[&rate=5.695234192402508E-4]:3.523569532243E-1)[&rate=5.695234192402508E-4]:4.302119720241E-1,142[&rate=5.695234192402508E-4]:7.880483773034E-1)[&rate=5.695234192402508E-4]:6.201016256599E-1,((((9[&rate=5.695234192402508E-4]:4.726783205883E-1,(30[&rate=5.695234192402508E-4]:3.192151952455E-1,4[&rate=5.695234192402508E-4]:1.466124555195E-1)[&rate=5.695234192402508E-4]:2.767507965757E-1)[&rate=5.695234192402508E-4]:2.339732192718E-1,(14[&rate=5.695234192402508E-4]:3.015579655341E-1,17[&rate=5.695234192402508E-4]:3.399141299178E-1)[&rate=5.695234192402508E-4]:4.133127524081E-1)[&rate=5.695234192402508E-4]:1.117773677575E-1,(110[&rate=5.695234192402508E-4]:4.702599609187E-1,(113[&rate=5.695234192402508E-4]:4.61124580658E-1,(117[&rate=5.695234192402508E-4]:4.63553534587E-1,105[&rate=5.695234192402508E-4]:4.334165482856E-1)[&rate=5.695234192402508E-4]:3.107720986224E-4)[&rate=5.695234192402508E-4]:1.461483231544E-2)[&rate=5.695234192402508E-4]:3.509086727263E-1)[&rate=5.695234192402508E-4]:3.145070780835E-1,(((115[&rate=5.695234192402508E-4]:4.328724301102E-1,(19[&rate=5.695234192402508E-4]:4.271294113805E-1,13[&rate=5.695234192402508E-4]:3.887732469968E-1)[&rate=5.695234192402508E-4]:1.262909639352E-1)[&rate=5.695234192402508E-4]:2.773488672408E-1,((109[&rate=5.695234192402508E-4]:3.347404828345E-1,(112[&rate=5.695234192402508E-4]:2.866135461002E-1,114[&rate=5.695234192402508E-4]:2.044217652783E-1)[&rate=5.695234192402508E-4]:5.086666276162E-2)[&rate=5.695234192402508E-4]:1.557181246172E-1,(107[&rate=5.695234192402508E-4]:2.333066273897E-1,108[&rate=5.695234192402508E-4]:2.305669013623E-1)[&rate=5.695234192402508E-4]:2.379738978702E-1)[&rate=5.695234192402508E-4]:2.992147446938E-1)[&rate=5.695234192402508E-4]:7.506869077867E-2,((((111[&rate=5.695234192402508E-4]:3.737184176976E-1,106[&rate=5.695234192402508E-4]:3.572800615333E-1)[&rate=5.695234192402508E-4]:2.475028597865E-1,(104[&rate=5.695234192402508E-4]:4.56624363114E-1,139[&rate=5.695234192402508E-4]:6.484051850318E-1)[&rate=5.695234192402508E-4]:1.481585582057E-1)[&rate=5.695234192402508E-4]:1.176132837236E-1,116[&rate=5.695234192402508E-4]:6.621222324406E-1)[&rate=5.695234192402508E-4]:5.160142046973E-3,(148[&rate=5.695234192402508E-4]:2.98410358703E-1,143[&rate=5.695234192402508E-4]:2.956706326756E-1)[&rate=5.695234192402508E-4]:4.072281801683E-1)[&rate=5.695234192402508E-4]:1.18007613642E-1)[&rate=5.695234192402508E-4]:2.736733948317E-1)[&rate=5.695234192402508E-4]:9.43920994538E-2)[&rate=5.695234192402508E-4]:1.165356599833E-1)[&rate=5.695234192402508E-4]:9.459044760017E-2,(((15[&rate=5.695234192402508E-4]:3.580759570825E-1,10[&rate=5.695234192402508E-4]:3.197197926991E-1)[&rate=5.695234192402508E-4]:7.467534809998E-2,6[&rate=5.695234192402508E-4]:3.779567846347E-1)[&rate=5.695234192402508E-4]:7.26577102305E-1,(((88[&rate=5.695234192402508E-4]:9.768510971453E-2,89[&rate=5.695234192402508E-4]:1.113837398515E-1)[&rate=5.695234192402508E-4]:2.943865918226E-1,(((92[&rate=5.695234192402508E-4]:1.070788671157E-1,(90[&rate=5.695234192402508E-4]:8.497007519864E-2,91[&rate=5.695234192402508E-4]:8.497007519864E-2)[&rate=5.695234192402508E-4]:2.210879191703E-2)[&rate=5.695234192402508E-4]:1.56484533849E-1,87[&rate=5.695234192402508E-4]:2.498647708277E-1)[&rate=5.695234192402508E-4]:6.281759247112E-3,(83[&rate=5.695234192402508E-4]:1.544788486144E-1,(((84[&rate=5.695234192402508E-4]:2.994389090251E-2,85[&rate=5.695234192402508E-4]:2.994389090251E-2)[&rate=5.695234192402508E-4]:6.217856641218E-2,86[&rate=5.695234192402508E-4]:9.212245731469E-2)[&rate=5.695234192402508E-4]:1.108075846028E-2,93[&rate=5.695234192402508E-4]:1.16901845912E-1)[&rate=5.695234192402508E-4]:5.127563283943E-2)[&rate=5.695234192402508E-4]:1.016676814604E-1)[&rate=5.695234192402508E-4]:1.359251714624E-1)[&rate=5.695234192402508E-4]:9.233429240115E-1,(3[&rate=5.695234192402508E-4]:6.268783706189E-1,18[&rate=5.695234192402508E-4]:7.419468637695E-1)[&rate=5.695234192402508E-4]:1.488102275326E-1)[&rate=5.695234192402508E-4]:2.767904942677E-1)[&rate=5.695234192402508E-4]:3.174819496343E-1)[&rate=5.695234192402508E-4]:6.020779759169E-1,101[&rate=5.695234192402508E-4]:9.692992919429E-1)[&rate=5.695234192402508E-4]:6.051210751688E-1,(((96[&rate=5.695234192402508E-4]:4.598970878531E-1,(95[&rate=5.695234192402508E-4]:3.145961502801E-1,(94[&rate=5.695234192402508E-4]:1.061487682739E-1,100[&rate=5.695234192402508E-4]:1.061487682739E-1)[&rate=5.695234192402508E-4]:1.237479284541E-1)[&rate=5.695234192402508E-4]:1.698911015074E-1)[&rate=5.695234192402508E-4]:1.261234513264E-1,(99[&rate=5.695234192402508E-4]:5.261798727064E-1,98[&rate=5.695234192402508E-4]:5.043219492092E-1)[&rate=5.695234192402508E-4]:9.535979215592E-2)[&rate=5.695234192402508E-4]:8.958654834923E-2,146[&rate=5.695234192402508E-4]:6.81071568403E-1)[&rate=5.695234192402508E-4]:4.040321894988E-2)[&rate=5.695234192402508E-4]:5.386931296574E-3,(97[&rate=5.695234192402508E-4]:5.353495974756E-1,147[&rate=5.695234192402508E-4]:6.637648980221E-1)[&rate=5.695234192402508E-4]:2.552905727198E-4)[&rate=5.695234192402508E-4]:4.708548232448E-2,(39[&rate=5.695234192402508E-4]:6.411501324453E-1,40[&rate=5.695234192402508E-4]:6.411501324453E-1)[&rate=5.695234192402508E-4]:1.25784892937E-2)[&rate=5.695234192402508E-4]:5.262285451141E-3,((2[&rate=5.695234192402508E-4]:1.222669308424E0,(31[&rate=5.695234192402508E-4]:1.006295339218E0,((22[&rate=5.695234192402508E-4]:3.82013986929E-1,27[&rate=5.695234192402508E-4]:3.984523430934E-1)[&rate=5.695234192402508E-4]:4.724017404632E-1,(26[&rate=5.695234192402508E-4]:8.008731483937E-1,(7[&rate=5.695234192402508E-4]:3.092100274888E-1,8[&rate=5.695234192402508E-4]:3.092100274888E-1)[&rate=5.695234192402508E-4]:3.848138058364E-1)[&rate=5.695234192402508E-4]:6.450148310823E-2)[&rate=5.695234192402508E-4]:9.708509127802E-2)[&rate=5.695234192402508E-4]:4.437712294796E-1)[&rate=5.695234192402508E-4]:1.352021336941E0,16[&rate=5.695234192402508E-4]:2.703457768653E0)[&rate=5.695234192402508E-4]:4.102606465475E-2)[&rate=5.695234192402508E-4]:1.620838095665E-1)[&rate=5.695234192402508E-4]:5.90094898114E-1,((((128[&rate=5.695234192402508E-4]:1.026351351865E0,((((64[&rate=5.695234192402508E-4]:1.113695614039E-1,62[&rate=5.695234192402508E-4]:1.524654518149E-1)[&rate=5.695234192402508E-4]:1.343473604598E-1,(65[&rate=5.695234192402508E-4]:9.304833119224E-2,60[&rate=5.695234192402508E-4]:9.304833119224E-2)[&rate=5.695234192402508E-4]:1.983659164719E-3)[&rate=5.695234192402508E-4]:3.400797353823E-1,(63[&rate=5.695234192402508E-4]:8.787837087395E-3,61[&rate=5.695234192402508E-4]:4.988372749844E-2)[&rate=5.695234192402508E-4]:5.770088201585E-1)[&rate=5.695234192402508E-4]:4.422624239323E-1,((118[&rate=5.695234192402508E-4]:7.32962958359E-1,((132[&rate=5.695234192402508E-4]:2.145257168907E-1,129[&rate=5.695234192402508E-4]:2.117859908633E-1)[&rate=5.695234192402508E-4]:2.406840030707E-2,(131[&rate=5.695234192402508E-4]:1.388020363077E-1,130[&rate=5.695234192402508E-4]:1.360623102803E-1)[&rate=5.695234192402508E-4]:9.979208089008E-2)[&rate=5.695234192402508E-4]:3.601222658187E-1)[&rate=5.695234192402508E-4]:7.44611108891E-2,69[&rate=5.695234192402508E-4]:8.183829733577E-1)[&rate=5.695234192402508E-4]:2.617309023413E-1)[&rate=5.695234192402508E-4]:9.692240767279E-2)[&rate=5.695234192402508E-4]:5.376980338455E-1,(45[&rate=5.695234192402508E-4]:7.150985004872E-1,(((43[&rate=5.695234192402508E-4]:5.039285666214E-1,(42[&rate=5.695234192402508E-4]:1.372381779538E-1,(41[&rate=5.695234192402508E-4]:1.257019901959E-1,48[&rate=5.695234192402508E-4]:1.694178371904E-1)[&rate=5.695234192402508E-4]:6.071706883688E-3)[&rate=5.695234192402508E-4]:3.175100607988E-1)[&rate=5.695234192402508E-4]:3.913530489903E-2,46[&rate=5.695234192402508E-4]:5.430638715204E-1)[&rate=5.695234192402508E-4]:1.525757434914E-1,((51[&rate=5.695234192402508E-4]:8.960568054078E-2,47[&rate=5.695234192402508E-4]:1.169280849123E-1)[&rate=5.695234192402508E-4]:5.630929726194E-1,(44[&rate=5.695234192402508E-4]:5.169734826397E-1,(50[&rate=5.695234192402508E-4]:4.442806509739E-1,49[&rate=5.695234192402508E-4]:4.442806509739E-1)[&rate=5.695234192402508E-4]:4.537042729428E-2)[&rate=5.695234192402508E-4]:1.575830940178E-1)[&rate=5.695234192402508E-4]:1.56185574802E-2)[&rate=5.695234192402508E-4]:2.765560678672E-2)[&rate=5.695234192402508E-4]:7.555467293178E-2)[&rate=5.695234192402508E-4]:2.373622141924E-1,35[&rate=5.695234192402508E-4]:2.726444766151E-1)[&rate=5.695234192402508E-4]:1.186559624637E-2,(127[&rate=5.695234192402508E-4]:2.640278727287E0,(36[&rate=5.695234192402508E-4]:1.316595365055E-2,121[&rate=5.695234192402508E-4]:2.092618008445E0)[&rate=5.695234192402508E-4]:1.065648284308E-1)[&rate=5.695234192402508E-4]:2.113546332458E-1)[&rate=5.695234192402508E-4]:4.559880845645E-1)[&rate=5.695234192402508E-4]:1.073666020569E-1)[&rate=5.695234192402508E-4]:2.856273996091E-2,34[&rate=5.695234192402508E-4]:1.341380081375E-2)[&rate=5.695234192402508E-4]:3.00763279421E-2)[&rate=5.695234192402508E-4]:1.549949392323E-1,(32[&rate=5.695234192402508E-4]:3.644767252195E-2,33[&rate=5.695234192402508E-4]:4.192712457666E-2)[&rate=5.695234192402508E-4]:1.401195872471E-1);
tree STATE_24120000 [&joint=-20985.91545912889,lnP=-20985.91545912889] = [&R] (((34[&rate=5.832354629025053E-4]:2.155144169718E-2,((67[&rate=5.832354629025053E-4]:3.033079359288E-1,(123[&rate=5.832354629025053E-4]:3.282805107281E-1,(122[&rate=5.832354629025053E-4]:2.978611068459E-1,124[&rate=5.832354629025053E-4]:2.951288664088E-1)[&rate=5.832354629025053E-4]:3.04194038822E-2)[&rate=5.832354629025053E-4]:4.762999755414E-1)[&rate=5.832354629025053E-4]:2.432445445383E-1,(((135[&rate=5.832354629025053E-4]:5.901177621601E-1,(138[&rate=5.832354629025053E-4]:1.742044233712E-1,136[&rate=5.832354629025053E-4]:4.269757405597E-2)[&rate=5.832354629025053E-4]:6.15913338789E-1)[&rate=5.832354629025053E-4]:8.675720329095E-1,(126[&rate=5.832354629025053E-4]:9.54465214772E-1,(120[&rate=5.832354629025053E-4]:1.283522435618E0,119[&rate=5.832354629025053E-4]:1.379412846577E0)[&rate=5.832354629025053E-4]:3.607548908386E-1)[&rate=5.832354629025053E-4]:6.546726313323E-2)[&rate=5.832354629025053E-4]:7.4266281627E-1,66[&rate=5.832354629025053E-4]:5.154211044903E-1)[&rate=5.832354629025053E-4]:3.11313759768E-2)[&rate=5.832354629025053E-4]:3.380126598601E-1)[&rate=5.832354629025053E-4]:4.194957596386E-2,(((59[&rate=5.832354629025053E-4]:4.415586844661E-1,((55[&rate=5.832354629025053E-4]:3.636903547485E-1,56[&rate=5.832354629025053E-4]:3.636903547485E-1)[&rate=5.832354629025053E-4]:3.963968813252E-2,((54[&rate=5.832354629025053E-4]:2.795121948199E-1,58[&rate=5.832354629025053E-4]:3.368892440002E-1)[&rate=5.832354629025053E-4]:3.086773570912E-2,(57[&rate=5.832354629025053E-4]:2.696155915486E-1,37[&rate=5.832354629025053E-4]:3.051347172317E-1)[&rate=5.832354629025053E-4]:8.174794553771E-2)[&rate=5.832354629025053E-4]:6.289546754341E-2)[&rate=5.832354629025053E-4]:3.003192027345E-2)[&rate=5.832354629025053E-4]:2.499183316644E-1,68[&rate=5.832354629025053E-4]:6.422966882615E-1)[&rate=5.832354629025053E-4]:3.906345636091E-1,(125[&rate=5.832354629025053E-4]:7.579083385748E-1,(((((12[&rate=5.832354629025053E-4]:2.744392878466E-1,5[&rate=5.832354629025053E-4]:2.360831234632E-1)[&rate=5.832354629025053E-4]:2.541399563627E-1,29[&rate=5.832354629025053E-4]:6.354285592779E-1)[&rate=5.832354629025053E-4]:4.68675765822E-1,103[&rate=5.832354629025053E-4]:8.712276127711E-1)[&rate=5.832354629025053E-4]:1.345880964932E0,52[&rate=5.832354629025053E-4]:5.528148431425E-1)[&rate=5.832354629025053E-4]:1.68790463773E-1,((((((73[&rate=5.832354629025053E-4]:3.346948417885E-1,71[&rate=5.832354629025053E-4]:2.662016911036E-1)[&rate=5.832354629025053E-4]:2.2256441809E-1,((82[&rate=5.832354629025053E-4]:3.209517016038E-1,79[&rate=5.832354629025053E-4]:3.127325235217E-1)[&rate=5.832354629025053E-4]:5.840374350461E-2,(78[&rate=5.832354629025053E-4]:4.379484330949E-2,72[&rate=5.832354629025053E-4]:2.187703509018E-2)[&rate=5.832354629025053E-4]:3.273414237169E-1)[&rate=5.832354629025053E-4]:1.450271024413E-1)[&rate=5.832354629025053E-4]:6.709199145803E-2,(77[&rate=5.832354629025053E-4]:3.886175830033E-1,(81[&rate=5.832354629025053E-4]:5.199819255619E-2,80[&rate=5.832354629025053E-4]:5.199819255619E-2)[&rate=5.832354629025053E-4]:2.927837740087E-1)[&rate=5.832354629025053E-4]:2.302542162785E-1)[&rate=5.832354629025053E-4]:1.022327760389E-1,(75[&rate=5.832354629025053E-4]:3.756545457416E-1,(70[&rate=5.832354629025053E-4]:2.768207410509E-1,(74[&rate=5.832354629025053E-4]:2.014171824685E-1,76[&rate=5.832354629025053E-4]:2.014171824685E-1)[&rate=5.832354629025053E-4]:1.137597229659E-1)[&rate=5.832354629025053E-4]:6.047764030723E-2)[&rate=5.832354629025053E-4]:3.509294816337E-1)[&rate=5.832354629025053E-4]:5.941734942697E-1,53[&rate=5.832354629025053E-4]:5.74294463033E-1)[&rate=5.832354629025053E-4]:3.062499876393E-2,(134[&rate=5.832354629025053E-4]:3.735436396328E-1,(133[&rate=5.832354629025053E-4]:3.455062012212E-1,137[&rate=5.832354629025053E-4]:3.866020916323E-1)[&rate=5.832354629025053E-4]:5.817442471272E-2)[&rate=5.832354629025053E-4]:9.833183328312E-1)[&rate=5.832354629025053E-4]:1.084891238072E-1)[&rate=5.832354629025053E-4]:2.548822666319E-1)[&rate=5.832354629025053E-4]:4.416895799626E-1)[&rate=5.832354629025053E-4]:4.413041021928E-1)[&rate=5.832354629025053E-4]:1.891445574786E-1,(((38[&rate=5.832354629025053E-4]:9.490547532652E-1,((((98[&rate=5.832354629025053E-4]:5.99679788653E-1,((((((15[&rate=5.832354629025053E-4]:3.017005465307E-1,10[&rate=5.832354629025053E-4]:2.633443821473E-1)[&rate=5.832354629025053E-4]:2.530739098998E-1,6[&rate=5.832354629025053E-4]:4.999799358827E-1)[&rate=5.832354629025053E-4]:1.349456472407E-1,(18[&rate=5.832354629025053E-4]:4.262166647792E-1,3[&rate=5.832354629025053E-4]:3.111481716286E-1)[&rate=5.832354629025053E-4]:2.717226169743E-1)[&rate=5.832354629025053E-4]:6.882765622421E-1,((88[&rate=5.832354629025053E-4]:1.880669207058E-2,89[&rate=5.832354629025053E-4]:3.250532220759E-2)[&rate=5.832354629025053E-4]:6.441134405654E-1,((((86[&rate=5.832354629025053E-4]:6.964760842397E-2,83[&rate=5.832354629025053E-4]:6.964760842397E-2)[&rate=5.832354629025053E-4]:7.095136180913E-3,(84[&rate=5.832354629025053E-4]:7.254575347925E-2,93[&rate=5.832354629025053E-4]:8.624438361626E-2)[&rate=5.832354629025053E-4]:4.196991125636E-3)[&rate=5.832354629025053E-4]:7.667693600676E-2,85[&rate=5.832354629025053E-4]:1.534196806116E-1)[&rate=5.832354629025053E-4]:8.34603591792E-2,((92[&rate=5.832354629025053E-4]:1.17229166427E-1,(90[&rate=5.832354629025053E-4]:2.992076592814E-2,91[&rate=5.832354629025053E-4]:2.992076592814E-2)[&rate=5.832354629025053E-4]:8.730840049887E-2)[&rate=5.832354629025053E-4]:5.053388642726E-2,87[&rate=5.832354629025053E-4]:1.540644227172E-1)[&rate=5.832354629025053E-4]:8.28156170736E-2)[&rate=5.832354629025053E-4]:4.260400928451E-1)[&rate=5.832354629025053E-4]:1.147953245606E0)[&rate=5.832354629025053E-4]:1.034669196531E-1,((((113[&rate=5.832354629025053E-4]:6.372533435286E-1,((30[&rate=5.832354629025053E-4]:2.87192988804E-1,4[&rate=5.832354629025053E-4]:1.14590249078E-1)[&rate=5.832354629025053E-4]:4.518126722727E-1,9[&rate=5.832354629025053E-4]:6.157179898438E-1)[&rate=5.832354629025053E-4]:1.331617560277E-2)[&rate=5.832354629025053E-4]:8.821652974538E-2,(((117[&rate=5.832354629025053E-4]:3.533180403783E-1,105[&rate=5.832354629025053E-4]:3.23181054077E-1)[&rate=5.832354629025053E-4]:2.444027755619E-1,110[&rate=5.832354629025053E-4]:5.89501637858E-1)[&rate=5.832354629025053E-4]:1.196340341242E-1,(14[&rate=5.832354629025053E-4]:5.769294275899E-1,17[&rate=5.832354629025053E-4]:6.152855919736E-1)[&rate=5.832354629025053E-4]:1.376856964469E-1)[&rate=5.832354629025053E-4]:1.085474923715E-2)[&rate=5.832354629025053E-4]:2.360398606558E-1,(((13[&rate=5.832354629025053E-4]:4.056888923237E-1,19[&rate=5.832354629025053E-4]:4.440450567074E-1)[&rate=5.832354629025053E-4]:3.250858430889E-1,(115[&rate=5.832354629025053E-4]:6.160800378334E-1,(108[&rate=5.832354629025053E-4]:6.054697955173E-1,((114[&rate=5.832354629025053E-4]:1.850169058644E-1,112[&rate=5.832354629025053E-4]:2.672086866862E-1)[&rate=5.832354629025053E-4]:1.800294057744E-1,(109[&rate=5.832354629025053E-4]:3.477879248878E-1,107[&rate=5.832354629025053E-4]:3.286098426961E-1)[&rate=5.832354629025053E-4]:9.671044154539E-2)[&rate=5.832354629025053E-4]:1.828892373032E-1)[&rate=5.832354629025053E-4]:6.814448889146E-2)[&rate=5.832354629025053E-4]:3.250291675732E-2)[&rate=5.832354629025053E-4]:3.830106180302E-2,((((139[&rate=5.832354629025053E-4]:5.74157151997E-1,104[&rate=5.832354629025053E-4]:3.823763300792E-1)[&rate=5.832354629025053E-4]:8.041441929894E-2,111[&rate=5.832354629025053E-4]:4.792291055425E-1)[&rate=5.832354629025053E-4]:8.538286113651E-2,106[&rate=5.832354629025053E-4]:5.481736105147E-1)[&rate=5.832354629025053E-4]:1.759467815444E-1,(116[&rate=5.832354629025053E-4]:6.523375869291E-1,(148[&rate=5.832354629025053E-4]:3.474301011301E-1,143[&rate=5.832354629025053E-4]:3.446903751028E-1)[&rate=5.832354629025053E-4]:3.432636501826E-1)[&rate=5.832354629025053E-4]:1.150883252725E-2)[&rate=5.832354629025053E-4]:2.303759693741E-2)[&rate=5.832354629025053E-4]:1.924339367142E-1)[&rate=5.832354629025053E-4]:4.154202403525E-1,(((141[&rate=5.832354629025053E-4]:3.729120723635E-1,(144[&rate=5.832354629025053E-4]:3.674515327759E-1,145[&rate=5.832354629025053E-4]:3.729309848309E-1)[&rate=5.832354629025053E-4]:2.720813560251E-3)[&rate=5.832354629025053E-4]:1.164108962996E-1,142[&rate=5.832354629025053E-4]:4.920626946907E-1)[&rate=5.832354629025053E-4]:9.933093346136E-1,((102[&rate=5.832354629025053E-4]:2.615892105166E-3,(((25[&rate=5.832354629025053E-4]:5.163867348514E-1,20[&rate=5.832354629025053E-4]:4.972086526597E-1)[&rate=5.832354629025053E-4]:5.395875863589E-2,23[&rate=5.832354629025053E-4]:5.593865893777E-1)[&rate=5.832354629025053E-4]:2.087512813205E-1,(11[&rate=5.832354629025053E-4]:4.865860598035E-1,140[&rate=5.832354629025053E-4]:4.674079776117E-1)[&rate=5.832354629025053E-4]:1.966203040455E-1)[&rate=5.832354629025053E-4]:3.851629529137E-1)[&rate=5.832354629025053E-4]:1.442233551231E-1,(((28[&rate=5.832354629025053E-4]:7.140838872083E-1,21[&rate=5.832354629025053E-4]:6.894263529618E-1)[&rate=5.832354629025053E-4]:9.555072601113E-2,1[&rate=5.832354629025053E-4]:2.333324335645E-2)[&rate=5.832354629025053E-4]:2.510094088954E-1,24[&rate=5.832354629025053E-4]:1.05516457006E0)[&rate=5.832354629025053E-4]:2.533185127845E-1)[&rate=5.832354629025053E-4]:9.195743961026E-2)[&rate=5.832354629025053E-4]:6.416068470415E-2)[&rate=5.832354629025053E-4]:7.439662498279E-2)[&rate=5.832354629025053E-4]:4.218728384351E-1,101[&rate=5.832354629025053E-4]:7.937473829056E-1)[&rate=5.832354629025053E-4]:6.506812641948E-1)[&rate=5.832354629025053E-4]:1.388346776754E-1,(96[&rate=5.832354629025053E-4]:4.826333073645E-1,99[&rate=5.832354629025053E-4]:5.181524330473E-1)[&rate=5.832354629025053E-4]:2.422199567782E-1)[&rate=5.832354629025053E-4]:5.57194706235E-2,(95[&rate=5.832354629025053E-4]:6.62559680554E-1,(94[&rate=5.832354629025053E-4]:3.392267083821E-1,100[&rate=5.832354629025053E-4]:3.392267083821E-1)[&rate=5.832354629025053E-4]:2.386335186199E-1)[&rate=5.832354629025053E-4]:1.426032181465E-1)[&rate=5.832354629025053E-4]:1.275169342401E-1,((39[&rate=5.832354629025053E-4]:6.646401231038E-1,(16[&rate=5.832354629025053E-4]:2.591228713053E0,(40[&rate=5.832354629025053E-4]:4.963458269928E-1,((((31[&rate=5.832354629025053E-4]:7.319283758132E-1,2[&rate=5.832354629025053E-4]:5.045311155391E-1)[&rate=5.832354629025053E-4]:3.93245400841E-1,(22[&rate=5.832354629025053E-4]:8.64183226623E-1,27[&rate=5.832354629025053E-4]:8.806215827873E-1)[&rate=5.832354629025053E-4]:2.061960294831E-1)[&rate=5.832354629025053E-4]:2.277231042167E-2,((7[&rate=5.832354629025053E-4]:4.112640468703E-1,8[&rate=5.832354629025053E-4]:4.112640468703E-1)[&rate=5.832354629025053E-4]:5.275520135126E-1,26[&rate=5.832354629025053E-4]:1.045665375451E0)[&rate=5.832354629025053E-4]:5.844509518607E-2)[&rate=5.832354629025053E-4]:1.521508600783E0,146[&rate=5.832354629025053E-4]:6.055502039898E-1)[&rate=5.832354629025053E-4]:1.101420223789E-2)[&rate=5.832354629025053E-4]:9.389959943471E-3)[&rate=5.832354629025053E-4]:1.589043361675E-1)[&rate=5.832354629025053E-4]:9.601968315464E-2,(147[&rate=5.832354629025053E-4]:7.946655543383E-1,97[&rate=5.832354629025053E-4]:6.662502537918E-1)[&rate=5.832354629025053E-4]:2.337130110044E-2)[&rate=5.832354629025053E-4]:3.267576438716E-2)[&rate=5.832354629025053E-4]:2.240251935487E-1)[&rate=5.832354629025053E-4]:3.165786593704E-1,(((((43[&rate=5.832354629025053E-4]:4.343916988592E-1,46[&rate=5.832354629025053E-4]:4.343916988592E-1)[&rate=5.832354629025053E-4]:1.280660100658E-1,(41[&rate=5.832354629025053E-4]:4.526456871548E-1,(42[&rate=5.832354629025053E-4]:3.769245942828E-1,48[&rate=5.832354629025053E-4]:4.15175960403E-1)[&rate=5.832354629025053E-4]:8.118557374629E-2)[&rate=5.832354629025053E-4]:5.516721302716E-2)[&rate=5.832354629025053E-4]:1.535980604921E-1,((51[&rate=5.832354629025053E-4]:6.24074935537E-1,(47[&rate=5.832354629025053E-4]:5.913608367809E-1,(50[&rate=5.832354629025053E-4]:4.968536013489E-1,44[&rate=5.832354629025053E-4]:5.241760057204E-1)[&rate=5.832354629025053E-4]:6.172035018631E-2)[&rate=5.832354629025053E-4]:6.003650312758E-2)[&rate=5.832354629025053E-4]:1.173731425975E-2,49[&rate=5.832354629025053E-4]:6.303477689225E-1)[&rate=5.832354629025053E-4]:5.292111524885E-2)[&rate=5.832354629025053E-4]:9.440967127099E-2,45[&rate=5.832354629025053E-4]:8.022687193767E-1)[&rate=5.832354629025053E-4]:2.991655740114E-1,(121[&rate=5.832354629025053E-4]:2.282952175204E0,(35[&rate=5.832354629025053E-4]:9.417854883489E-2,(36[&rate=5.832354629025053E-4]:8.756445345958E-2,(127[&rate=5.832354629025053E-4]:2.435415523514E0,(((((132[&rate=5.832354629025053E-4]:2.448422592053E-1,129[&rate=5.832354629025053E-4]:2.42102533178E-1)[&rate=5.832354629025053E-4]:1.667318551945E-1,(130[&rate=5.832354629025053E-4]:1.983412563347E-1,131[&rate=5.832354629025053E-4]:2.01080982362E-1)[&rate=5.832354629025053E-4]:2.104931320378E-1)[&rate=5.832354629025053E-4]:2.49194093147E-1,(118[&rate=5.832354629025053E-4]:7.768833123654E-1,69[&rate=5.832354629025053E-4]:7.878422164751E-1)[&rate=5.832354629025053E-4]:1.813147052398E-2)[&rate=5.832354629025053E-4]:4.728784923605E-1,((65[&rate=5.832354629025053E-4]:1.466615985631E-1,(64[&rate=5.832354629025053E-4]:2.699872900591E-1,(60[&rate=5.832354629025053E-4]:1.062155675114E-1,62[&rate=5.832354629025053E-4]:2.979963894292E-1)[&rate=5.832354629025053E-4]:1.308679104097E-2)[&rate=5.832354629025053E-4]:2.735924001072E-2)[&rate=5.832354629025053E-4]:2.81766931663E-1,(63[&rate=5.832354629025053E-4]:3.004321842346E-1,61[&rate=5.832354629025053E-4]:3.415280746456E-1)[&rate=5.832354629025053E-4]:2.786812774982E-1)[&rate=5.832354629025053E-4]:6.476839231061E-1)[&rate=5.832354629025053E-4]:1.037887525225E-1,128[&rate=5.832354629025053E-4]:1.231956000375E0)[&rate=5.832354629025053E-4]:1.65103358755E-1)[&rate=5.832354629025053E-4]:1.726968751514E-1)[&rate=5.832354629025053E-4]:5.318943784107E-2)[&rate=5.832354629025053E-4]:6.274622910921E-2)[&rate=5.832354629025053E-4]:1.891386044476E-1)[&rate=5.832354629025053E-4]:3.172045837283E-1)[&rate=5.832354629025053E-4]:3.02825673732E-1,(33[&rate=5.832354629025053E-4]:7.951100221771E-2,32[&rate=5.832354629025053E-4]:7.4031550163E-2)[&rate=5.832354629025053E-4]:7.130582839917E-3)[&rate=5.832354629025053E-4]:1.495656339177E-1);
tree STATE_24210000 [&joint=-20968.273657230155,lnP=-20968.273657230155] = [&R] (((((67[&rate=6.552982517832235E-4]:1.41332843381E-1,((124[&rate=6.552982517832235E-4]:9.166124890603E-2,123[&rate=6.552982517832235E-4]:9.439348934315E-2)[&rate=6.552982517832235E-4]:2.048658842625E-1,122[&rate=6.552982517832235E-4]:2.992593736057E-1)[&rate=6.552982517832235E-4]:3.43346020116E-1)[&rate=6.552982517832235E-4]:1.117439258858E-1,((119[&rate=6.552982517832235E-4]:1.908323260805E0,(126[&rate=6.552982517832235E-4]:7.377078195168E-1,((135[&rate=6.552982517832235E-4]:4.551835858563E-1,(138[&rate=6.552982517832235E-4]:2.173934115058E-1,136[&rate=6.552982517832235E-4]:8.588656219057E-2)[&rate=6.552982517832235E-4]:4.377901743506E-1)[&rate=6.552982517832235E-4]:4.734405876488E-2,120[&rate=6.552982517832235E-4]:7.545824391417E-1)[&rate=6.552982517832235E-4]:6.7293749206E-1)[&rate=6.552982517832235E-4]:3.849129186445E-1)[&rate=6.552982517832235E-4]:3.067270901037E-1,66[&rate=6.552982517832235E-4]:1.8217363858E-1)[&rate=6.552982517832235E-4]:7.09031306868E-2)[&rate=6.552982517832235E-4]:5.515109376524E-1,((((57[&rate=6.552982517832235E-4]:3.959878818013E-1,(((54[&rate=6.552982517832235E-4]:2.252676210338E-1,37[&rate=6.552982517832235E-4]:3.017703532743E-1)[&rate=6.552982517832235E-4]:9.434027722024E-3,58[&rate=6.552982517832235E-4]:2.920786979362E-1)[&rate=6.552982517832235E-4]:7.437284649913E-2,(59[&rate=6.552982517832235E-4]:3.145208343805E-1,(55[&rate=6.552982517832235E-4]:2.34820611936E-1,56[&rate=6.552982517832235E-4]:2.34820611936E-1)[&rate=6.552982517832235E-4]:7.150350113294E-2)[&rate=6.552982517832235E-4]:3.280502699466E-2)[&rate=6.552982517832235E-4]:4.592977998901E-2)[&rate=6.552982517832235E-4]:1.261187030087E-1,68[&rate=6.552982517832235E-4]:4.701940165039E-1)[&rate=6.552982517832235E-4]:3.7827325931E-1,(125[&rate=6.552982517832235E-4]:8.038012892836E-1,((((((82[&rate=6.552982517832235E-4]:2.216304218568E-1,(79[&rate=6.552982517832235E-4]:1.918419713274E-1,(72[&rate=6.552982517832235E-4]:7.773009665651E-3,78[&rate=6.552982517832235E-4]:2.969081788497E-2)[&rate=6.552982517832235E-4]:1.621511534425E-1)[&rate=6.552982517832235E-4]:2.156927244734E-2)[&rate=6.552982517832235E-4]:8.132800021916E-2,(77[&rate=6.552982517832235E-4]:3.186599985971E-1,(73[&rate=6.552982517832235E-4]:1.613811489573E-1,71[&rate=6.552982517832235E-4]:9.288799827243E-2)[&rate=6.552982517832235E-4]:1.627583016945E-1)[&rate=6.552982517832235E-4]:1.169568375293E-2)[&rate=6.552982517832235E-4]:2.265210133023E-1,(80[&rate=6.552982517832235E-4]:1.391749027331E-1,81[&rate=6.552982517832235E-4]:1.391749027331E-1)[&rate=6.552982517832235E-4]:3.738661764808E-1)[&rate=6.552982517832235E-4]:3.101972263087E-1,((70[&rate=6.552982517832235E-4]:4.950743028927E-1,(74[&rate=6.552982517832235E-4]:4.933950375312E-1,76[&rate=6.552982517832235E-4]:4.933950375312E-1)[&rate=6.552982517832235E-4]:4.003542974499E-2)[&rate=6.552982517832235E-4]:1.747047095615E-1,75[&rate=6.552982517832235E-4]:7.081351768377E-1)[&rate=6.552982517832235E-4]:1.644181971781E-1)[&rate=6.552982517832235E-4]:5.978601805221E-1,(52[&rate=6.552982517832235E-4]:6.629683489498E-1,53[&rate=6.552982517832235E-4]:6.547716276384E-1)[&rate=6.552982517832235E-4]:6.917886828729E-2)[&rate=6.552982517832235E-4]:1.173475786924E-1,((((12[&rate=6.552982517832235E-4]:4.247877922976E-1,5[&rate=6.552982517832235E-4]:3.864316279141E-1)[&rate=6.552982517832235E-4]:9.330076135145E-2,29[&rate=6.552982517832235E-4]:6.249378687176E-1)[&rate=6.552982517832235E-4]:2.458605240037E-1,103[&rate=6.552982517832235E-4]:6.379216803925E-1)[&rate=6.552982517832235E-4]:1.421162355587E0,((137[&rate=6.552982517832235E-4]:3.906330177217E-1,134[&rate=6.552982517832235E-4]:3.194001410095E-1)[&rate=6.552982517832235E-4]:1.698976271947E-1,133[&rate=6.552982517832235E-4]:5.194347545053E-1)[&rate=6.552982517832235E-4]:6.4923832257E-1)[&rate=6.552982517832235E-4]:4.54704494511E-1)[&rate=6.552982517832235E-4]:1.728857283267E-1)[&rate=6.552982517832235E-4]:2.113326531971E-1)[&rate=6.552982517832235E-4]:4.187156039852E-1,((38[&rate=6.552982517832235E-4]:6.494961516215E-1,(((98[&rate=6.552982517832235E-4]:5.490817619994E-1,((94[&rate=6.552982517832235E-4]:3.447392507566E-1,100[&rate=6.552982517832235E-4]:3.447392507566E-1)[&rate=6.552982517832235E-4]:4.824664673438E-2,95[&rate=6.552982517832235E-4]:4.776853510431E-1)[&rate=6.552982517832235E-4]:8.232537270507E-2)[&rate=6.552982517832235E-4]:6.024952621755E-2,(96[&rate=6.552982517832235E-4]:5.553375099675E-1,99[&rate=6.552982517832235E-4]:5.908566356504E-1)[&rate=6.552982517832235E-4]:4.03325760638E-2)[&rate=6.552982517832235E-4]:2.632934473315E-2,((39[&rate=6.552982517832235E-4]:4.623792093645E-1,((((22[&rate=6.552982517832235E-4]:4.201563831652E-1,27[&rate=6.552982517832235E-4]:4.365947393296E-1)[&rate=6.552982517832235E-4]:3.447241622556E-1,(((7[&rate=6.552982517832235E-4]:2.806324464524E-1,8[&rate=6.552982517832235E-4]:2.806324464524E-1)[&rate=6.552982517832235E-4]:1.36494012368E-1,26[&rate=6.552982517832235E-4]:5.239757738889E-1)[&rate=6.552982517832235E-4]:1.981447244868E-1,31[&rate=6.552982517832235E-4]:7.659561148141E-1)[&rate=6.552982517832235E-4]:5.371895115483E-2)[&rate=6.552982517832235E-4]:2.452156418255E-1,2[&rate=6.552982517832235E-4]:8.374934475204E-1)[&rate=6.552982517832235E-4]:1.578823284474E0,(147[&rate=6.552982517832235E-4]:4.276725554963E-1,146[&rate=6.552982517832235E-4]:4.905140855509E-1)[&rate=6.552982517832235E-4]:8.929542284926E-2)[&rate=6.552982517832235E-4]:2.788280199232E-3)[&rate=6.552982517832235E-4]:3.96234769884E-2,(((((((3[&rate=6.552982517832235E-4]:6.665420672445E-1,(((88[&rate=6.552982517832235E-4]:3.950608266073E-2,89[&rate=6.552982517832235E-4]:5.320471279774E-2)[&rate=6.552982517832235E-4]:4.119958359864E-2,87[&rate=6.552982517832235E-4]:8.070566625937E-2)[&rate=6.552982517832235E-4]:2.251745478663E-1,((92[&rate=6.552982517832235E-4]:3.144525095057E-2,(90[&rate=6.552982517832235E-4]:2.117542234865E-2,91[&rate=6.552982517832235E-4]:2.117542234865E-2)[&rate=6.552982517832235E-4]:1.026982860192E-2)[&rate=6.552982517832235E-4]:1.40303264025E-1,((86[&rate=6.552982517832235E-4]:1.410189188808E-1,((83[&rate=6.552982517832235E-4]:5.319709298079E-2,84[&rate=6.552982517832235E-4]:5.319709298079E-2)[&rate=6.552982517832235E-4]:4.32339547842E-2,93[&rate=6.552982517832235E-4]:1.10129677902E-1)[&rate=6.552982517832235E-4]:4.458787111583E-2)[&rate=6.552982517832235E-4]:2.036465977999E-3,85[&rate=6.552982517832235E-4]:1.430553848588E-1)[&rate=6.552982517832235E-4]:1.499449997971E-2)[&rate=6.552982517832235E-4]:1.478303292871E-1)[&rate=6.552982517832235E-4]:9.00387880516E-1)[&rate=6.552982517832235E-4]:2.017951335046E-1,(6[&rate=6.552982517832235E-4]:4.995734667079E-1,(18[&rate=6.552982517832235E-4]:5.143070935669E-1,(15[&rate=6.552982517832235E-4]:3.10116034577E-1,10[&rate=6.552982517832235E-4]:2.717598701935E-1)[&rate=6.552982517832235E-4]:1.959718809076E-1)[&rate=6.552982517832235E-4]:4.828007177111E-2)[&rate=6.552982517832235E-4]:4.208185285618E-1)[&rate=6.552982517832235E-4]:4.568568268136E-1,((((24[&rate=6.552982517832235E-4]:9.935485201804E-1,((28[&rate=6.552982517832235E-4]:4.837225864503E-1,21[&rate=6.552982517832235E-4]:4.590650522039E-1)[&rate=6.552982517832235E-4]:3.25923521132E-1,1[&rate=6.552982517832235E-4]:2.334473771941E-2)[&rate=6.552982517832235E-4]:1.893818646528E-1)[&rate=6.552982517832235E-4]:1.614483693142E-1,((20[&rate=6.552982517832235E-4]:7.173539776325E-1,(140[&rate=6.552982517832235E-4]:4.208115155326E-1,11[&rate=6.552982517832235E-4]:4.399895977243E-1)[&rate=6.552982517832235E-4]:2.006520511411E-1)[&rate=6.552982517832235E-4]:1.270576576104E-1,(25[&rate=6.552982517832235E-4]:4.947085043686E-1,23[&rate=6.552982517832235E-4]:4.837496002589E-1)[&rate=6.552982517832235E-4]:3.688812130661E-1)[&rate=6.552982517832235E-4]:2.9140717206E-1)[&rate=6.552982517832235E-4]:1.416248017484E-1,102[&rate=6.552982517832235E-4]:1.349778556267E-1)[&rate=6.552982517832235E-4]:4.314868678308E-2,((((117[&rate=6.552982517832235E-4]:7.583973310366E-1,((30[&rate=6.552982517832235E-4]:2.754317042741E-1,4[&rate=6.552982517832235E-4]:1.028289645481E-1)[&rate=6.552982517832235E-4]:4.985762252971E-1,9[&rate=6.552982517832235E-4]:6.507202583384E-1)[&rate=6.552982517832235E-4]:9.671816858855E-2)[&rate=6.552982517832235E-4]:3.078740132523E-2,((14[&rate=6.552982517832235E-4]:6.58461016535E-1,17[&rate=6.552982517832235E-4]:6.968171809187E-1)[&rate=6.552982517832235E-4]:1.013272566705E-1,((105[&rate=6.552982517832235E-4]:4.180441262318E-1,113[&rate=6.552982517832235E-4]:4.454413865056E-1)[&rate=6.552982517832235E-4]:1.69131452643E-1,110[&rate=6.552982517832235E-4]:6.090933870939E-1)[&rate=6.552982517832235E-4]:1.45215434057E-1)[&rate=6.552982517832235E-4]:2.665673312865E-2)[&rate=6.552982517832235E-4]:2.997877468545E-1,((((148[&rate=6.552982517832235E-4]:3.020744846898E-1,143[&rate=6.552982517832235E-4]:2.993347586625E-1)[&rate=6.552982517832235E-4]:2.720332696785E-1,116[&rate=6.552982517832235E-4]:5.357515899846E-1)[&rate=6.552982517832235E-4]:5.407751261415E-4,((139[&rate=6.552982517832235E-4]:5.39133319146E-1,(106[&rate=6.552982517832235E-4]:2.598430758001E-2,111[&rate=6.552982517832235E-4]:4.242266374438E-2)[&rate=6.552982517832235E-4]:3.213681896483E-1)[&rate=6.552982517832235E-4]:1.290451966561E-2,104[&rate=6.552982517832235E-4]:3.602570168939E-1)[&rate=6.552982517832235E-4]:2.363093208196E-1)[&rate=6.552982517832235E-4]:1.771962456231E-1,(((13[&rate=6.552982517832235E-4]:3.423255875489E-1,19[&rate=6.552982517832235E-4]:3.806817519326E-1)[&rate=6.552982517832235E-4]:7.981150793212E-2,115[&rate=6.552982517832235E-4]:3.399453146591E-1)[&rate=6.552982517832235E-4]:2.315005412446E-1,((109[&rate=6.552982517832235E-4]:4.979497009166E-1,(107[&rate=6.552982517832235E-4]:4.437767548367E-1,(114[&rate=6.552982517832235E-4]:1.330336756565E-1,112[&rate=6.552982517832235E-4]:2.152254564784E-1)[&rate=6.552982517832235E-4]:2.504691065775E-1)[&rate=6.552982517832235E-4]:3.499486388811E-2)[&rate=6.552982517832235E-4]:2.471751760874E-2,108[&rate=6.552982517832235E-4]:5.007494103062E-1)[&rate=6.552982517832235E-4]:1.282306921729E-1)[&rate=6.552982517832235E-4]:1.420427548301E-1)[&rate=6.552982517832235E-4]:2.90552361633E-1)[&rate=6.552982517832235E-4]:1.626414635169E-1,(((145[&rate=6.552982517832235E-4]:4.889935139303E-2,141[&rate=6.552982517832235E-4]:4.615962536545E-2)[&rate=6.552982517832235E-4]:4.335370295288E-1,144[&rate=6.552982517832235E-4]:4.769569288668E-1)[&rate=6.552982517832235E-4]:1.100270013123E-1,142[&rate=6.552982517832235E-4]:5.924633822341E-1)[&rate=6.552982517832235E-4]:8.290135741977E-1)[&rate=6.552982517832235E-4]:3.224928443719E-3)[&rate=6.552982517832235E-4]:1.498072111804E-1)[&rate=6.552982517832235E-4]:4.265091144245E-1,101[&rate=6.552982517832235E-4]:7.489634159597E-1)[&rate=6.552982517832235E-4]:5.826173822712E-1,97[&rate=6.552982517832235E-4]:2.873783878709E-1)[&rate=6.552982517832235E-4]:3.407893388693E-2,40[&rate=6.552982517832235E-4]:3.92495573124E-1)[&rate=6.552982517832235E-4]:5.548263625421E-2,16[&rate=6.552982517832235E-4]:2.533471135495E0)[&rate=6.552982517832235E-4]:5.402447697465E-2)[&rate=6.552982517832235E-4]:5.242646050883E-3)[&rate=6.552982517832235E-4]:2.105568301468E-1)[&rate=6.552982517832235E-4]:5.778430317471E-1,(((121[&rate=6.552982517832235E-4]:2.142992014491E0,127[&rate=6.552982517832235E-4]:2.584087904902E0)[&rate=6.552982517832235E-4]:7.60167763359E-2,(35[&rate=6.552982517832235E-4]:3.833815136805E-2,36[&rate=6.552982517832235E-4]:8.491349383381E-2)[&rate=6.552982517832235E-4]:5.464324219896E-2)[&rate=6.552982517832235E-4]:2.486084023134E-1,((((62[&rate=6.552982517832235E-4]:3.411083478135E-1,((65[&rate=6.552982517832235E-4]:6.61936497063E-2,60[&rate=6.552982517832235E-4]:6.61936497063E-2)[&rate=6.552982517832235E-4]:3.030935778455E-2,64[&rate=6.552982517832235E-4]:2.471879389976E-1)[&rate=6.552982517832235E-4]:5.282451840486E-2)[&rate=6.552982517832235E-4]:3.624802546666E-1,(63[&rate=6.552982517832235E-4]:2.184686611148E-1,61[&rate=6.552982517832235E-4]:2.595645515259E-1)[&rate=6.552982517832235E-4]:4.440240509541E-1)[&rate=6.552982517832235E-4]:8.55661922139E-1,(128[&rate=6.552982517832235E-4]:1.313417179642E0,(((132[&rate=6.552982517832235E-4]:1.851888416444E-1,129[&rate=6.552982517832235E-4]:1.824491156171E-1)[&rate=6.552982517832235E-4]:1.006027913973E-1,(131[&rate=6.552982517832235E-4]:1.01678119233E-1,130[&rate=6.552982517832235E-4]:9.893839320563E-2)[&rate=6.552982517832235E-4]:1.841135138087E-1)[&rate=6.552982517832235E-4]:3.615161978861E-1,(118[&rate=6.552982517832235E-4]:6.577105346031E-1,69[&rate=6.552982517832235E-4]:6.686694387127E-1)[&rate=6.552982517832235E-4]:1.238438716673E-1)[&rate=6.552982517832235E-4]:6.715888007688E-1)[&rate=6.552982517832235E-4]:1.061073175799E-1)[&rate=6.552982517832235E-4]:2.556647208435E-1,((45[&rate=6.552982517832235E-4]:4.671409616473E-1,(47[&rate=6.552982517832235E-4]:3.676351067212E-1,44[&rate=6.552982517832235E-4]:3.621706258469E-1)[&rate=6.552982517832235E-4]:1.077025762375E-1)[&rate=6.552982517832235E-4]:1.199985969411E-1,(((((48[&rate=6.552982517832235E-4]:2.687680023721E-1,41[&rate=6.552982517832235E-4]:2.250521553776E-1)[&rate=6.552982517832235E-4]:7.570840091564E-2,42[&rate=6.552982517832235E-4]:3.062250371675E-1)[&rate=6.552982517832235E-4]:1.05036080801E-1,43[&rate=6.552982517832235E-4]:4.604414458372E-1)[&rate=6.552982517832235E-4]:3.24330646654E-2,46[&rate=6.552982517832235E-4]:4.928745105026E-1)[&rate=6.552982517832235E-4]:5.919341585043E-2,((50[&rate=6.552982517832235E-4]:4.387001312663E-1,49[&rate=6.552982517832235E-4]:4.387001312663E-1)[&rate=6.552982517832235E-4]:4.56687530301E-2,51[&rate=6.552982517832235E-4]:4.898333651707E-1)[&rate=6.552982517832235E-4]:3.491215681085E-2)[&rate=6.552982517832235E-4]:4.326835354673E-2)[&rate=6.552982517832235E-4]:3.146534471855E-1)[&rate=6.552982517832235E-4]:1.951677011029E-1)[&rate=6.552982517832235E-4]:2.833839409727E-1)[&rate=6.552982517832235E-4]:9.448850517376E-2)[&rate=6.552982517832235E-4]:8.512546489239E-2)[&rate=6.552982517832235E-4]:6.112138941791E-2,34[&rate=6.552982517832235E-4]:2.695397707061E-3)[&rate=6.552982517832235E-4]:4.072693873172E-2,(32[&rate=6.552982517832235E-4]:1.629669494185E-2,33[&rate=6.552982517832235E-4]:2.177614699656E-2)[&rate=6.552982517832235E-4]:5.207833277849E-3);
tree STATE_24300000 [&joint=-20978.8684925208,lnP=-20978.8684925208] = [&R] ((((((53[&rate=6.193866537886191E-4]:7.375668903665E-1,((((133[&rate=6.193866537886191E-4]:3.750564973204E-1,137[&rate=6.193866537886191E-4]:4.161523877315E-1)[&rate=6.193866537886191E-4]:3.422396555766E-1,134[&rate=6.193866537886191E-4]:6.871591665959E-1)[&rate=6.193866537886191E-4]:5.864416955695E-1,((((80[&rate=6.193866537886191E-4]:1.330025260087E-1,81[&rate=6.193866537886191E-4]:1.330025260087E-1)[&rate=6.193866537886191E-4]:2.743664441128E-1,(77[&rate=6.193866537886191E-4]:4.51029748253E-1,((71[&rate=6.193866537886191E-4]:1.422543881954E-2,79[&rate=6.193866537886191E-4]:4.162269909357E-2)[&rate=6.193866537886191E-4]:2.708531652352E-1,((78[&rate=6.193866537886191E-4]:4.78903283857E-2,72[&rate=6.193866537886191E-4]:2.597252016639E-2)[&rate=6.193866537886191E-4]:2.445420582703E-1,82[&rate=6.193866537886191E-4]:3.006515647381E-1)[&rate=6.193866537886191E-4]:2.004347767279E-2)[&rate=6.193866537886191E-4]:1.029374455681E-1)[&rate=6.193866537886191E-4]:1.748383068763E-4)[&rate=6.193866537886191E-4]:2.093401657052E-2,73[&rate=6.193866537886191E-4]:4.776180551851E-1)[&rate=6.193866537886191E-4]:3.231897562197E-1,(75[&rate=6.193866537886191E-4]:5.799035768912E-1,(76[&rate=6.193866537886191E-4]:5.747453666857E-1,(74[&rate=6.193866537886191E-4]:5.386595971355E-1,70[&rate=6.193866537886191E-4]:5.003034327521E-1)[&rate=6.193866537886191E-4]:3.608576955015E-2)[&rate=6.193866537886191E-4]:5.158210205495E-3)[&rate=6.193866537886191E-4]:2.209042345137E-1)[&rate=6.193866537886191E-4]:4.673135987056E-1)[&rate=6.193866537886191E-4]:1.397275091225E-1,((((12[&rate=6.193866537886191E-4]:3.1980846367E-1,5[&rate=6.193866537886191E-4]:2.814522992866E-1)[&rate=6.193866537886191E-4]:4.893788413729E-2,29[&rate=6.193866537886191E-4]:4.755956628758E-1)[&rate=6.193866537886191E-4]:6.842792321991E-1,103[&rate=6.193866537886191E-4]:9.269981827462E-1)[&rate=6.193866537886191E-4]:1.374896391693E0,52[&rate=6.193866537886191E-4]:6.376008398782E-1)[&rate=6.193866537886191E-4]:3.198174205406E-2)[&rate=6.193866537886191E-4]:7.618102974569E-2)[&rate=6.193866537886191E-4]:5.549303737335E-1,125[&rate=6.193866537886191E-4]:1.082114750439E0)[&rate=6.193866537886191E-4]:2.771480644233E-1,((57[&rate=6.193866537886191E-4]:5.395081488405E-1,(((58[&rate=6.193866537886191E-4]:1.300451528518E-1,(37[&rate=6.193866537886191E-4]:1.297426022367E-1,59[&rate=6.193866537886191E-4]:9.14912361165E-2)[&rate=6.193866537886191E-4]:1.942823367522E-2)[&rate=6.193866537886191E-4]:1.694866367325E-1,54[&rate=6.193866537886191E-4]:2.42154740404E-1)[&rate=6.193866537886191E-4]:6.785202029767E-2,(55[&rate=6.193866537886191E-4]:2.969194457562E-1,56[&rate=6.193866537886191E-4]:2.969194457562E-1)[&rate=6.193866537886191E-4]:4.314195975404E-2)[&rate=6.193866537886191E-4]:1.885177815815E-1)[&rate=6.193866537886191E-4]:1.191839742997E-1,68[&rate=6.193866537886191E-4]:6.067795548341E-1)[&rate=6.193866537886191E-4]:5.858165933612E-1)[&rate=6.193866537886191E-4]:2.86807779879E-1,(((((120[&rate=6.193866537886191E-4]:1.126001603122E0,((138[&rate=6.193866537886191E-4]:1.794887509063E-1,136[&rate=6.193866537886191E-4]:4.798190159106E-2)[&rate=6.193866537886191E-4]:4.338658073042E-1,135[&rate=6.193866537886191E-4]:4.133545582104E-1)[&rate=6.193866537886191E-4]:4.605922503906E-1)[&rate=6.193866537886191E-4]:5.351336909315E-1,119[&rate=6.193866537886191E-4]:1.757025705012E0)[&rate=6.193866537886191E-4]:2.133695885956E-1,126[&rate=6.193866537886191E-4]:1.184692770964E0)[&rate=6.193866537886191E-4]:4.382651581734E-1,((67[&rate=6.193866537886191E-4]:1.102038562615E-1,(122[&rate=6.193866537886191E-4]:2.993480883735E-1,(124[&rate=6.193866537886191E-4]:1.018886374329E-1,123[&rate=6.193866537886191E-4]:1.0462087787E-1)[&rate=6.193866537886191E-4]:1.947272105035E-1)[&rate=6.193866537886191E-4]:3.121283182287E-1)[&rate=6.193866537886191E-4]:2.436957130465E-1,66[&rate=6.193866537886191E-4]:3.53899569308E-1)[&rate=6.193866537886191E-4]:2.188417014415E-2)[&rate=6.193866537886191E-4]:5.544793156265E-1,((38[&rate=6.193866537886191E-4]:8.093333935708E-1,((((((((88[&rate=6.193866537886191E-4]:6.431018977599E-2,89[&rate=6.193866537886191E-4]:7.800881991301E-2)[&rate=6.193866537886191E-4]:2.219730205198E-1,(((85[&rate=6.193866537886191E-4]:1.042155111987E-1,(93[&rate=6.193866537886191E-4]:9.245264690303E-2,(84[&rate=6.193866537886191E-4]:7.674261616623E-2,86[&rate=6.193866537886191E-4]:7.674261616623E-2)[&rate=6.193866537886191E-4]:2.011400599783E-3)[&rate=6.193866537886191E-4]:2.546149443273E-2)[&rate=6.193866537886191E-4]:7.313336054283E-2,83[&rate=6.193866537886191E-4]:1.773488717416E-1)[&rate=6.193866537886191E-4]:6.21429463369E-2,(87[&rate=6.193866537886191E-4]:2.043632697489E-1,(92[&rate=6.193866537886191E-4]:1.098752909652E-1,(90[&rate=6.193866537886191E-4]:3.623871226585E-2,91[&rate=6.193866537886191E-4]:3.623871226585E-2)[&rate=6.193866537886191E-4]:7.363657869935E-2)[&rate=6.193866537886191E-4]:1.081866089207E-1)[&rate=6.193866537886191E-4]:3.51285483296E-2)[&rate=6.193866537886191E-4]:4.67913922173E-2)[&rate=6.193866537886191E-4]:8.707813664461E-1,((6[&rate=6.193866537886191E-4]:6.165608872779E-1,((15[&rate=6.193866537886191E-4]:5.578301631483E-1,10[&rate=6.193866537886191E-4]:5.194739987648E-1)[&rate=6.193866537886191E-4]:1.112807704755E-1,18[&rate=6.193866537886191E-4]:6.773301117061E-1)[&rate=6.193866537886191E-4]:2.244474202009E-3)[&rate=6.193866537886191E-4]:5.017956843898E-2,3[&rate=6.193866537886191E-4]:6.146856611965E-1)[&rate=6.193866537886191E-4]:2.652888148232E-3)[&rate=6.193866537886191E-4]:8.376552516942E-1,(102[&rate=6.193866537886191E-4]:1.566588298898E-1,(((142[&rate=6.193866537886191E-4]:4.274250283781E-1,(144[&rate=6.193866537886191E-4]:3.136257944274E-1,(145[&rate=6.193866537886191E-4]:1.811207795503E-1,141[&rate=6.193866537886191E-4]:1.783810535227E-1)[&rate=6.193866537886191E-4]:1.37984466932E-1)[&rate=6.193866537886191E-4]:1.083197818957E-1)[&rate=6.193866537886191E-4]:7.385533936342E-1,((((117[&rate=6.193866537886191E-4]:4.038959290223E-1,(30[&rate=6.193866537886191E-4]:3.734788330259E-1,4[&rate=6.193866537886191E-4]:2.008760932998E-1)[&rate=6.193866537886191E-4]:1.427458631197E-1)[&rate=6.193866537886191E-4]:2.223395690663E-1,9[&rate=6.193866537886191E-4]:6.15276593979E-1)[&rate=6.193866537886191E-4]:1.329041561587E-1,(((110[&rate=6.193866537886191E-4]:5.007836863103E-1,105[&rate=6.193866537886191E-4]:4.788658780912E-1)[&rate=6.193866537886191E-4]:1.530680727531E-1,113[&rate=6.193866537886191E-4]:6.593312111181E-1)[&rate=6.193866537886191E-4]:2.901436032496E-2,(14[&rate=6.193866537886191E-4]:4.624514207963E-1,17[&rate=6.193866537886191E-4]:5.0080758518E-1)[&rate=6.193866537886191E-4]:2.258941506467E-1)[&rate=6.193866537886191E-4]:6.805435677664E-2)[&rate=6.193866537886191E-4]:1.474571395633E-1,((((104[&rate=6.193866537886191E-4]:2.606220731055E-1,((106[&rate=6.193866537886191E-4]:1.081649228643E-2,111[&rate=6.193866537886191E-4]:2.72548484508E-2)[&rate=6.193866537886191E-4]:2.353675530933E-2,139[&rate=6.193866537886191E-4]:2.261340695135E-1)[&rate=6.193866537886191E-4]:2.262688255098E-1)[&rate=6.193866537886191E-4]:1.801297607664E-1,116[&rate=6.193866537886191E-4]:3.804778612692E-1)[&rate=6.193866537886191E-4]:1.517620116798E-1,(148[&rate=6.193866537886191E-4]:2.529727814651E-1,143[&rate=6.193866537886191E-4]:2.502330554377E-1)[&rate=6.193866537886191E-4]:3.176232558677E-1)[&rate=6.193866537886191E-4]:2.187606647747E-1,((115[&rate=6.193866537886191E-4]:6.405277535741E-1,(13[&rate=6.193866537886191E-4]:5.520712351188E-1,19[&rate=6.193866537886191E-4]:5.904273995025E-1)[&rate=6.193866537886191E-4]:1.706482992771E-1)[&rate=6.193866537886191E-4]:2.175616841717E-2,(108[&rate=6.193866537886191E-4]:6.0414821928E-1,((114[&rate=6.193866537886191E-4]:2.40721022771E-1,112[&rate=6.193866537886191E-4]:3.229128035928E-1)[&rate=6.193866537886191E-4]:1.877254878452E-1,(109[&rate=6.193866537886191E-4]:3.494681766752E-1,107[&rate=6.193866537886191E-4]:3.302900944835E-1)[&rate=6.193866537886191E-4]:1.584303887354E-1)[&rate=6.193866537886191E-4]:1.181674620884E-1)[&rate=6.193866537886191E-4]:1.156699492867E-1)[&rate=6.193866537886191E-4]:8.871661573251E-2)[&rate=6.193866537886191E-4]:7.06647492373E-2)[&rate=6.193866537886191E-4]:8.951861450306E-2)[&rate=6.193866537886191E-4]:8.34238026187E-3,(((11[&rate=6.193866537886191E-4]:3.40120116918E-1,140[&rate=6.193866537886191E-4]:3.209420347263E-1)[&rate=6.193866537886191E-4]:3.303906366506E-1,((25[&rate=6.193866537886191E-4]:3.769193315713E-1,20[&rate=6.193866537886191E-4]:3.577412493795E-1)[&rate=6.193866537886191E-4]:2.616992103805E-1,23[&rate=6.193866537886191E-4]:6.276596378421E-1)[&rate=6.193866537886191E-4]:1.277826225758E-1)[&rate=6.193866537886191E-4]:2.939204327729E-1,(24[&rate=6.193866537886191E-4]:8.493553898891E-1,(1[&rate=6.193866537886191E-4]:2.351954924878E-2,(28[&rate=6.193866537886191E-4]:6.554175717554E-1,21[&rate=6.193866537886191E-4]:6.307600375089E-1)[&rate=6.193866537886191E-4]:1.544033473563E-1)[&rate=6.193866537886191E-4]:4.501392283209E-2)[&rate=6.193866537886191E-4]:2.109662074113E-1)[&rate=6.193866537886191E-4]:2.906769812425E-2)[&rate=6.193866537886191E-4]:2.289133700815E-1)[&rate=6.193866537886191E-4]:3.010746971764E-1)[&rate=6.193866537886191E-4]:6.086381352323E-1,101[&rate=6.193866537886191E-4]:1.060892210244E0)[&rate=6.193866537886191E-4]:4.491314257155E-1,(97[&rate=6.193866537886191E-4]:4.292598249707E-1,40[&rate=6.193866537886191E-4]:5.002980763369E-1)[&rate=6.193866537886191E-4]:3.656140062851E-2)[&rate=6.193866537886191E-4]:4.845550695573E-2,(39[&rate=6.193866537886191E-4]:5.778641327199E-1,((96[&rate=6.193866537886191E-4]:2.479903613426E-1,99[&rate=6.193866537886191E-4]:2.835094870255E-1)[&rate=6.193866537886191E-4]:2.902062653568E-1,(98[&rate=6.193866537886191E-4]:5.48376248929E-1,(94[&rate=6.193866537886191E-4]:3.489629492909E-1,(100[&rate=6.193866537886191E-4]:1.169995607589E-1,95[&rate=6.193866537886191E-4]:2.01699014311E-1)[&rate=6.193866537886191E-4]:2.31963388532E-1)[&rate=6.193866537886191E-4]:1.256428078348E-1)[&rate=6.193866537886191E-4]:3.48157995598E-3)[&rate=6.193866537886191E-4]:1.544216043812E-1)[&rate=6.193866537886191E-4]:7.450851201278E-3)[&rate=6.193866537886191E-4]:1.333092654168E-1,(146[&rate=6.193866537886191E-4]:7.319065781589E-1,(147[&rate=6.193866537886191E-4]:6.567692504207E-1,(16[&rate=6.193866537886191E-4]:2.558032258661E0,((((7[&rate=6.193866537886191E-4]:2.600256288683E-1,8[&rate=6.193866537886191E-4]:2.600256288683E-1)[&rate=6.193866537886191E-4]:3.542964338399E-1,26[&rate=6.193866537886191E-4]:7.211713777767E-1)[&rate=6.193866537886191E-4]:4.411942168445E-2,(22[&rate=6.193866537886191E-4]:5.323530952985E-1,27[&rate=6.193866537886191E-4]:5.487914514628E-1)[&rate=6.193866537886191E-4]:2.219788000531E-1)[&rate=6.193866537886191E-4]:8.47075142593E-2,(2[&rate=6.193866537886191E-4]:4.772464624612E-1,31[&rate=6.193866537886191E-4]:7.046437227352E-1)[&rate=6.193866537886191E-4]:1.891902074237E-1)[&rate=6.193866537886191E-4]:1.762828465488E0)[&rate=6.193866537886191E-4]:1.268528686967E-1)[&rate=6.193866537886191E-4]:1.22957976836E-2)[&rate=6.193866537886191E-4]:1.06936250414E-1)[&rate=6.193866537886191E-4]:1.59015155162E-1)[&rate=6.193866537886191E-4]:5.039013743716E-1,(((36[&rate=6.193866537886191E-4]:2.578132329007E-2,(((128[&rate=6.193866537886191E-4]:1.142549896894E0,((((64[&rate=6.193866537886191E-4]:1.792983072978E-1,60[&rate=6.193866537886191E-4]:2.86133757911E-2)[&rate=6.193866537886191E-4]:1.303643864229E-1,65[&rate=6.193866537886191E-4]:1.58977762214E-1)[&rate=6.193866537886191E-4]:2.322019988026E-2,62[&rate=6.193866537886191E-4]:3.73978784012E-1)[&rate=6.193866537886191E-4]:1.95651518472E-1,(63[&rate=6.193866537886191E-4]:3.058367425933E-1,61[&rate=6.193866537886191E-4]:3.469326330043E-1)[&rate=6.193866537886191E-4]:2.226976694797E-1)[&rate=6.193866537886191E-4]:7.126456218069E-1)[&rate=6.193866537886191E-4]:2.539115966043E-1,((69[&rate=6.193866537886191E-4]:7.909806303836E-1,118[&rate=6.193866537886191E-4]:7.800217262739E-1)[&rate=6.193866537886191E-4]:3.076393866185E-2,(129[&rate=6.193866537886191E-4]:2.950374260515E-1,(132[&rate=6.193866537886191E-4]:2.062979085056E-1,(131[&rate=6.193866537886191E-4]:1.50541971604E-1,130[&rate=6.193866537886191E-4]:1.478022455767E-1)[&rate=6.193866537886191E-4]:5.575593690164E-2)[&rate=6.193866537886191E-4]:9.147924357319E-2)[&rate=6.193866537886191E-4]:3.787619375144E-1)[&rate=6.193866537886191E-4]:7.254018559594E-1)[&rate=6.193866537886191E-4]:1.048975371379E-1,(121[&rate=6.193866537886191E-4]:1.817390642915E0,127[&rate=6.193866537886191E-4]:2.258486533326E0)[&rate=6.193866537886191E-4]:2.812286616936E-1)[&rate=6.193866537886191E-4]:6.614073476212E-3)[&rate=6.193866537886191E-4]:3.73786017647E-2,35[&rate=6.193866537886191E-4]:1.658458258901E-2)[&rate=6.193866537886191E-4]:2.650350274324E-1,((((49[&rate=6.193866537886191E-4]:4.443874683679E-1,50[&rate=6.193866537886191E-4]:4.443874683679E-1)[&rate=6.193866537886191E-4]:1.04698428165E-1,51[&rate=6.193866537886191E-4]:5.545503774072E-1)[&rate=6.193866537886191E-4]:7.779655354318E-2,(((48[&rate=6.193866537886191E-4]:6.365880669723E-2,42[&rate=6.193866537886191E-4]:2.540744057701E-2)[&rate=6.193866537886191E-4]:4.442497489365E-1,41[&rate=6.193866537886191E-4]:4.641927086393E-1)[&rate=6.193866537886191E-4]:9.524477465402E-3,(43[&rate=6.193866537886191E-4]:4.780439892529E-1,46[&rate=6.193866537886191E-4]:4.780439892529E-1)[&rate=6.193866537886191E-4]:5.031800559483E-2)[&rate=6.193866537886191E-4]:1.313073404742E-1)[&rate=6.193866537886191E-4]:4.713364542178E-2,((44[&rate=6.193866537886191E-4]:4.480882912155E-3,47[&rate=6.193866537886191E-4]:9.945363786407E-3)[&rate=6.193866537886191E-4]:6.178572771026E-1,45[&rate=6.193866537886191E-4]:6.196059195776E-1)[&rate=6.193866537886191E-4]:7.90003398546E-2)[&rate=6.193866537886191E-4]:3.383842615855E-1)[&rate=6.193866537886191E-4]:4.292497114055E-1)[&rate=6.193866537886191E-4]:2.193937336517E-1)[&rate=6.193866537886191E-4]:1.420235223471E-3)[&rate=6.193866537886191E-4]:3.759776784857E-4,34[&rate=6.193866537886191E-4]:6.904556935052E-2)[&rate=6.193866537886191E-4]:2.248135950729E-2,(33[&rate=6.193866537886191E-4]:1.853376930068E-2,32[&rate=6.193866537886191E-4]:1.305431724596E-2)[&rate=6.193866537886191E-4]:5.655480339276E-2);
tree STATE_24390000 [&joint=-20989.49664671654,lnP=-20989.49664671654] = [&R] (34[&rate=5.39944973065899E-4]:2.888036684463E-1,(33[&rate=5.39944973065899E-4]:9.088468617647E-2,((((((37[&rate=5.39944973065899E-4]:3.47577924306E-1,((54[&rate=5.39944973065899E-4]:2.566063459112E-1,58[&rate=5.39944973065899E-4]:3.139833950915E-1)[&rate=5.39944973065899E-4]:1.148212370719E-2,(57[&rate=5.39944973065899E-4]:2.832958953071E-1,(56[&rate=5.39944973065899E-4]:1.689934227074E-1,55[&rate=5.39944973065899E-4]:1.689934227074E-1)[&rate=5.39944973065899E-4]:1.033735108509E-1)[&rate=5.39944973065899E-4]:2.57761808686E-2)[&rate=5.39944973065899E-4]:2.986722447182E-3)[&rate=5.39944973065899E-4]:1.240895887618E-2,59[&rate=5.39944973065899E-4]:3.217355170619E-1)[&rate=5.39944973065899E-4]:1.889841490859E-1,68[&rate=5.39944973065899E-4]:4.615393382789E-1)[&rate=5.39944973065899E-4]:4.930432670951E-1,(((53[&rate=5.39944973065899E-4]:7.152803223444E-1,(133[&rate=5.39944973065899E-4]:7.83037235606E-1,(134[&rate=5.39944973065899E-4]:2.285884656681E-1,137[&rate=5.39944973065899E-4]:2.998213423803E-1)[&rate=5.39944973065899E-4]:5.243117836367E-1)[&rate=5.39944973065899E-4]:7.143225837067E-1)[&rate=5.39944973065899E-4]:4.433201062043E-2,((((73[&rate=5.39944973065899E-4]:4.641584322484E-1,((79[&rate=5.39944973065899E-4]:3.150406487001E-1,(78[&rate=5.39944973065899E-4]:2.607096684135E-2,72[&rate=5.39944973065899E-4]:4.153158622035E-3)[&rate=5.39944973065899E-4]:2.889696818588E-1)[&rate=5.39944973065899E-4]:2.270372550508E-2,(71[&rate=5.39944973065899E-4]:2.998278828579E-1,82[&rate=5.39944973065899E-4]:3.35444321214E-1)[&rate=5.39944973065899E-4]:1.051923107332E-2)[&rate=5.39944973065899E-4]:8.531816763241E-2)[&rate=5.39944973065899E-4]:4.691449300181E-2,(77[&rate=5.39944973065899E-4]:4.499675046778E-1,(80[&rate=5.39944973065899E-4]:1.47781555016E-1,81[&rate=5.39944973065899E-4]:1.47781555016E-1)[&rate=5.39944973065899E-4]:2.583503332234E-1)[&rate=5.39944973065899E-4]:5.562596851777E-2)[&rate=5.39944973065899E-4]:2.976012114998E-1,((74[&rate=5.39944973065899E-4]:3.81987541032E-1,(70[&rate=5.39944973065899E-4]:3.411529170833E-1,76[&rate=5.39944973065899E-4]:3.795090814668E-1)[&rate=5.39944973065899E-4]:2.478459565201E-3)[&rate=5.39944973065899E-4]:1.421685237137E-1,75[&rate=5.39944973065899E-4]:5.241560647457E-1)[&rate=5.39944973065899E-4]:2.845180720043E-1)[&rate=5.39944973065899E-4]:6.414246414897E-1,((((12[&rate=5.39944973065899E-4]:1.14300129996E-1,5[&rate=5.39944973065899E-4]:7.594396561253E-2)[&rate=5.39944973065899E-4]:4.409473389083E-1,29[&rate=5.39944973065899E-4]:6.620967839728E-1)[&rate=5.39944973065899E-4]:2.119444754131E-1,103[&rate=5.39944973065899E-4]:6.411645470571E-1)[&rate=5.39944973065899E-4]:1.683579885838E0,52[&rate=5.39944973065899E-4]:6.604506983341E-1)[&rate=5.39944973065899E-4]:5.1381742605E-2)[&rate=5.39944973065899E-4]:5.597661333719E-2)[&rate=5.39944973065899E-4]:2.73373938728E-1,125[&rate=5.39944973065899E-4]:8.226037580316E-1)[&rate=5.39944973065899E-4]:2.986455140091E-1)[&rate=5.39944973065899E-4]:4.929178903816E-1,32[&rate=5.39944973065899E-4]:1.484835113413E-2)[&rate=5.39944973065899E-4]:6.739856456857E-2,(((38[&rate=5.39944973065899E-4]:1.045618993243E0,((147[&rate=5.39944973065899E-4]:8.455089903738E-1,(16[&rate=5.39944973065899E-4]:2.777730849882E0,(((((((15[&rate=5.39944973065899E-4]:4.118606484601E-1,10[&rate=5.39944973065899E-4]:3.735044840766E-1)[&rate=5.39944973065899E-4]:4.067656834037E-1,(6[&rate=5.39944973065899E-4]:4.249998088568E-1,18[&rate=5.39944973065899E-4]:4.880135074869E-1)[&rate=5.39944973065899E-4]:3.388320024591E-1)[&rate=5.39944973065899E-4]:1.935740073572E-1,((((87[&rate=5.39944973065899E-4]:9.27304004671E-2,(92[&rate=5.39944973065899E-4]:5.591089915874E-2,(90[&rate=5.39944973065899E-4]:2.480931974775E-2,91[&rate=5.39944973065899E-4]:2.480931974775E-2)[&rate=5.39944973065899E-4]:3.110157941099E-2)[&rate=5.39944973065899E-4]:5.051813144537E-2)[&rate=5.39944973065899E-4]:2.232658832774E-2,((84[&rate=5.39944973065899E-4]:1.596347510579E-2,93[&rate=5.39944973065899E-4]:2.966210524281E-2)[&rate=5.39944973065899E-4]:3.28562306133E-2,((86[&rate=5.39944973065899E-4]:2.814404318438E-2,85[&rate=5.39944973065899E-4]:2.814404318438E-2)[&rate=5.39944973065899E-4]:5.657277494985E-3,83[&rate=5.39944973065899E-4]:3.380132067936E-2)[&rate=5.39944973065899E-4]:1.501838503973E-2)[&rate=5.39944973065899E-4]:6.623728307575E-2)[&rate=5.39944973065899E-4]:1.243715117782E-1,(88[&rate=5.39944973065899E-4]:9.05957065366E-2,89[&rate=5.39944973065899E-4]:1.042943366736E-1)[&rate=5.39944973065899E-4]:1.488327940365E-1)[&rate=5.39944973065899E-4]:1.067316042341E0,3[&rate=5.39944973065899E-4]:7.670185155171E-1)[&rate=5.39944973065899E-4]:1.383325086356E-1)[&rate=5.39944973065899E-4]:7.03645214463E-1,(((102[&rate=5.39944973065899E-4]:3.13036730887E-1,(24[&rate=5.39944973065899E-4]:1.050618330828E0,((28[&rate=5.39944973065899E-4]:8.0739721768E-1,21[&rate=5.39944973065899E-4]:7.827396834336E-1)[&rate=5.39944973065899E-4]:7.679849955712E-3,1[&rate=5.39944973065899E-4]:2.877569777282E-2)[&rate=5.39944973065899E-4]:2.410207152469E-1)[&rate=5.39944973065899E-4]:4.240622356754E-1)[&rate=5.39944973065899E-4]:1.051750137747E-1,((23[&rate=5.39944973065899E-4]:6.649660890003E-1,(20[&rate=5.39944973065899E-4]:4.146431452334E-1,25[&rate=5.39944973065899E-4]:4.338212274251E-1)[&rate=5.39944973065899E-4]:2.421037656849E-1)[&rate=5.39944973065899E-4]:1.939693402041E-1,(140[&rate=5.39944973065899E-4]:7.164369683054E-1,11[&rate=5.39944973065899E-4]:7.356150504972E-1)[&rate=5.39944973065899E-4]:3.8388871858E-2)[&rate=5.39944973065899E-4]:7.09961246964E-1)[&rate=5.39944973065899E-4]:1.012477641511E-1,((142[&rate=5.39944973065899E-4]:3.003987044361E-1,(144[&rate=5.39944973065899E-4]:1.365959363753E-1,(145[&rate=5.39944973065899E-4]:4.292798316025E-2,141[&rate=5.39944973065899E-4]:4.018825713266E-2)[&rate=5.39944973065899E-4]:9.914740526998E-2)[&rate=5.39944973065899E-4]:1.583233160059E-1)[&rate=5.39944973065899E-4]:1.331542501666E0,((((14[&rate=5.39944973065899E-4]:3.818899753863E-1,17[&rate=5.39944973065899E-4]:4.2024613977E-1)[&rate=5.39944973065899E-4]:3.709438122315E-1,((113[&rate=5.39944973065899E-4]:6.365166602617E-1,9[&rate=5.39944973065899E-4]:6.282974821796E-1)[&rate=5.39944973065899E-4]:2.010349052288E-3,(30[&rate=5.39944973065899E-4]:2.437429592356E-1,4[&rate=5.39944973065899E-4]:7.11402195096E-2)[&rate=5.39944973065899E-4]:5.098525432292E-1)[&rate=5.39944973065899E-4]:1.143067783038E-1)[&rate=5.39944973065899E-4]:1.52231700106E-2,(105[&rate=5.39944973065899E-4]:5.868273970274E-1,(117[&rate=5.39944973065899E-4]:5.635531365396E-1,110[&rate=5.39944973065899E-4]:5.553339584573E-1)[&rate=5.39944973065899E-4]:5.341124678913E-2)[&rate=5.39944973065899E-4]:1.538323003272E-1)[&rate=5.39944973065899E-4]:1.701752079647E-1,((115[&rate=5.39944973065899E-4]:6.538128175572E-1,(((109[&rate=5.39944973065899E-4]:5.514750118316E-1,(114[&rate=5.39944973065899E-4]:1.193236786981E-1,112[&rate=5.39944973065899E-4]:2.015154595199E-1)[&rate=5.39944973065899E-4]:3.52699278339E-1)[&rate=5.39944973065899E-4]:7.495991804849E-2,(108[&rate=5.39944973065899E-4]:1.212244271166E-1,107[&rate=5.39944973065899E-4]:1.239641531439E-1)[&rate=5.39944973065899E-4]:4.832926945444E-1)[&rate=5.39944973065899E-4]:9.189925034533E-2,(13[&rate=5.39944973065899E-4]:3.842079037355E-1,19[&rate=5.39944973065899E-4]:4.225640681191E-1)[&rate=5.39944973065899E-4]:3.368660025173E-1)[&rate=5.39944973065899E-4]:1.493069212627E-2)[&rate=5.39944973065899E-4]:1.08510439255E-1,(((148[&rate=5.39944973065899E-4]:9.984155936251E-2,143[&rate=5.39944973065899E-4]:9.710183333515E-2)[&rate=5.39944973065899E-4]:4.451945094254E-1,(((111[&rate=5.39944973065899E-4]:2.191063835052E-2,139[&rate=5.39944973065899E-4]:1.972531041039E-1)[&rate=5.39944973065899E-4]:3.392927891399E-1,104[&rate=5.39944973065899E-4]:3.447650713261E-1)[&rate=5.39944973065899E-4]:6.829523782154E-3,106[&rate=5.39944973065899E-4]:3.515945951082E-1)[&rate=5.39944973065899E-4]:2.153592818987E-1)[&rate=5.39944973065899E-4]:9.227872003736E-2,116[&rate=5.39944973065899E-4]:5.989586244416E-1)[&rate=5.39944973065899E-4]:1.633646323706E-1)[&rate=5.39944973065899E-4]:9.371712795905E-2)[&rate=5.39944973065899E-4]:5.211063007832E-1)[&rate=5.39944973065899E-4]:1.34093645176E-1)[&rate=5.39944973065899E-4]:9.227645583027E-2)[&rate=5.39944973065899E-4]:1.694715228764E-1,101[&rate=5.39944973065899E-4]:7.757280354645E-1)[&rate=5.39944973065899E-4]:6.316337557311E-1,40[&rate=5.39944973065899E-4]:4.341976322019E-1)[&rate=5.39944973065899E-4]:1.069621145112E-3,(146[&rate=5.39944973065899E-4]:5.219930751361E-1,((((7[&rate=5.39944973065899E-4]:3.037057691998E-1,8[&rate=5.39944973065899E-4]:3.037057691998E-1)[&rate=5.39944973065899E-4]:3.888273529525E-1,26[&rate=5.39944973065899E-4]:7.993824372209E-1)[&rate=5.39944973065899E-4]:1.707160317982E-1,((2[&rate=5.39944973065899E-4]:3.034275892505E-1,31[&rate=5.39944973065899E-4]:5.308248495245E-1)[&rate=5.39944973065899E-4]:1.798768274875E-1,(22[&rate=5.39944973065899E-4]:2.699596758953E-1,27[&rate=5.39944973065899E-4]:2.863980320597E-1)[&rate=5.39944973065899E-4]:3.859474805686E-1)[&rate=5.39944973065899E-4]:3.032324084455E-1)[&rate=5.39944973065899E-4]:1.55193716602E0,(97[&rate=5.39944973065899E-4]:2.798805502332E-1,39[&rate=5.39944973065899E-4]:3.509188015994E-1)[&rate=5.39944973065899E-4]:3.082938677454E-2)[&rate=5.39944973065899E-4]:2.002630752721E-2)[&rate=5.39944973065899E-4]:3.349275744583E-2)[&rate=5.39944973065899E-4]:2.569706704177E-1)[&rate=5.39944973065899E-4]:9.589401742882E-2)[&rate=5.39944973065899E-4]:4.832816765485E-2,((95[&rate=5.39944973065899E-4]:5.265780776514E-1,(100[&rate=5.39944973065899E-4]:1.11704920172E-1,94[&rate=5.39944973065899E-4]:1.11704920172E-1)[&rate=5.39944973065899E-4]:3.301737039274E-1)[&rate=5.39944973065899E-4]:3.194656557132E-1,((99[&rate=5.39944973065899E-4]:6.126619816606E-1,96[&rate=5.39944973065899E-4]:5.771428559777E-1)[&rate=5.39944973065899E-4]:2.298342168264E-2,98[&rate=5.39944973065899E-4]:6.13787479846E-1)[&rate=5.39944973065899E-4]:2.213272917699E-1)[&rate=5.39944973065899E-4]:1.297606377787E-1)[&rate=5.39944973065899E-4]:2.77464895324E-1)[&rate=5.39944973065899E-4]:1.302610543344E-1,((35[&rate=5.39944973065899E-4]:1.712873368465E-1,(121[&rate=5.39944973065899E-4]:2.087318011232E0,127[&rate=5.39944973065899E-4]:2.528413901643E0)[&rate=5.39944973065899E-4]:2.099967228748E-1)[&rate=5.39944973065899E-4]:7.102263218967E-2,((((45[&rate=5.39944973065899E-4]:2.18203170622E-1,44[&rate=5.39944973065899E-4]:2.209354110592E-1)[&rate=5.39944973065899E-4]:3.93657875744E-1,(51[&rate=5.39944973065899E-4]:5.007228012669E-1,(((49[&rate=5.39944973065899E-4]:3.169626758873E-1,50[&rate=5.39944973065899E-4]:3.169626758873E-1)[&rate=5.39944973065899E-4]:1.303258610943E-1,47[&rate=5.39944973065899E-4]:4.800754222274E-1)[&rate=5.39944973065899E-4]:4.304754849035E-2,((43[&rate=5.39944973065899E-4]:4.69987009382E-1,(48[&rate=5.39944973065899E-4]:3.692190346323E-1,(42[&rate=5.39944973065899E-4]:1.186182368602E-1,41[&rate=5.39944973065899E-4]:1.13153755986E-1)[&rate=5.39944973065899E-4]:2.123494316518E-1)[&rate=5.39944973065899E-4]:8.983901300124E-2)[&rate=5.39944973065899E-4]:2.227102048931E-2,46[&rate=5.39944973065899E-4]:4.922580298713E-1)[&rate=5.39944973065899E-4]:3.086494084642E-2)[&rate=5.39944973065899E-4]:4.922234920658E-3)[&rate=5.39944973065899E-4]:9.201256203901E-2)[&rate=5.39944973065899E-4]:8.735384363875E-2,(128[&rate=5.39944973065899E-4]:1.276245823513E0,(((65[&rate=5.39944973065899E-4]:1.576242533075E-1,(62[&rate=5.39944973065899E-4]:3.130070484022E-1,(64[&rate=5.39944973065899E-4]:2.202276448421E-1,60[&rate=5.39944973065899E-4]:6.95427133354E-2)[&rate=5.39944973065899E-4]:5.168351314907E-2)[&rate=5.39944973065899E-4]:3.639802682301E-2)[&rate=5.39944973065899E-4]:2.515885423037E-1,(63[&rate=5.39944973065899E-4]:3.193126062832E-3,61[&rate=5.39944973065899E-4]:4.428901647387E-2)[&rate=5.39944973065899E-4]:5.567046010551E-1)[&rate=5.39944973065899E-4]:7.742236140682E-1,(((131[&rate=5.39944973065899E-4]:8.216430266686E-2,130[&rate=5.39944973065899E-4]:7.942457663951E-2)[&rate=5.39944973065899E-4]:2.145827924555E-1,(129[&rate=5.39944973065899E-4]:2.438692722977E-1,132[&rate=5.39944973065899E-4]:2.46608998325E-1)[&rate=5.39944973065899E-4]:5.013809679729E-2)[&rate=5.39944973065899E-4]:3.739615711093E-1,(118[&rate=5.39944973065899E-4]:7.490412234203E-1,69[&rate=5.39944973065899E-4]:7.600001275299E-1)[&rate=5.39944973065899E-4]:5.591401815389E-2)[&rate=5.39944973065899E-4]:5.70261990023E-1)[&rate=5.39944973065899E-4]:4.075461931321E-2)[&rate=5.39944973065899E-4]:1.96365278783E-1)[&rate=5.39944973065899E-4]:4.07478878124E-2,36[&rate=5.39944973065899E-4]:3.11672092866E-2)[&rate=5.39944973065899E-4]:2.577181022153E-1)[&rate=5.39944973065899E-4]:3.312046320261E-1)[&rate=5.39944973065899E-4]:3.483469431938E-1,(((67[&rate=5.39944973065899E-4]:5.427065810689E-1,((123[&rate=5.39944973065899E-4]:5.417507885926E-2,124[&rate=5.39944973065899E-4]:5.144283842214E-2)[&rate=5.39944973065899E-4]:1.838573085168E-1,122[&rate=5.39944973065899E-4]:2.380323873761E-1)[&rate=5.39944973065899E-4]:8.059467440336E-1)[&rate=5.39944973065899E-4]:3.123577566337E-2,66[&rate=5.39944973065899E-4]:5.739423567323E-1)[&rate=5.39944973065899E-4]:6.071174569379E-2,((((138[&rate=5.39944973065899E-4]:5.050124584894E-1,136[&rate=5.39944973065899E-4]:3.735056091742E-1)[&rate=5.39944973065899E-4]:5.42561912331E-1,135[&rate=5.39944973065899E-4]:8.475743708204E-1)[&rate=5.39944973065899E-4]:5.839516018943E-1,119[&rate=5.39944973065899E-4]:1.779471178194E0)[&rate=5.39944973065899E-4]:3.699918528921E-1,(126[&rate=5.39944973065899E-4]:9.387802473759E-1,120[&rate=5.39944973065899E-4]:1.628592359061E0)[&rate=5.39944973065899E-4]:4.249802610665E-1)[&rate=5.39944973065899E-4]:5.180677836687E-1)[&rate=5.39944973065899E-4]:2.872074418299E-1)[&rate=5.39944973065899E-4]:4.531687829587E-2)[&rate=5.39944973065899E-4]:3.158318419064E-3)[&rate=5.39944973065899E-4]:1.814806261054E-1);
tree STATE_24480000 [&joint=-20968.874313684577,lnP=-20968.874313684577] = [&R] (((34[&rate=6.017934478858959E-4]:2.28535812753E-2,32[&rate=6.017934478858959E-4]:9.357730562094E-4)[&rate=6.017934478858959E-4]:8.228601818677E-3,(((67[&rate=6.017934478858959E-4]:1.522951144871E-1,((124[&rate=6.017934478858959E-4]:1.685949697957E-1,123[&rate=6.017934478858959E-4]:1.713272102328E-1)[&rate=6.017934478858959E-4]:1.092410450876E-1,122[&rate=6.017934478858959E-4]:2.805682553204E-1)[&rate=6.017934478858959E-4]:3.729994095074E-1)[&rate=6.017934478858959E-4]:2.044852178509E-1,(66[&rate=6.017934478858959E-4]:2.614882408041E-1,((126[&rate=6.017934478858959E-4]:8.775229336208E-1,(((138[&rate=6.017934478858959E-4]:1.777997034634E-1,136[&rate=6.017934478858959E-4]:4.629285414816E-2)[&rate=6.017934478858959E-4]:4.806196466989E-1,135[&rate=6.017934478858959E-4]:4.584193501622E-1)[&rate=6.017934478858959E-4]:1.810566250848E-1,120[&rate=6.017934478858959E-4]:8.915307697676E-1)[&rate=6.017934478858959E-4]:6.758042755381E-1)[&rate=6.017934478858959E-4]:3.665589468096E-1,119[&rate=6.017934478858959E-4]:2.029784403074E0)[&rate=6.017934478858959E-4]:2.645805500587E-1)[&rate=6.017934478858959E-4]:9.52920915339E-2)[&rate=6.017934478858959E-4]:3.516077025325E-1,(((38[&rate=6.017934478858959E-4]:6.954574298567E-1,((97[&rate=6.017934478858959E-4]:6.089744880817E-1,(((((94[&rate=6.017934478858959E-4]:2.041421019424E-1,100[&rate=6.017934478858959E-4]:2.041421019424E-1)[&rate=6.017934478858959E-4]:1.427231859454E-1,95[&rate=6.017934478858959E-4]:4.315647414398E-1)[&rate=6.017934478858959E-4]:1.156304902292E-1,98[&rate=6.017934478858959E-4]:5.362662699202E-1)[&rate=6.017934478858959E-4]:9.106150770317E-2,(96[&rate=6.017934478858959E-4]:4.357349132458E-1,99[&rate=6.017934478858959E-4]:4.712540389287E-1)[&rate=6.017934478858959E-4]:1.77931662192E-1)[&rate=6.017934478858959E-4]:1.737153983851E-1,40[&rate=6.017934478858959E-4]:6.726278754622E-1)[&rate=6.017934478858959E-4]:7.384863985671E-3)[&rate=6.017934478858959E-4]:7.421770503016E-3,((16[&rate=6.017934478858959E-4]:2.448728778495E0,((146[&rate=6.017934478858959E-4]:4.003562895266E-1,(((31[&rate=6.017934478858959E-4]:5.379287248777E-1,2[&rate=6.017934478858959E-4]:3.105314646036E-1)[&rate=6.017934478858959E-4]:2.53563497225E-1,(22[&rate=6.017934478858959E-4]:4.516332837599E-1,27[&rate=6.017934478858959E-4]:4.680716399243E-1)[&rate=6.017934478858959E-4]:2.850644177947E-1)[&rate=6.017934478858959E-4]:6.721624042466E-2,(26[&rate=6.017934478858959E-4]:4.641981744098E-1,(7[&rate=6.017934478858959E-4]:1.366832967865E-1,8[&rate=6.017934478858959E-4]:1.366832967865E-1)[&rate=6.017934478858959E-4]:2.206655625548E-1)[&rate=6.017934478858959E-4]:3.506746716791E-1)[&rate=6.017934478858959E-4]:1.605552310868E0)[&rate=6.017934478858959E-4]:4.222826682742E-2,(((((142[&rate=6.017934478858959E-4]:5.752303494606E-1,((141[&rate=6.017934478858959E-4]:1.099362593938E-1,145[&rate=6.017934478858959E-4]:1.126759854213E-1)[&rate=6.017934478858959E-4]:3.890632226187E-1,144[&rate=6.017934478858959E-4]:4.962597559851E-1)[&rate=6.017934478858959E-4]:7.349114142054E-2)[&rate=6.017934478858959E-4]:7.806739151324E-1,(((24[&rate=6.017934478858959E-4]:8.874339435483E-1,((28[&rate=6.017934478858959E-4]:5.404679015363E-1,21[&rate=6.017934478858959E-4]:5.158103672898E-1)[&rate=6.017934478858959E-4]:3.147663752889E-1,1[&rate=6.017934478858959E-4]:6.893290696221E-2)[&rate=6.017934478858959E-4]:3.767911877784E-2)[&rate=6.017934478858959E-4]:2.414338543273E-1,((140[&rate=6.017934478858959E-4]:4.436098683266E-1,11[&rate=6.017934478858959E-4]:4.627879505183E-1)[&rate=6.017934478858959E-4]:1.679942792208E-1,((20[&rate=6.017934478858959E-4]:3.521472744307E-1,25[&rate=6.017934478858959E-4]:3.713253566224E-1)[&rate=6.017934478858959E-4]:1.306640267044E-1,23[&rate=6.017934478858959E-4]:4.910304792172E-1)[&rate=6.017934478858959E-4]:2.246832573711E-1)[&rate=6.017934478858959E-4]:4.021951571777E-1)[&rate=6.017934478858959E-4]:4.372891028348E-2,102[&rate=6.017934478858959E-4]:1.095287254273E-2)[&rate=6.017934478858959E-4]:9.837604958445E-2)[&rate=6.017934478858959E-4]:7.077394536826E-3,(((9[&rate=6.017934478858959E-4]:4.592131053364E-1,(113[&rate=6.017934478858959E-4]:3.536324218217E-1,(30[&rate=6.017934478858959E-4]:3.332613949635E-1,4[&rate=6.017934478858959E-4]:1.606586552374E-1)[&rate=6.017934478858959E-4]:1.35439520009E-1)[&rate=6.017934478858959E-4]:1.137998615968E-1)[&rate=6.017934478858959E-4]:1.35009033068E-1,((110[&rate=6.017934478858959E-4]:2.231630866411E-1,105[&rate=6.017934478858959E-4]:2.012452784221E-1)[&rate=6.017934478858959E-4]:2.362746785334E-1,(117[&rate=6.017934478858959E-4]:4.602882082122E-1,(14[&rate=6.017934478858959E-4]:1.466795967802E-1,17[&rate=6.017934478858959E-4]:1.850357611639E-1)[&rate=6.017934478858959E-4]:3.108688854044E-1)[&rate=6.017934478858959E-4]:7.368735044605E-3)[&rate=6.017934478858959E-4]:1.375240992573E-1)[&rate=6.017934478858959E-4]:3.641294398007E-1,((((13[&rate=6.017934478858959E-4]:5.008957604768E-1,19[&rate=6.017934478858959E-4]:5.392519248605E-1)[&rate=6.017934478858959E-4]:8.731119848092E-2,115[&rate=6.017934478858959E-4]:5.060151781359E-1)[&rate=6.017934478858959E-4]:1.675632940559E-1,(((114[&rate=6.017934478858959E-4]:2.425451306639E-1,112[&rate=6.017934478858959E-4]:3.247369114857E-1)[&rate=6.017934478858959E-4]:1.301586833581E-1,109[&rate=6.017934478858959E-4]:4.521558688165E-1)[&rate=6.017934478858959E-4]:7.199339304059E-2,(108[&rate=6.017934478858959E-4]:7.529839159861E-2,107[&rate=6.017934478858959E-4]:7.803811762597E-2)[&rate=6.017934478858959E-4]:4.269330620394E-1)[&rate=6.017934478858959E-4]:2.288812651291E-1)[&rate=6.017934478858959E-4]:6.858741278951E-2,((139[&rate=6.017934478858959E-4]:5.031798947646E-1,(111[&rate=6.017934478858959E-4]:8.690375490429E-2,(106[&rate=6.017934478858959E-4]:3.929787827734E-2,104[&rate=6.017934478858959E-4]:3.929787827734E-2)[&rate=6.017934478858959E-4]:3.116752046257E-2)[&rate=6.017934478858959E-4]:2.40933674107E-1)[&rate=6.017934478858959E-4]:4.188086338066E-1,(116[&rate=6.017934478858959E-4]:6.157571537384E-1,(148[&rate=6.017934478858959E-4]:2.991488155493E-1,143[&rate=6.017934478858959E-4]:2.964090895219E-1)[&rate=6.017934478858959E-4]:3.549645025727E-1)[&rate=6.017934478858959E-4]:5.41765803124E-2)[&rate=6.017934478858959E-4]:7.223215093049E-2)[&rate=6.017934478858959E-4]:1.422130904841E-1)[&rate=6.017934478858959E-4]:2.238081631164E-1)[&rate=6.017934478858959E-4]:2.302447728092E-1,(((6[&rate=6.017934478858959E-4]:3.115935706846E-1,18[&rate=6.017934478858959E-4]:3.746072693147E-1)[&rate=6.017934478858959E-4]:1.976651449026E-1,(15[&rate=6.017934478858959E-4]:3.766109851362E-1,10[&rate=6.017934478858959E-4]:3.382548207528E-1)[&rate=6.017934478858959E-4]:1.874422509988E-1)[&rate=6.017934478858959E-4]:1.838284575598E-1,(3[&rate=6.017934478858959E-4]:4.887979778934E-1,(((88[&rate=6.017934478858959E-4]:3.682187293579E-2,89[&rate=6.017934478858959E-4]:5.05205030728E-2)[&rate=6.017934478858959E-4]:2.123999143767E-1,(((83[&rate=6.017934478858959E-4]:4.090224549054E-2,86[&rate=6.017934478858959E-4]:4.090224549054E-2)[&rate=6.017934478858959E-4]:1.508928078475E-3,85[&rate=6.017934478858959E-4]:4.241117356901E-2)[&rate=6.017934478858959E-4]:1.871669326821E-1,87[&rate=6.017934478858959E-4]:2.295781062511E-1)[&rate=6.017934478858959E-4]:1.96436810614E-2)[&rate=6.017934478858959E-4]:5.061476119452E-1,((92[&rate=6.017934478858959E-4]:1.29249127169E-1,(90[&rate=6.017934478858959E-4]:4.181927498446E-3,91[&rate=6.017934478858959E-4]:4.181927498446E-3)[&rate=6.017934478858959E-4]:1.250671996706E-1)[&rate=6.017934478858959E-4]:2.310211387553E-1,(93[&rate=6.017934478858959E-4]:1.390374243906E-2,84[&rate=6.017934478858959E-4]:2.051123020489E-4)[&rate=6.017934478858959E-4]:3.463665234852E-1)[&rate=6.017934478858959E-4]:4.087977634704E-1)[&rate=6.017934478858959E-4]:2.731546060328E-1)[&rate=6.017934478858959E-4]:1.522344007332E-1)[&rate=6.017934478858959E-4]:7.028789848193E-1)[&rate=6.017934478858959E-4]:5.84889348787E-1,101[&rate=6.017934478858959E-4]:9.260609862053E-1)[&rate=6.017934478858959E-4]:3.694691499076E-1)[&rate=6.017934478858959E-4]:4.086987525906E-2)[&rate=6.017934478858959E-4]:1.453942924837E-1,(39[&rate=6.017934478858959E-4]:4.657371995909E-1,147[&rate=6.017934478858959E-4]:5.231142487712E-1)[&rate=6.017934478858959E-4]:4.2892945271E-2)[&rate=6.017934478858959E-4]:1.788043650891E-1)[&rate=6.017934478858959E-4]:7.632893083483E-2)[&rate=6.017934478858959E-4]:4.292934133669E-1,(((121[&rate=6.017934478858959E-4]:1.912894045179E0,127[&rate=6.017934478858959E-4]:2.353989935589E0)[&rate=6.017934478858959E-4]:2.969572809042E-1,(36[&rate=6.017934478858959E-4]:7.631005993821E-2,35[&rate=6.017934478858959E-4]:2.973471747245E-2)[&rate=6.017934478858959E-4]:5.408921135004E-2)[&rate=6.017934478858959E-4]:1.817051703112E-1,((((62[&rate=6.017934478858959E-4]:4.784395796426E-1,(65[&rate=6.017934478858959E-4]:2.332862524877E-1,(64[&rate=6.017934478858959E-4]:1.592659451424E-1,60[&rate=6.017934478858959E-4]:8.581013635666E-3)[&rate=6.017934478858959E-4]:2.24705238852E-1)[&rate=6.017934478858959E-4]:5.337250523722E-2)[&rate=6.017934478858959E-4]:1.806720412917E-1,(63[&rate=6.017934478858959E-4]:8.495370500688E-2,61[&rate=6.017934478858959E-4]:1.260495954179E-1)[&rate=6.017934478858959E-4]:5.330620255164E-1)[&rate=6.017934478858959E-4]:9.71353746072E-1,(((118[&rate=6.017934478858959E-4]:6.669485390146E-1,((131[&rate=6.017934478858959E-4]:9.641084747112E-2,130[&rate=6.017934478858959E-4]:9.367112144376E-2)[&rate=6.017934478858959E-4]:6.065749633993E-2,(132[&rate=6.017934478858959E-4]:1.220167915354E-1,129[&rate=6.017934478858959E-4]:1.19277065508E-1)[&rate=6.017934478858959E-4]:3.505155227565E-2)[&rate=6.017934478858959E-4]:3.75633619861E-1)[&rate=6.017934478858959E-4]:1.931518093176E-2,69[&rate=6.017934478858959E-4]:6.972226240561E-1)[&rate=6.017934478858959E-4]:6.305407181563E-1,128[&rate=6.017934478858959E-4]:1.177078410705E0)[&rate=6.017934478858959E-4]:3.136609289037E-1)[&rate=6.017934478858959E-4]:7.921151467288E-2,(45[&rate=6.017934478858959E-4]:6.508121320904E-1,(((49[&rate=6.017934478858959E-4]:1.807414923363E-1,50[&rate=6.017934478858959E-4]:1.807414923363E-1)[&rate=6.017934478858959E-4]:2.414846851286E-1,(47[&rate=6.017934478858959E-4]:6.455775806648E-2,44[&rate=6.017934478858959E-4]:5.909327719223E-2)[&rate=6.017934478858959E-4]:3.904553046442E-1)[&rate=6.017934478858959E-4]:1.188331372854E-1,(51[&rate=6.017934478858959E-4]:5.404214872917E-1,(((41[&rate=6.017934478858959E-4]:1.885015668855E-1,(42[&rate=6.017934478858959E-4]:1.715944583993E-1,48[&rate=6.017934478858959E-4]:2.098458245195E-1)[&rate=6.017934478858959E-4]:2.237158936046E-2)[&rate=6.017934478858959E-4]:1.134942636246E-1,46[&rate=6.017934478858959E-4]:3.566406392531E-1)[&rate=6.017934478858959E-4]:1.184502119189E-2,43[&rate=6.017934478858959E-4]:3.68485660445E-1)[&rate=6.017934478858959E-4]:1.992582312182E-1)[&rate=6.017934478858959E-4]:6.102308332836E-3)[&rate=6.017934478858959E-4]:8.516265340567E-2)[&rate=6.017934478858959E-4]:1.457425099003E-1)[&rate=6.017934478858959E-4]:2.243453681394E-1)[&rate=6.017934478858959E-4]:2.568562975745E-1)[&rate=6.017934478858959E-4]:1.761235494212E-1,((((((37[&rate=6.017934478858959E-4]:1.754583981752E-1,((54[&rate=6.017934478858959E-4]:6.004245008879E-2,59[&rate=6.017934478858959E-4]:9.829381620901E-2)[&rate=6.017934478858959E-4]:9.974453183414E-3,58[&rate=6.017934478858959E-4]:1.273939524525E-1)[&rate=6.017934478858959E-4]:2.893876266251E-2)[&rate=6.017934478858959E-4]:1.150577945531E-1,55[&rate=6.017934478858959E-4]:2.440681052965E-1)[&rate=6.017934478858959E-4]:3.817310317392E-2,56[&rate=6.017934478858959E-4]:2.822412084704E-1)[&rate=6.017934478858959E-4]:2.094947968369E-1,57[&rate=6.017934478858959E-4]:5.02664967056E-1)[&rate=6.017934478858959E-4]:3.027317731462E-1,68[&rate=6.017934478858959E-4]:7.534841718961E-1)[&rate=6.017934478858959E-4]:3.136725506889E-1,((((52[&rate=6.017934478858959E-4]:5.357281487884E-1,((137[&rate=6.017934478858959E-4]:7.757945509395E-1,133[&rate=6.017934478858959E-4]:7.346986605285E-1)[&rate=6.017934478858959E-4]:1.016376614944E-1,134[&rate=6.017934478858959E-4]:8.061993357217E-1)[&rate=6.017934478858959E-4]:4.732746024223E-1)[&rate=6.017934478858959E-4]:2.878233121015E-3,(((12[&rate=6.017934478858959E-4]:1.620748689257E-1,5[&rate=6.017934478858959E-4]:1.237187045422E-1)[&rate=6.017934478858959E-4]:1.450870183959E-1,29[&rate=6.017934478858959E-4]:4.140112023901E-1)[&rate=6.017934478858959E-4]:2.303404294389E-1,103[&rate=6.017934478858959E-4]:4.114749195003E-1)[&rate=6.017934478858959E-4]:1.79142519697E0)[&rate=6.017934478858959E-4]:7.221371243466E-2,((((80[&rate=6.017934478858959E-4]:9.178743327979E-2,81[&rate=6.017934478858959E-4]:9.178743327979E-2)[&rate=6.017934478858959E-4]:4.88782105165E-1,(((79[&rate=6.017934478858959E-4]:5.05843903361E-2,82[&rate=6.017934478858959E-4]:5.880356841817E-2)[&rate=6.017934478858959E-4]:2.158089959183E-1,(72[&rate=6.017934478858959E-4]:1.141039344235E-1,78[&rate=6.017934478858959E-4]:1.360217426428E-1)[&rate=6.017934478858959E-4]:1.303716436117E-1)[&rate=6.017934478858959E-4]:8.816424482553E-2,((71[&rate=6.017934478858959E-4]:1.878085383989E-1,73[&rate=6.017934478858959E-4]:2.563016890838E-1)[&rate=6.017934478858959E-4]:4.751730442882E-2,77[&rate=6.017934478858959E-4]:2.983395414579E-1)[&rate=6.017934478858959E-4]:9.183452797819E-2)[&rate=6.017934478858959E-4]:2.342310854471E-1)[&rate=6.017934478858959E-4]:2.397076228758E-1,(((70[&rate=6.017934478858959E-4]:2.311983400878E-1,76[&rate=6.017934478858959E-4]:2.695545044712E-1)[&rate=6.017934478858959E-4]:1.33863682915E-1,74[&rate=6.017934478858959E-4]:4.034181873862E-1)[&rate=6.017934478858959E-4]:3.696116052697E-1,75[&rate=6.017934478858959E-4]:7.73029792656E-1)[&rate=6.017934478858959E-4]:9.656243715765E-2)[&rate=6.017934478858959E-4]:3.778978158424E-1,53[&rate=6.017934478858959E-4]:5.010269870439E-1)[&rate=6.017934478858959E-4]:1.015963859888E-1)[&rate=6.017934478858959E-4]:3.987651487533E-1,125[&rate=6.017934478858959E-4]:7.910060081248E-1)[&rate=6.017934478858959E-4]:4.428173811269E-1)[&rate=6.017934478858959E-4]:1.790728613167E-1)[&rate=6.017934478858959E-4]:9.879088741196E-3)[&rate=6.017934478858959E-4]:1.857078468535E-1)[&rate=6.017934478858959E-4]:4.704230384618E-2,33[&rate=6.017934478858959E-4]:6.168613077578E-2);
tree STATE_24570000 [&joint=-20952.005043428122,lnP=-20952.005043428122] = [&R] (33[&rate=5.888252121634149E-4]:1.378563601536E-2,((34[&rate=5.888252121634149E-4]:1.86925801331E-3,(((38[&rate=5.888252121634149E-4]:8.880689724615E-1,(((16[&rate=5.888252121634149E-4]:2.540223224617E0,(((39[&rate=5.888252121634149E-4]:3.375559723246E-1,(2[&rate=5.888252121634149E-4]:7.016735405021E-1,((31[&rate=5.888252121634149E-4]:5.88694823854E-1,(26[&rate=5.888252121634149E-4]:4.579516595268E-1,(7[&rate=5.888252121634149E-4]:1.213758985312E-1,8[&rate=5.888252121634149E-4]:1.213758985312E-1)[&rate=5.888252121634149E-4]:2.29726445927E-1)[&rate=5.888252121634149E-4]:8.690754788876E-2)[&rate=5.888252121634149E-4]:1.039060114714E-1,(22[&rate=5.888252121634149E-4]:3.75815341678E-1,27[&rate=5.888252121634149E-4]:3.922536978423E-1)[&rate=5.888252121634149E-4]:2.619909730993E-1)[&rate=5.888252121634149E-4]:2.364699654508E-1)[&rate=5.888252121634149E-4]:1.592608234652E0)[&rate=5.888252121634149E-4]:2.723872416354E-2,147[&rate=5.888252121634149E-4]:4.221717456685E-1)[&rate=5.888252121634149E-4]:3.826772501785E-2,146[&rate=5.888252121634149E-4]:5.232810007409E-1)[&rate=5.888252121634149E-4]:5.166787699387E-2)[&rate=5.888252121634149E-4]:8.992965172956E-2,97[&rate=5.888252121634149E-4]:4.736216988632E-1)[&rate=5.888252121634149E-4]:1.615818973137E-2,((((((((6[&rate=5.888252121634149E-4]:4.964339708908E-1,(15[&rate=5.888252121634149E-4]:3.429361369401E-1,10[&rate=5.888252121634149E-4]:3.045799725566E-1)[&rate=5.888252121634149E-4]:2.082923544985E-1)[&rate=5.888252121634149E-4]:1.988833220011E-1,18[&rate=5.888252121634149E-4]:7.583309915221E-1)[&rate=5.888252121634149E-4]:1.74781812226E-1,((((87[&rate=5.888252121634149E-4]:2.135642713273E-1,((93[&rate=5.888252121634149E-4]:1.364638610417E-1,85[&rate=5.888252121634149E-4]:1.227652309047E-1)[&rate=5.888252121634149E-4]:4.028435032918E-2,(83[&rate=5.888252121634149E-4]:1.59064410054E-1,(86[&rate=5.888252121634149E-4]:5.722273493435E-2,84[&rate=5.888252121634149E-4]:5.722273493435E-2)[&rate=5.888252121634149E-4]:1.018416751196E-1)[&rate=5.888252121634149E-4]:3.985171179917E-3)[&rate=5.888252121634149E-4]:5.051469009341E-2)[&rate=5.888252121634149E-4]:4.552085031846E-3,(92[&rate=5.888252121634149E-4]:7.848909196803E-2,(90[&rate=5.888252121634149E-4]:1.921530160926E-2,91[&rate=5.888252121634149E-4]:1.921530160926E-2)[&rate=5.888252121634149E-4]:5.927379035877E-2)[&rate=5.888252121634149E-4]:1.533258945281E-1)[&rate=5.888252121634149E-4]:1.036721950938E-2,(88[&rate=5.888252121634149E-4]:3.495969170787E-2,89[&rate=5.888252121634149E-4]:4.865832184488E-2)[&rate=5.888252121634149E-4]:1.935238841607E-1)[&rate=5.888252121634149E-4]:9.175982986999E-1,3[&rate=5.888252121634149E-4]:6.063558471713E-1)[&rate=5.888252121634149E-4]:2.116884634261E-1)[&rate=5.888252121634149E-4]:8.10784029587E-1,((((140[&rate=5.888252121634149E-4]:5.49456982896E-1,11[&rate=5.888252121634149E-4]:5.686350650877E-1)[&rate=5.888252121634149E-4]:4.906068476403E-1,(23[&rate=5.888252121634149E-4]:5.476411921705E-1,(25[&rate=5.888252121634149E-4]:4.610707077544E-1,20[&rate=5.888252121634149E-4]:4.418926255627E-1)[&rate=5.888252121634149E-4]:9.752938852571E-2)[&rate=5.888252121634149E-4]:5.965322274068E-1)[&rate=5.888252121634149E-4]:4.75922947037E-1,(((1[&rate=5.888252121634149E-4]:1.315599140914E-1,(28[&rate=5.888252121634149E-4]:5.489513980209E-1,21[&rate=5.888252121634149E-4]:5.242938637745E-1)[&rate=5.888252121634149E-4]:3.689098859334E-1)[&rate=5.888252121634149E-4]:1.850694161498E-1,24[&rate=5.888252121634149E-4]:1.097451248049E0)[&rate=5.888252121634149E-4]:4.620134337176E-1,102[&rate=5.888252121634149E-4]:3.978208461507E-1)[&rate=5.888252121634149E-4]:7.159058895692E-2)[&rate=5.888252121634149E-4]:1.030601029904E-1,((((((117[&rate=5.888252121634149E-4]:1.537563142576E-1,9[&rate=5.888252121634149E-4]:1.42797410148E-1)[&rate=5.888252121634149E-4]:3.432962813919E-1,(30[&rate=5.888252121634149E-4]:2.918001567239E-1,4[&rate=5.888252121634149E-4]:1.191974169978E-1)[&rate=5.888252121634149E-4]:3.175812060489E-1)[&rate=5.888252121634149E-4]:1.898281948715E-1,((14[&rate=5.888252121634149E-4]:3.860013809058E-1,17[&rate=5.888252121634149E-4]:4.243575452895E-1)[&rate=5.888252121634149E-4]:1.919655088486E-1,(105[&rate=5.888252121634149E-4]:4.520184014353E-1,110[&rate=5.888252121634149E-4]:4.739362096544E-1)[&rate=5.888252121634149E-4]:9.855122804524E-2)[&rate=5.888252121634149E-4]:1.061741747392E-1)[&rate=5.888252121634149E-4]:4.131851895406E-2,113[&rate=5.888252121634149E-4]:7.254595834476E-1)[&rate=5.888252121634149E-4]:6.756859649503E-1,(((((108[&rate=5.888252121634149E-4]:1.818521287294E-1,107[&rate=5.888252121634149E-4]:1.845918547568E-1)[&rate=5.888252121634149E-4]:3.207996654682E-1,(109[&rate=5.888252121634149E-4]:4.726428071862E-1,(114[&rate=5.888252121634149E-4]:3.135736305028E-1,112[&rate=5.888252121634149E-4]:3.957654113247E-1)[&rate=5.888252121634149E-4]:7.961712188891E-2)[&rate=5.888252121634149E-4]:5.192679523046E-2)[&rate=5.888252121634149E-4]:1.711141473911E-1,115[&rate=5.888252121634149E-4]:6.162316950133E-1)[&rate=5.888252121634149E-4]:2.884757083697E-2,(13[&rate=5.888252121634149E-4]:4.715183033183E-1,19[&rate=5.888252121634149E-4]:5.09874467702E-1)[&rate=5.888252121634149E-4]:2.557527433538E-1)[&rate=5.888252121634149E-4]:3.060753358366E-1,((((104[&rate=5.888252121634149E-4]:5.560105899034E-2,139[&rate=5.888252121634149E-4]:2.473818809081E-1)[&rate=5.888252121634149E-4]:2.39656767642E-1,(111[&rate=5.888252121634149E-4]:2.914325481197E-1,106[&rate=5.888252121634149E-4]:2.749941919553E-1)[&rate=5.888252121634149E-4]:2.026363467703E-2)[&rate=5.888252121634149E-4]:1.444651893181E-1,116[&rate=5.888252121634149E-4]:3.794490433477E-1)[&rate=5.888252121634149E-4]:3.307809004241E-1,(148[&rate=5.888252121634149E-4]:2.134215649556E-1,143[&rate=5.888252121634149E-4]:2.106818389283E-1)[&rate=5.888252121634149E-4]:5.351645431998E-1)[&rate=5.888252121634149E-4]:2.409246579151E-1)[&rate=5.888252121634149E-4]:3.677991658891E-1)[&rate=5.888252121634149E-4]:1.503630230354E-1,(142[&rate=5.888252121634149E-4]:6.356027799277E-1,(144[&rate=5.888252121634149E-4]:2.624362401812E-1,(141[&rate=5.888252121634149E-4]:1.827455716182E-1,145[&rate=5.888252121634149E-4]:1.854852976458E-1)[&rate=5.888252121634149E-4]:8.243039459028E-2)[&rate=5.888252121634149E-4]:3.676870876916E-1)[&rate=5.888252121634149E-4]:1.088508531232E0)[&rate=5.888252121634149E-4]:9.493556940436E-2)[&rate=5.888252121634149E-4]:5.909652811376E-2)[&rate=5.888252121634149E-4]:4.024106431823E-1,101[&rate=5.888252121634149E-4]:1.028499257339E0)[&rate=5.888252121634149E-4]:3.666107343086E-1,98[&rate=5.888252121634149E-4]:5.503611332003E-1)[&rate=5.888252121634149E-4]:1.067392144452E-2,(95[&rate=5.888252121634149E-4]:4.970011750031E-1,(100[&rate=5.888252121634149E-4]:3.746161371558E-1,94[&rate=5.888252121634149E-4]:3.746161371558E-1)[&rate=5.888252121634149E-4]:3.76855842953E-2)[&rate=5.888252121634149E-4]:7.496284139043E-2)[&rate=5.888252121634149E-4]:2.458401739031E-2,(40[&rate=5.888252121634149E-4]:4.416048029566E-1,(96[&rate=5.888252121634149E-4]:5.06780433344E-1,99[&rate=5.888252121634149E-4]:5.422995590269E-1)[&rate=5.888252121634149E-4]:4.957846797327E-2)[&rate=5.888252121634149E-4]:1.559896853226E-2)[&rate=5.888252121634149E-4]:1.03614368472E-1)[&rate=5.888252121634149E-4]:3.955568434297E-1)[&rate=5.888252121634149E-4]:1.732001155754E-1,(((((((42[&rate=5.888252121634149E-4]:4.543976541441E-1,(48[&rate=5.888252121634149E-4]:4.69265000365E-1,41[&rate=5.888252121634149E-4]:4.255491533705E-1)[&rate=5.888252121634149E-4]:2.338401989932E-2)[&rate=5.888252121634149E-4]:4.792582947379E-2,(43[&rate=5.888252121634149E-4]:5.244740626355E-1,46[&rate=5.888252121634149E-4]:5.244740626355E-1)[&rate=5.888252121634149E-4]:2.702974885113E-2)[&rate=5.888252121634149E-4]:4.433907298041E-2,(((44[&rate=5.888252121634149E-4]:1.362674594248E-1,47[&rate=5.888252121634149E-4]:1.417319402991E-1)[&rate=5.888252121634149E-4]:3.843176681625E-1,(49[&rate=5.888252121634149E-4]:4.215234406977E-1,50[&rate=5.888252121634149E-4]:4.215234406977E-1)[&rate=5.888252121634149E-4]:7.173928251813E-2)[&rate=5.888252121634149E-4]:1.016514082064E-3,51[&rate=5.888252121634149E-4]:4.997437181721E-1)[&rate=5.888252121634149E-4]:6.877676192338E-2)[&rate=5.888252121634149E-4]:5.438107504046E-2,45[&rate=5.888252121634149E-4]:6.420272381961E-1)[&rate=5.888252121634149E-4]:1.596928588449E-1,(((((62[&rate=5.888252121634149E-4]:4.276623955789E-1,(60[&rate=5.888252121634149E-4]:2.289633654059E-1,65[&rate=5.888252121634149E-4]:2.289633654059E-1)[&rate=5.888252121634149E-4]:6.918208255198E-3)[&rate=5.888252121634149E-4]:4.589825356085E-3,64[&rate=5.888252121634149E-4]:3.911563305239E-1)[&rate=5.888252121634149E-4]:1.603756973777E-1,(63[&rate=5.888252121634149E-4]:1.485886289906E-1,61[&rate=5.888252121634149E-4]:1.896845194016E-1)[&rate=5.888252121634149E-4]:4.029433989111E-1)[&rate=5.888252121634149E-4]:8.642227106044E-1,(118[&rate=5.888252121634149E-4]:9.930781692191E-1,(69[&rate=5.888252121634149E-4]:8.157377812914E-1,((129[&rate=5.888252121634149E-4]:1.281167707817E-1,132[&rate=5.888252121634149E-4]:1.308564968091E-1)[&rate=5.888252121634149E-4]:3.160316804739E-1,(131[&rate=5.888252121634149E-4]:1.959982691976E-1,130[&rate=5.888252121634149E-4]:1.932585431703E-1)[&rate=5.888252121634149E-4]:2.508899080853E-1)[&rate=5.888252121634149E-4]:2.236441245563E-1)[&rate=5.888252121634149E-4]:1.882992920373E-1)[&rate=5.888252121634149E-4]:4.63772459698E-1)[&rate=5.888252121634149E-4]:2.134681305885E-2,128[&rate=5.888252121634149E-4]:1.338471414579E0)[&rate=5.888252121634149E-4]:2.366448947537E-1)[&rate=5.888252121634149E-4]:5.551034808999E-2,36[&rate=5.888252121634149E-4]:1.484348766004E-1)[&rate=5.888252121634149E-4]:2.21969085361E-2,(35[&rate=5.888252121634149E-4]:1.171843496853E-1,(127[&rate=5.888252121634149E-4]:2.431261746154E0,121[&rate=5.888252121634149E-4]:1.990165855743E0)[&rate=5.888252121634149E-4]:2.530458912022E-1)[&rate=5.888252121634149E-4]:6.872092985444E-3)[&rate=5.888252121634149E-4]:3.348471988507E-1)[&rate=5.888252121634149E-4]:2.812699868486E-1,((((59[&rate=5.888252121634149E-4]:4.239376384247E-1,((37[&rate=5.888252121634149E-4]:2.907598813558E-1,57[&rate=5.888252121634149E-4]:2.552407556727E-1)[&rate=5.888252121634149E-4]:1.627301482157E-1,((58[&rate=5.888252121634149E-4]:3.100917652208E-1,54[&rate=5.888252121634149E-4]:2.527147160405E-1)[&rate=5.888252121634149E-4]:7.471648593557E-2,(56[&rate=5.888252121634149E-4]:3.40919922423E-1,55[&rate=5.888252121634149E-4]:3.40919922423E-1)[&rate=5.888252121634149E-4]:1.65659243617E-2)[&rate=5.888252121634149E-4]:4.955609535493E-2)[&rate=5.888252121634149E-4]:8.698974973545E-3)[&rate=5.888252121634149E-4]:1.870119739828E-1,68[&rate=5.888252121634149E-4]:5.617692845386E-1)[&rate=5.888252121634149E-4]:2.718320019389E-1,(((75[&rate=5.888252121634149E-4]:6.174450269826E-1,(((73[&rate=5.888252121634149E-4]:4.193416178084E-1,(82[&rate=5.888252121634149E-4]:3.225438067577E-1,((78[&rate=5.888252121634149E-4]:9.50886195278E-2,72[&rate=5.888252121634149E-4]:7.317081130849E-2)[&rate=5.888252121634149E-4]:1.741666681277E-1,79[&rate=5.888252121634149E-4]:2.692552876555E-1)[&rate=5.888252121634149E-4]:4.506934102012E-2)[&rate=5.888252121634149E-4]:6.392109872198E-2)[&rate=5.888252121634149E-4]:4.580511210969E-2,((80[&rate=5.888252121634149E-4]:6.038692165667E-2,81[&rate=5.888252121634149E-4]:6.038692165667E-2)[&rate=5.888252121634149E-4]:3.104049220273E-1,(77[&rate=5.888252121634149E-4]:4.031137072849E-1,71[&rate=5.888252121634149E-4]:3.401000086547E-1)[&rate=5.888252121634149E-4]:1.151375283749E-2)[&rate=5.888252121634149E-4]:4.5039817741E-2)[&rate=5.888252121634149E-4]:1.32533612472E-1,((76[&rate=5.888252121634149E-4]:4.227318439368E-1,74[&rate=5.888252121634149E-4]:4.227318439368E-1)[&rate=5.888252121634149E-4]:4.690874533678E-2,70[&rate=5.888252121634149E-4]:4.312844248901E-1)[&rate=5.888252121634149E-4]:1.280397531166E-1)[&rate=5.888252121634149E-4]:1.976468459253E-2)[&rate=5.888252121634149E-4]:8.570240565979E-1,((133[&rate=5.888252121634149E-4]:5.062971454302E-1,(137[&rate=5.888252121634149E-4]:5.256244678134E-1,134[&rate=5.888252121634149E-4]:4.543915911012E-1)[&rate=5.888252121634149E-4]:2.176856802792E-2)[&rate=5.888252121634149E-4]:9.625771213712E-1,(53[&rate=5.888252121634149E-4]:6.084491695929E-1,(52[&rate=5.888252121634149E-4]:3.807032445102E-1,(((12[&rate=5.888252121634149E-4]:1.274069930085E-1,5[&rate=5.888252121634149E-4]:8.905082862505E-2)[&rate=5.888252121634149E-4]:4.031234876558E-1,29[&rate=5.888252121634149E-4]:6.373797957329E-1)[&rate=5.888252121634149E-4]:2.450972788085E-1,103[&rate=5.888252121634149E-4]:6.496003622126E-1)[&rate=5.888252121634149E-4]:1.395396616859E0)[&rate=5.888252121634149E-4]:2.359426463941E-1)[&rate=5.888252121634149E-4]:7.834560024032E-2)[&rate=5.888252121634149E-4]:4.121125513516E-2)[&rate=5.888252121634149E-4]:3.262538544954E-1,125[&rate=5.888252121634149E-4]:8.438773658027E-1)[&rate=5.888252121634149E-4]:1.563905873415E-1)[&rate=5.888252121634149E-4]:1.760341615353E-1,((67[&rate=5.888252121634149E-4]:2.871317962219E-1,(124[&rate=5.888252121634149E-4]:2.737322737416E-1,(122[&rate=5.888252121634149E-4]:2.738184484873E-1,123[&rate=5.888252121634149E-4]:2.738184484873E-1)[&rate=5.888252121634149E-4]:2.646065691424E-3)[&rate=5.888252121634149E-4]:5.119398323839E-1)[&rate=5.888252121634149E-4]:4.358462729373E-2,((126[&rate=5.888252121634149E-4]:1.039121093256E0,(119[&rate=5.888252121634149E-4]:1.648566038713E0,(((138[&rate=5.888252121634149E-4]:1.775145046283E-1,136[&rate=5.888252121634149E-4]:4.60076553131E-2)[&rate=5.888252121634149E-4]:4.983318960014E-1,135[&rate=5.888252121634149E-4]:4.758464006296E-1)[&rate=5.888252121634149E-4]:1.393958518512E-1,120[&rate=5.888252121634149E-4]:8.672970470014E-1)[&rate=5.888252121634149E-4]:6.853785807532E-1)[&rate=5.888252121634149E-4]:1.762575771863E-1)[&rate=5.888252121634149E-4]:2.800424573484E-1,66[&rate=5.888252121634149E-4]:7.198936091942E-2)[&rate=5.888252121634149E-4]:2.587270625962E-1)[&rate=5.888252121634149E-4]:1.311983867248E-1)[&rate=5.888252121634149E-4]:2.782588181295E-1)[&rate=5.888252121634149E-4]:1.247093282734E-1)[&rate=5.888252121634149E-4]:2.1637199731E-2,32[&rate=5.888252121634149E-4]:1.588649525228E-3)[&rate=5.888252121634149E-4]:6.717534435419E-3);
tree STATE_24660000 [&joint=-20989.34811221033,lnP=-20989.34811221033] = [&R] (((34[&rate=5.904103888783043E-4]:1.972933759642E-2,((((67[&rate=5.904103888783043E-4]:8.507456253316E-2,((123[&rate=5.904103888783043E-4]:3.574208405349E-3,124[&rate=5.904103888783043E-4]:8.419679682232E-4)[&rate=5.904103888783043E-4]:2.252668148685E-1,122[&rate=5.904103888783043E-4]:2.288410232739E-1)[&rate=5.904103888783043E-4]:3.575060896E-1)[&rate=5.904103888783043E-4]:2.888543971669E-1,(66[&rate=5.904103888783043E-4]:2.946211721477E-1,(126[&rate=5.904103888783043E-4]:1.155850423583E0,((119[&rate=5.904103888783043E-4]:1.510771526228E0,120[&rate=5.904103888783043E-4]:1.414881115269E0)[&rate=5.904103888783043E-4]:2.450412385632E-1,((138[&rate=5.904103888783043E-4]:3.092572495234E-1,136[&rate=5.904103888783043E-4]:1.777504002082E-1)[&rate=5.904103888783043E-4]:5.843933638616E-1,135[&rate=5.904103888783043E-4]:6.936506133849E-1)[&rate=5.904103888783043E-4]:7.142169459266E-1)[&rate=5.904103888783043E-4]:1.857401814356E-1)[&rate=5.904103888783043E-4]:3.8594493825E-1)[&rate=5.904103888783043E-4]:7.93077875523E-2)[&rate=5.904103888783043E-4]:4.680662747957E-1,(((((52[&rate=5.904103888783043E-4]:5.333634606236E-1,(((12[&rate=5.904103888783043E-4]:2.503514847047E-1,5[&rate=5.904103888783043E-4]:2.119953203212E-1)[&rate=5.904103888783043E-4]:3.451783960876E-1,29[&rate=5.904103888783043E-4]:7.023791958609E-1)[&rate=5.904103888783043E-4]:2.700781566911E-1,103[&rate=5.904103888783043E-4]:7.395806402232E-1)[&rate=5.904103888783043E-4]:1.458076554961E0)[&rate=5.904103888783043E-4]:1.149116903245E-1,(137[&rate=5.904103888783043E-4]:4.008683142654E-1,(133[&rate=5.904103888783043E-4]:3.485176230942E-1,134[&rate=5.904103888783043E-4]:3.183806367931E-1)[&rate=5.904103888783043E-4]:1.125480076011E-2)[&rate=5.904103888783043E-4]:1.062385502751E0)[&rate=5.904103888783043E-4]:1.091779044989E-1,(((75[&rate=5.904103888783043E-4]:6.09828900509E-1,(76[&rate=5.904103888783043E-4]:3.782228073974E-1,(70[&rate=5.904103888783043E-4]:2.313503419179E-1,74[&rate=5.904103888783043E-4]:2.697065063014E-1)[&rate=5.904103888783043E-4]:1.08516301096E-1)[&rate=5.904103888783043E-4]:2.316060931116E-1)[&rate=5.904103888783043E-4]:3.400945586198E-1,((81[&rate=5.904103888783043E-4]:3.857915116035E-2,80[&rate=5.904103888783043E-4]:3.857915116035E-2)[&rate=5.904103888783043E-4]:3.638698955731E-1,(((82[&rate=5.904103888783043E-4]:2.66260408773E-1,79[&rate=5.904103888783043E-4]:2.580412306909E-1)[&rate=5.904103888783043E-4]:1.13326909309E-2,(78[&rate=5.904103888783043E-4]:8.377150604685E-2,72[&rate=5.904103888783043E-4]:6.185369782754E-2)[&rate=5.904103888783043E-4]:1.85602415575E-1)[&rate=5.904103888783043E-4]:6.768485645026E-2,(73[&rate=5.904103888783043E-4]:3.45297107965E-1,(77[&rate=5.904103888783043E-4]:2.201654149346E-1,71[&rate=5.904103888783043E-4]:1.571517163045E-1)[&rate=5.904103888783043E-4]:1.196522409757E-1)[&rate=5.904103888783043E-4]:3.285756051791E-2)[&rate=5.904103888783043E-4]:7.360944674366E-2)[&rate=5.904103888783043E-4]:4.981593439023E-1)[&rate=5.904103888783043E-4]:4.881235759402E-1,53[&rate=5.904103888783043E-4]:6.91583976457E-1)[&rate=5.904103888783043E-4]:5.767235767864E-2)[&rate=5.904103888783043E-4]:1.354486434941E-1,125[&rate=5.904103888783043E-4]:6.743224639685E-1)[&rate=5.904103888783043E-4]:4.234876641429E-1,(((56[&rate=5.904103888783043E-4]:2.254152233164E-1,55[&rate=5.904103888783043E-4]:2.254152233164E-1)[&rate=5.904103888783043E-4]:1.218851849274E-1,(58[&rate=5.904103888783043E-4]:2.250079440044E-1,(54[&rate=5.904103888783043E-4]:1.569895890355E-1,(59[&rate=5.904103888783043E-4]:1.916537859799E-1,(57[&rate=5.904103888783043E-4]:8.841347596373E-2,37[&rate=5.904103888783043E-4]:1.239326016468E-1)[&rate=5.904103888783043E-4]:1.059725504533E-1)[&rate=5.904103888783043E-4]:3.587169175863E-3)[&rate=5.904103888783043E-4]:1.064130578858E-2)[&rate=5.904103888783043E-4]:1.496148686111E-1)[&rate=5.904103888783043E-4]:3.08577914565E-1,68[&rate=5.904103888783043E-4]:6.148947162515E-1)[&rate=5.904103888783043E-4]:3.162487451931E-1)[&rate=5.904103888783043E-4]:4.585724108234E-1)[&rate=5.904103888783043E-4]:1.44078243682E-3,((38[&rate=5.904103888783043E-4]:7.598758772366E-1,((((16[&rate=5.904103888783043E-4]:2.601195536206E0,((((31[&rate=5.904103888783043E-4]:7.225301494398E-1,(22[&rate=5.904103888783043E-4]:3.300797674711E-1,27[&rate=5.904103888783043E-4]:3.465181236355E-1)[&rate=5.904103888783043E-4]:3.376558614206E-1)[&rate=5.904103888783043E-4]:2.61656726058E-2,((7[&rate=5.904103888783043E-4]:5.789211707663E-2,8[&rate=5.904103888783043E-4]:5.789211707663E-2)[&rate=5.904103888783043E-4]:1.984510209049E-1,26[&rate=5.904103888783043E-4]:3.631924530501E-1)[&rate=5.904103888783043E-4]:3.416677525571E-1)[&rate=5.904103888783043E-4]:1.970410170259E-1,2[&rate=5.904103888783043E-4]:7.183395787974E-1)[&rate=5.904103888783043E-4]:1.753650410457E0,146[&rate=5.904103888783043E-4]:6.3548276566E-1)[&rate=5.904103888783043E-4]:4.384236636308E-4)[&rate=5.904103888783043E-4]:1.081963944429E-1,(97[&rate=5.904103888783043E-4]:3.258954563514E-1,(39[&rate=5.904103888783043E-4]:3.912631953136E-1,147[&rate=5.904103888783043E-4]:4.48640244494E-1)[&rate=5.904103888783043E-4]:5.670512403949E-3)[&rate=5.904103888783043E-4]:2.26965296814E-1)[&rate=5.904103888783043E-4]:8.715659364381E-3,((((3[&rate=5.904103888783043E-4]:5.516678947829E-1,(((15[&rate=5.904103888783043E-4]:3.369004289111E-1,10[&rate=5.904103888783043E-4]:2.985442645277E-1)[&rate=5.904103888783043E-4]:1.689384852498E-1,18[&rate=5.904103888783043E-4]:5.140580922432E-1)[&rate=5.904103888783043E-4]:7.6213036813E-2,6[&rate=5.904103888783043E-4]:5.272574304261E-1)[&rate=5.904103888783043E-4]:7.646525887724E-2)[&rate=5.904103888783043E-4]:5.084618308045E-1,(89[&rate=5.904103888783043E-4]:7.695834556736E-1,(87[&rate=5.904103888783043E-4]:2.338863744697E-1,(((((86[&rate=5.904103888783043E-4]:2.210363748644E-2,85[&rate=5.904103888783043E-4]:2.210363748644E-2)[&rate=5.904103888783043E-4]:4.539450008364E-2,83[&rate=5.904103888783043E-4]:6.749813757008E-2)[&rate=5.904103888783043E-4]:5.381910659631E-2,(84[&rate=5.904103888783043E-4]:9.483864887871E-2,93[&rate=5.904103888783043E-4]:1.085372790157E-1)[&rate=5.904103888783043E-4]:2.647859528767E-2)[&rate=5.904103888783043E-4]:7.218427537333E-2,(92[&rate=5.904103888783043E-4]:6.898005795826E-2,(90[&rate=5.904103888783043E-4]:6.017971787251E-3,91[&rate=5.904103888783043E-4]:6.017971787251E-3)[&rate=5.904103888783043E-4]:6.296208617101E-2)[&rate=5.904103888783043E-4]:1.382200917185E-1)[&rate=5.904103888783043E-4]:3.411934800636E-2,88[&rate=5.904103888783043E-4]:2.276208675461E-1)[&rate=5.904103888783043E-4]:6.265506923644E-3)[&rate=5.904103888783043E-4]:5.219984510669E-1)[&rate=5.904103888783043E-4]:8.439709274479E-1)[&rate=5.904103888783043E-4]:4.17447052635E-1,(((142[&rate=5.904103888783043E-4]:4.841244419916E-1,(141[&rate=5.904103888783043E-4]:4.316352406977E-1,(145[&rate=5.904103888783043E-4]:3.613307088013E-1,144[&rate=5.904103888783043E-4]:3.558512567463E-1)[&rate=5.904103888783043E-4]:7.304425792399E-2)[&rate=5.904103888783043E-4]:4.974947526632E-2)[&rate=5.904103888783043E-4]:1.036084144072E0,((((1[&rate=5.904103888783043E-4]:1.25643300666E-1,(28[&rate=5.904103888783043E-4]:6.392817459816E-1,21[&rate=5.904103888783043E-4]:6.146242117352E-1)[&rate=5.904103888783043E-4]:2.726629245473E-1)[&rate=5.904103888783043E-4]:3.517559005615E-2,24[&rate=5.904103888783043E-4]:9.416408085304E-1)[&rate=5.904103888783043E-4]:2.977662902779E-1,102[&rate=5.904103888783043E-4]:7.776326319193E-2)[&rate=5.904103888783043E-4]:1.73295544352E-2,((23[&rate=5.904103888783043E-4]:4.9092051665E-1,(20[&rate=5.904103888783043E-4]:3.583145595591E-1,25[&rate=5.904103888783043E-4]:3.774926417508E-1)[&rate=5.904103888783043E-4]:1.243867790088E-1)[&rate=5.904103888783043E-4]:2.052335712235E-1,(11[&rate=5.904103888783043E-4]:3.053317800714E-1,140[&rate=5.904103888783043E-4]:2.861536978797E-1)[&rate=5.904103888783043E-4]:3.058908009528E-1)[&rate=5.904103888783043E-4]:5.496236612604E-1)[&rate=5.904103888783043E-4]:1.785404259708E-1)[&rate=5.904103888783043E-4]:4.683358731146E-2,(((((14[&rate=5.904103888783043E-4]:1.979028446108E-1,17[&rate=5.904103888783043E-4]:2.362590089944E-1)[&rate=5.904103888783043E-4]:3.686950412359E-1,113[&rate=5.904103888783043E-4]:5.665978858467E-1)[&rate=5.904103888783043E-4]:1.232608815473E-1,(110[&rate=5.904103888783043E-4]:5.418901629125E-1,105[&rate=5.904103888783043E-4]:5.199723546934E-1)[&rate=5.904103888783043E-4]:1.424891524268E-1)[&rate=5.904103888783043E-4]:1.386136985081E-1,((117[&rate=5.904103888783043E-4]:5.548061770701E-1,9[&rate=5.904103888783043E-4]:5.438472729605E-1)[&rate=5.904103888783043E-4]:2.015462736468E-1,(30[&rate=5.904103888783043E-4]:4.389566896912E-1,4[&rate=5.904103888783043E-4]:2.663539499652E-1)[&rate=5.904103888783043E-4]:4.297245281489E-1)[&rate=5.904103888783043E-4]:7.48597412128E-2)[&rate=5.904103888783043E-4]:3.296459957557E-1,((((108[&rate=5.904103888783043E-4]:6.39008844111E-1,((112[&rate=5.904103888783043E-4]:2.41547394547E-1,114[&rate=5.904103888783043E-4]:1.593556137251E-1)[&rate=5.904103888783043E-4]:3.127646384425E-1,(107[&rate=5.904103888783043E-4]:3.794843094781E-1,109[&rate=5.904103888783043E-4]:3.986623916698E-1)[&rate=5.904103888783043E-4]:1.529099152923E-1)[&rate=5.904103888783043E-4]:1.09354345368E-1)[&rate=5.904103888783043E-4]:1.493340392516E-1,115[&rate=5.904103888783043E-4]:7.308086367872E-1)[&rate=5.904103888783043E-4]:1.416761140319E-2,(13[&rate=5.904103888783043E-4]:4.038336097641E-1,19[&rate=5.904103888783043E-4]:4.421897741478E-1)[&rate=5.904103888783043E-4]:4.233344192481E-1)[&rate=5.904103888783043E-4]:2.723892116548E-2,(116[&rate=5.904103888783043E-4]:6.920889144109E-1,((148[&rate=5.904103888783043E-4]:2.659310323462E-1,143[&rate=5.904103888783043E-4]:2.631913063189E-1)[&rate=5.904103888783043E-4]:2.363722090612E-1,(106[&rate=5.904103888783043E-4]:3.873281117838E-1,(104[&rate=5.904103888783043E-4]:1.378327687968E-1,(111[&rate=5.904103888783043E-4]:1.300917229433E-1,139[&rate=5.904103888783043E-4]:3.054341886966E-1)[&rate=5.904103888783043E-4]:2.417940201793E-2)[&rate=5.904103888783043E-4]:2.49495342987E-1)[&rate=5.904103888783043E-4]:1.368929378427E-1)[&rate=5.904103888783043E-4]:2.281418373872E-1)[&rate=5.904103888783043E-4]:8.012625494502E-2)[&rate=5.904103888783043E-4]:3.037115114801E-1)[&rate=5.904103888783043E-4]:2.363209719911E-1)[&rate=5.904103888783043E-4]:1.598496733404E-1)[&rate=5.904103888783043E-4]:2.503798105693E-1,101[&rate=5.904103888783043E-4]:7.252168627641E-1)[&rate=5.904103888783043E-4]:8.805619601256E-1)[&rate=5.904103888783043E-4]:8.58072862935E-2,(((96[&rate=5.904103888783043E-4]:4.086065127578E-1,99[&rate=5.904103888783043E-4]:4.441256384406E-1)[&rate=5.904103888783043E-4]:9.804796077555E-2,40[&rate=5.904103888783043E-4]:3.919003751726E-1)[&rate=5.904103888783043E-4]:2.84128745408E-1,(98[&rate=5.904103888783043E-4]:7.554617838033E-1,((94[&rate=5.904103888783043E-4]:1.84683918123E-1,100[&rate=5.904103888783043E-4]:1.84683918123E-1)[&rate=5.904103888783043E-4]:2.597834855977E-1,95[&rate=5.904103888783043E-4]:5.291668572728E-1)[&rate=5.904103888783043E-4]:2.372238882793E-1)[&rate=5.904103888783043E-4]:4.89826373236E-2)[&rate=5.904103888783043E-4]:4.239282960881E-2)[&rate=5.904103888783043E-4]:1.097599379762E-1)[&rate=5.904103888783043E-4]:1.873340183172E-1,(((((45[&rate=5.904103888783043E-4]:6.723610377302E-1,(((((48[&rate=5.904103888783043E-4]:2.135518681813E-1,42[&rate=5.904103888783043E-4]:1.75300502061E-1)[&rate=5.904103888783043E-4]:6.818123852673E-2,41[&rate=5.904103888783043E-4]:2.380172597135E-1)[&rate=5.904103888783043E-4]:1.3433487976E-1,46[&rate=5.904103888783043E-4]:4.269969482165E-1)[&rate=5.904103888783043E-4]:7.49406730734E-2,43[&rate=5.904103888783043E-4]:5.019376212899E-1)[&rate=5.904103888783043E-4]:1.604573242934E-1,((49[&rate=5.904103888783043E-4]:4.655611282298E-1,50[&rate=5.904103888783043E-4]:4.655611282298E-1)[&rate=5.904103888783043E-4]:1.571339312557E-1,(51[&rate=5.904103888783043E-4]:4.918495864441E-1,(47[&rate=5.904103888783043E-4]:3.567180698858E-1,44[&rate=5.904103888783043E-4]:3.512535890116E-1)[&rate=5.904103888783043E-4]:1.624539209298E-1)[&rate=5.904103888783043E-4]:1.363099539156E-1)[&rate=5.904103888783043E-4]:6.913000852126E-3)[&rate=5.904103888783043E-4]:1.816281345826E-2)[&rate=5.904103888783043E-4]:1.120228586168E-1,(((60[&rate=5.904103888783043E-4]:1.129973050285E-1,65[&rate=5.904103888783043E-4]:1.129973050285E-1)[&rate=5.904103888783043E-4]:7.28039551194E-3,(62[&rate=5.904103888783043E-4]:2.438388601341E-1,64[&rate=5.904103888783043E-4]:2.027429697231E-1)[&rate=5.904103888783043E-4]:6.821966232403E-2)[&rate=5.904103888783043E-4]:6.530403800481E-1,(63[&rate=5.904103888783043E-4]:2.438426419446E-1,61[&rate=5.904103888783043E-4]:2.849385323556E-1)[&rate=5.904103888783043E-4]:6.801603701506E-1)[&rate=5.904103888783043E-4]:7.324072335294E-1)[&rate=5.904103888783043E-4]:3.222014275091E-2,(128[&rate=5.904103888783043E-4]:1.377573223648E0,((((132[&rate=5.904103888783043E-4]:1.13090898646E-1,129[&rate=5.904103888783043E-4]:1.103511726187E-1)[&rate=5.904103888783043E-4]:4.282990784712E-2,(130[&rate=5.904103888783043E-4]:8.556408136237E-2,131[&rate=5.904103888783043E-4]:8.830380738973E-2)[&rate=5.904103888783043E-4]:6.761699910341E-2)[&rate=5.904103888783043E-4]:4.395913976545E-1,69[&rate=5.904103888783043E-4]:7.407176835998E-1)[&rate=5.904103888783043E-4]:2.766089621004E-1,118[&rate=5.904103888783043E-4]:1.006367741591E0)[&rate=5.904103888783043E-4]:5.109315094547E-1)[&rate=5.904103888783043E-4]:2.124270277412E-1)[&rate=5.904103888783043E-4]:3.279624047141E-2,(36[&rate=5.904103888783043E-4]:5.761816658693E-2,35[&rate=5.904103888783043E-4]:1.104282412118E-2)[&rate=5.904103888783043E-4]:8.298654445177E-2)[&rate=5.904103888783043E-4]:5.35211293677E-2,(121[&rate=5.904103888783043E-4]:1.939538731257E0,127[&rate=5.904103888783043E-4]:2.380634621668E0)[&rate=5.904103888783043E-4]:3.340391639434E-1)[&rate=5.904103888783043E-4]:1.972939510977E-1)[&rate=5.904103888783043E-4]:4.985915678942E-1)[&rate=5.904103888783043E-4]:3.930701929398E-2)[&rate=5.904103888783043E-4]:1.3189506047E-2,32[&rate=5.904103888783043E-4]:1.100103542434E-2)[&rate=5.904103888783043E-4]:4.875948001479E-2,33[&rate=5.904103888783043E-4]:6.523996749384E-2);
tree STATE_24750000 [&joint=-20959.043627173047,lnP=-20959.043627173047] = [&R] (34[&rate=5.615590702717721E-4]:9.947852089293E-2,(((((38[&rate=5.615590702717721E-4]:7.09040221041E-1,((((97[&rate=5.615590702717721E-4]:3.763337502527E-1,40[&rate=5.615590702717721E-4]:4.473720016189E-1)[&rate=5.615590702717721E-4]:5.070815291228E-2,(((((31[&rate=5.615590702717721E-4]:5.705317733404E-1,2[&rate=5.615590702717721E-4]:3.431345130663E-1)[&rate=5.615590702717721E-4]:2.495596271799E-1,(22[&rate=5.615590702717721E-4]:3.786039026948E-1,27[&rate=5.615590702717721E-4]:3.950422588592E-1)[&rate=5.615590702717721E-4]:3.866929772774E-1)[&rate=5.615590702717721E-4]:4.595079916484E-2,((7[&rate=5.615590702717721E-4]:2.93294239523E-1,8[&rate=5.615590702717721E-4]:2.93294239523E-1)[&rate=5.615590702717721E-4]:2.041632308349E-1,26[&rate=5.615590702717721E-4]:6.043067854264E-1)[&rate=5.615590702717721E-4]:2.178997978203E-1)[&rate=5.615590702717721E-4]:1.398278891829E0,16[&rate=5.615590702717721E-4]:2.165690954528E0)[&rate=5.615590702717721E-4]:2.043136844805E-1,((((3[&rate=5.615590702717721E-4]:5.536220208833E-1,(18[&rate=5.615590702717721E-4]:4.874980656746E-1,(6[&rate=5.615590702717721E-4]:4.036870893542E-1,(15[&rate=5.615590702717721E-4]:3.364418665884E-1,10[&rate=5.615590702717721E-4]:2.980857022049E-1)[&rate=5.615590702717721E-4]:1.220397433137E-1)[&rate=5.615590702717721E-4]:2.079727769019E-2)[&rate=5.615590702717721E-4]:1.811924483593E-1)[&rate=5.615590702717721E-4]:7.963968548082E-2,(((87[&rate=5.615590702717721E-4]:2.038923490162E-1,(84[&rate=5.615590702717721E-4]:1.44867871384E-1,(93[&rate=5.615590702717721E-4]:1.45088452727E-1,((85[&rate=5.615590702717721E-4]:6.708739854036E-2,86[&rate=5.615590702717721E-4]:6.708739854036E-2)[&rate=5.615590702717721E-4]:5.518913120735E-2,83[&rate=5.615590702717721E-4]:1.222765297477E-1)[&rate=5.615590702717721E-4]:9.11329284227E-3)[&rate=5.615590702717721E-4]:1.347804879396E-2)[&rate=5.615590702717721E-4]:5.902447763227E-2)[&rate=5.615590702717721E-4]:8.021793799898E-3,(92[&rate=5.615590702717721E-4]:1.410147104724E-1,(90[&rate=5.615590702717721E-4]:6.380381579853E-2,91[&rate=5.615590702717721E-4]:6.380381579853E-2)[&rate=5.615590702717721E-4]:7.721089467384E-2)[&rate=5.615590702717721E-4]:8.459806248076E-2)[&rate=5.615590702717721E-4]:1.294585490767E-1,(88[&rate=5.615590702717721E-4]:1.41995101237E-1,89[&rate=5.615590702717721E-4]:1.55693731374E-1)[&rate=5.615590702717721E-4]:1.993775906558E-1)[&rate=5.615590702717721E-4]:8.316150418685E-1)[&rate=5.615590702717721E-4]:8.218209269012E-1,((((102[&rate=5.615590702717721E-4]:1.760018881176E-2,((11[&rate=5.615590702717721E-4]:5.707096526814E-1,140[&rate=5.615590702717721E-4]:5.515315704897E-1)[&rate=5.615590702717721E-4]:5.370880479618E-3,((20[&rate=5.615590702717721E-4]:3.268813546738E-1,25[&rate=5.615590702717721E-4]:3.460594368655E-1)[&rate=5.615590702717721E-4]:2.308525759943E-1,23[&rate=5.615590702717721E-4]:5.659531087501E-1)[&rate=5.615590702717721E-4]:9.505893126014E-2)[&rate=5.615590702717721E-4]:5.072730803082E-1)[&rate=5.615590702717721E-4]:5.326696631612E-2,(((21[&rate=5.615590702717721E-4]:4.845358383841E-1,28[&rate=5.615590702717721E-4]:5.091933726305E-1)[&rate=5.615590702717721E-4]:2.908233275559E-1,1[&rate=5.615590702717721E-4]:1.371533032347E-2)[&rate=5.615590702717721E-4]:6.566299991852E-2,24[&rate=5.615590702717721E-4]:8.602002480502E-1)[&rate=5.615590702717721E-4]:3.72310742694E-1)[&rate=5.615590702717721E-4]:1.890496176768E-1,(142[&rate=5.615590702717721E-4]:8.600682692431E-1,((145[&rate=5.615590702717721E-4]:2.62913429818E-1,141[&rate=5.615590702717721E-4]:2.601737037904E-1)[&rate=5.615590702717721E-4]:2.406787581362E-1,144[&rate=5.615590702717721E-4]:4.981127358992E-1)[&rate=5.615590702717721E-4]:3.564760812889E-1)[&rate=5.615590702717721E-4]:6.464238460274E-1)[&rate=5.615590702717721E-4]:2.935763949419E-2,((((117[&rate=5.615590702717721E-4]:3.631043424936E-1,113[&rate=5.615590702717721E-4]:3.60364616466E-1)[&rate=5.615590702717721E-4]:3.108747704421E-1,(105[&rate=5.615590702717721E-4]:3.329861121355E-1,110[&rate=5.615590702717721E-4]:3.549039203546E-1)[&rate=5.615590702717721E-4]:3.108560144988E-1)[&rate=5.615590702717721E-4]:1.85016530364E-1,((9[&rate=5.615590702717721E-4]:6.19875293284E-1,(30[&rate=5.615590702717721E-4]:4.229932347671E-1,4[&rate=5.615590702717721E-4]:2.503904950411E-1)[&rate=5.615590702717721E-4]:3.201697297498E-1)[&rate=5.615590702717721E-4]:1.342132773908E-1,(14[&rate=5.615590702717721E-4]:3.770107149036E-1,17[&rate=5.615590702717721E-4]:4.153668792873E-1)[&rate=5.615590702717721E-4]:3.852970338533E-1)[&rate=5.615590702717721E-4]:9.394816851512E-2)[&rate=5.615590702717721E-4]:1.607692068225E-1,((116[&rate=5.615590702717721E-4]:7.615837720616E-1,((((104[&rate=5.615590702717721E-4]:1.883828114925E-1,111[&rate=5.615590702717721E-4]:2.048211676568E-1)[&rate=5.615590702717721E-4]:5.712775754449E-2,106[&rate=5.615590702717721E-4]:2.45510569037E-1)[&rate=5.615590702717721E-4]:1.605789184788E-1,139[&rate=5.615590702717721E-4]:5.978703094335E-1)[&rate=5.615590702717721E-4]:2.228275288145E-1,(148[&rate=5.615590702717721E-4]:3.195631103861E-1,143[&rate=5.615590702717721E-4]:3.168233843587E-1)[&rate=5.615590702717721E-4]:2.874360977251E-1)[&rate=5.615590702717721E-4]:1.929407283341E-1)[&rate=5.615590702717721E-4]:6.015095797791E-3,((13[&rate=5.615590702717721E-4]:3.730048349203E-1,19[&rate=5.615590702717721E-4]:4.11360999304E-1)[&rate=5.615590702717721E-4]:2.863535669889E-1,(115[&rate=5.615590702717721E-4]:5.56353953261E-1,((107[&rate=5.615590702717721E-4]:3.228651017277E-1,108[&rate=5.615590702717721E-4]:3.201253757003E-1)[&rate=5.615590702717721E-4]:3.381551072972E-2,((112[&rate=5.615590702717721E-4]:2.117066644498E-1,114[&rate=5.615590702717721E-4]:1.295148836279E-1)[&rate=5.615590702717721E-4]:1.337626794078E-1,109[&rate=5.615590702717721E-4]:3.427296178302E-1)[&rate=5.615590702717721E-4]:3.312907681889E-2)[&rate=5.615590702717721E-4]:2.599473134064E-1)[&rate=5.615590702717721E-4]:2.081266782635E-2)[&rate=5.615590702717721E-4]:1.90432246772E-1)[&rate=5.615590702717721E-4]:1.672344754133E-1)[&rate=5.615590702717721E-4]:3.462218909439E-1)[&rate=5.615590702717721E-4]:1.685479469938E-1)[&rate=5.615590702717721E-4]:3.356740328851E-1,101[&rate=5.615590702717721E-4]:7.880169401228E-1)[&rate=5.615590702717721E-4]:4.696589317624E-1)[&rate=5.615590702717721E-4]:2.135684416398E-1)[&rate=5.615590702717721E-4]:5.262685466891E-2,146[&rate=5.615590702717721E-4]:6.70925588435E-1)[&rate=5.615590702717721E-4]:1.662936924853E-1,((147[&rate=5.615590702717721E-4]:6.974570928358E-1,39[&rate=5.615590702717721E-4]:6.400800436554E-1)[&rate=5.615590702717721E-4]:1.729845506926E-2,((95[&rate=5.615590702717721E-4]:6.128291320853E-1,(94[&rate=5.615590702717721E-4]:3.328100284938E-1,100[&rate=5.615590702717721E-4]:3.328100284938E-1)[&rate=5.615590702717721E-4]:1.953196500394E-1)[&rate=5.615590702717721E-4]:1.005677303121E-1,(98[&rate=5.615590702717721E-4]:6.337819663353E-1,(99[&rate=5.615590702717721E-4]:5.894687037192E-1,96[&rate=5.615590702717721E-4]:5.539495780363E-1)[&rate=5.615590702717721E-4]:6.61711861133E-2)[&rate=5.615590702717721E-4]:6.868593431344E-2)[&rate=5.615590702717721E-4]:8.332589862227E-2)[&rate=5.615590702717721E-4]:5.962220296067E-2)[&rate=5.615590702717721E-4]:6.034553028475E-2)[&rate=5.615590702717721E-4]:5.32097058125E-1,(((121[&rate=5.615590702717721E-4]:2.134660107813E0,35[&rate=5.615590702717721E-4]:8.632710552263E-3)[&rate=5.615590702717721E-4]:1.727917646442E-1,(127[&rate=5.615590702717721E-4]:2.668231391974E0,36[&rate=5.615590702717721E-4]:1.47683446769E-1)[&rate=5.615590702717721E-4]:8.031637089324E-2)[&rate=5.615590702717721E-4]:1.683179894944E-1,(((((((48[&rate=5.615590702717721E-4]:2.155573635519E-1,42[&rate=5.615590702717721E-4]:1.773059974317E-1)[&rate=5.615590702717721E-4]:1.017848832535E-2,41[&rate=5.615590702717721E-4]:1.820200048828E-1)[&rate=5.615590702717721E-4]:3.204963627675E-1,(43[&rate=5.615590702717721E-4]:5.208022110584E-1,46[&rate=5.615590702717721E-4]:5.208022110584E-1)[&rate=5.615590702717721E-4]:3.635896533483E-2)[&rate=5.615590702717721E-4]:1.212488316292E-1,51[&rate=5.615590702717721E-4]:6.51087603651E-1)[&rate=5.615590702717721E-4]:1.085392705439E-2,(49[&rate=5.615590702717721E-4]:4.023833992734E-1,50[&rate=5.615590702717721E-4]:4.023833992734E-1)[&rate=5.615590702717721E-4]:2.540936505578E-1)[&rate=5.615590702717721E-4]:4.851166095537E-2,(44[&rate=5.615590702717721E-4]:5.677401269819E-1,(45[&rate=5.615590702717721E-4]:4.447187810958E-1,47[&rate=5.615590702717721E-4]:4.529155024072E-1)[&rate=5.615590702717721E-4]:1.202891054489E-1)[&rate=5.615590702717721E-4]:1.645709881761E-1)[&rate=5.615590702717721E-4]:3.342218800237E-1,(((((64[&rate=5.615590702717721E-4]:2.3806225132E-1,60[&rate=5.615590702717721E-4]:8.737731981334E-2)[&rate=5.615590702717721E-4]:9.974692534423E-2,65[&rate=5.615590702717721E-4]:1.871242451576E-1)[&rate=5.615590702717721E-4]:2.7878014951E-2,62[&rate=5.615590702717721E-4]:4.067830820263E-1)[&rate=5.615590702717721E-4]:2.570475667749E-1,(63[&rate=5.615590702717721E-4]:1.025869813827E-1,61[&rate=5.615590702717721E-4]:1.436828717938E-1)[&rate=5.615590702717721E-4]:5.201477770075E-1)[&rate=5.615590702717721E-4]:8.723651904501E-1,(((118[&rate=5.615590702717721E-4]:6.110140065013E-1,((129[&rate=5.615590702717721E-4]:1.956552595764E-1,132[&rate=5.615590702717721E-4]:1.983949856037E-1)[&rate=5.615590702717721E-4]:7.620600272704E-2,(131[&rate=5.615590702717721E-4]:1.381741920055E-1,130[&rate=5.615590702717721E-4]:1.354344659781E-1)[&rate=5.615590702717721E-4]:1.364267963253E-1)[&rate=5.615590702717721E-4]:2.021664428279E-1)[&rate=5.615590702717721E-4]:2.796483233453E-2,69[&rate=5.615590702717721E-4]:6.499377429455E-1)[&rate=5.615590702717721E-4]:3.833707542677E-1,128[&rate=5.615590702717721E-4]:8.826235657063E-1)[&rate=5.615590702717721E-4]:5.138462461478E-1)[&rate=5.615590702717721E-4]:4.407271551819E-1)[&rate=5.615590702717721E-4]:4.131262094265E-2)[&rate=5.615590702717721E-4]:2.890293679597E-1)[&rate=5.615590702717721E-4]:2.804837632966E-1,((((((((12[&rate=5.615590702717721E-4]:1.812921063854E-1,5[&rate=5.615590702717721E-4]:1.429359420019E-1)[&rate=5.615590702717721E-4]:2.987478607133E-1,29[&rate=5.615590702717721E-4]:5.868892821672E-1)[&rate=5.615590702717721E-4]:2.428011990431E-1,103[&rate=5.615590702717721E-4]:5.968137688815E-1)[&rate=5.615590702717721E-4]:1.857300181868E0,52[&rate=5.615590702717721E-4]:7.898202161888E-1)[&rate=5.615590702717721E-4]:7.764683400761E-2,(53[&rate=5.615590702717721E-4]:8.448827035338E-1,(((137[&rate=5.615590702717721E-4]:4.498187056178E-1,134[&rate=5.615590702717721E-4]:3.785858289056E-1)[&rate=5.615590702717721E-4]:7.589267071035E-3,133[&rate=5.615590702717721E-4]:4.163120822778E-1)[&rate=5.615590702717721E-4]:1.028752929409E0,((75[&rate=5.615590702717721E-4]:6.553521859198E-1,(76[&rate=5.615590702717721E-4]:4.859759082203E-1,(74[&rate=5.615590702717721E-4]:4.26406897676E-1,70[&rate=5.615590702717721E-4]:3.880507332925E-1)[&rate=5.615590702717721E-4]:5.956901054435E-2)[&rate=5.615590702717721E-4]:1.693762776995E-1)[&rate=5.615590702717721E-4]:1.62466980467E-1,((81[&rate=5.615590702717721E-4]:1.926010115498E-2,80[&rate=5.615590702717721E-4]:1.926010115498E-2)[&rate=5.615590702717721E-4]:4.114793765014E-1,((73[&rate=5.615590702717721E-4]:2.783796766566E-1,77[&rate=5.615590702717721E-4]:2.729002246019E-1)[&rate=5.615590702717721E-4]:1.440342622571E-1,(((82[&rate=5.615590702717721E-4]:1.277792807065E-1,(72[&rate=5.615590702717721E-4]:1.415462539846E-2,78[&rate=5.615590702717721E-4]:3.607243361777E-2)[&rate=5.615590702717721E-4]:8.348766900665E-2)[&rate=5.615590702717721E-4]:2.136212523369E-1,79[&rate=5.615590702717721E-4]:3.331813549613E-1)[&rate=5.615590702717721E-4]:2.44395215143E-2,71[&rate=5.615590702717721E-4]:3.302236162015E-1)[&rate=5.615590702717721E-4]:2.369717202726E-2)[&rate=5.615590702717721E-4]:5.764060723582E-2)[&rate=5.615590702717721E-4]:3.377646202374E-1)[&rate=5.615590702717721E-4]:5.916294069443E-1)[&rate=5.615590702717721E-4]:1.818971888147E-1)[&rate=5.615590702717721E-4]:1.438762535124E-2)[&rate=5.615590702717721E-4]:1.172119014904E-1,125[&rate=5.615590702717721E-4]:7.660997167142E-1)[&rate=5.615590702717721E-4]:3.056412720006E-1,((((58[&rate=5.615590702717721E-4]:2.521066445941E-1,(54[&rate=5.615590702717721E-4]:7.736950723072E-2,(57[&rate=5.615590702717721E-4]:1.004985689747E-1,37[&rate=5.615590702717721E-4]:1.360176946578E-1)[&rate=5.615590702717721E-4]:1.785454481335E-2)[&rate=5.615590702717721E-4]:1.173600881831E-1)[&rate=5.615590702717721E-4]:4.566235228203E-2,(55[&rate=5.615590702717721E-4]:2.359649065171E-1,56[&rate=5.615590702717721E-4]:2.359649065171E-1)[&rate=5.615590702717721E-4]:3.448168598735E-2)[&rate=5.615590702717721E-4]:6.061734599134E-2,59[&rate=5.615590702717721E-4]:3.392606598074E-1)[&rate=5.615590702717721E-4]:2.69287741482E-1,68[&rate=5.615590702717721E-4]:5.593680734204E-1)[&rate=5.615590702717721E-4]:3.457062486276E-1)[&rate=5.615590702717721E-4]:5.246725916656E-1,((66[&rate=5.615590702717721E-4]:3.086921765384E-1,(126[&rate=5.615590702717721E-4]:1.164213342682E0,((((138[&rate=5.615590702717721E-4]:3.346316525061E-1,136[&rate=5.615590702717721E-4]:2.031248031909E-1)[&rate=5.615590702717721E-4]:4.859816255692E-1,135[&rate=5.615590702717721E-4]:6.206132780753E-1)[&rate=5.615590702717721E-4]:7.298767437988E-1,120[&rate=5.615590702717721E-4]:1.602544816395E0)[&rate=5.615590702717721E-4]:2.067945334511E-1,119[&rate=5.615590702717721E-4]:1.905229760805E0)[&rate=5.615590702717721E-4]:4.468610452088E-2)[&rate=5.615590702717721E-4]:3.916530235416E-1)[&rate=5.615590702717721E-4]:1.237641242215E-2,(67[&rate=5.615590702717721E-4]:2.788471124546E-1,(122[&rate=5.615590702717721E-4]:3.82139443907E-1,(123[&rate=5.615590702717721E-4]:2.696975345107E-1,124[&rate=5.615590702717721E-4]:2.669652940736E-1)[&rate=5.615590702717721E-4]:1.124419093963E-1)[&rate=5.615590702717721E-4]:3.979802188883E-1)[&rate=5.615590702717721E-4]:4.222147650587E-2)[&rate=5.615590702717721E-4]:5.609576869808E-1)[&rate=5.615590702717721E-4]:3.722932000581E-2)[&rate=5.615590702717721E-4]:2.65194030249E-2,32[&rate=5.615590702717721E-4]:6.084349212284E-2)[&rate=5.615590702717721E-4]:1.47189166997E-2,33[&rate=5.615590702717721E-4]:8.104186087725E-2)[&rate=5.615590702717721E-4]:1.998303851301E-3);
```
