## Supplementary File S2 for "Epidemiological and genomic investigation of chikungunya virus in Rio de Janeiro state, Brazil, between 2015 and 2018": empirical.trees (part 5 of 15)

```
tree STATE_24840000 [&joint=-20955.569499176854,lnP=-20955.569499176854] = [&R] ((32[&rate=5.411313039922843E-4]:3.236952653415E-2,33[&rate=5.411313039922843E-4]:3.784897858886E-2)[&rate=5.411313039922843E-4]:1.599839453018E-1,(((((40[&rate=5.411313039922843E-4]:5.947926231085E-1,(((((146[&rate=5.411313039922843E-4]:6.117757331159E-1,39[&rate=5.411313039922843E-4]:4.91557153881E-1)[&rate=5.411313039922843E-4]:6.310031248998E-2,((2[&rate=5.411313039922843E-4]:1.36996935485E0,(31[&rate=5.411313039922843E-4]:9.590050889861E-1,((22[&rate=5.411313039922843E-4]:3.865963255314E-1,27[&rate=5.411313039922843E-4]:4.030346816958E-1)[&rate=5.411313039922843E-4]:4.85868750773E-1,(26[&rate=5.411313039922843E-4]:6.953399229535E-1,(7[&rate=5.411313039922843E-4]:3.210302687379E-1,8[&rate=5.411313039922843E-4]:3.210302687379E-1)[&rate=5.411313039922843E-4]:2.67460339147E-1)[&rate=5.411313039922843E-4]:1.880840574605E-1)[&rate=5.411313039922843E-4]:3.174549213373E-2)[&rate=5.411313039922843E-4]:6.383615261384E-1)[&rate=5.411313039922843E-4]:1.055590648156E0,97[&rate=5.411313039922843E-4]:3.977959488107E-1)[&rate=5.411313039922843E-4]:8.582326619411E-2)[&rate=5.411313039922843E-4]:7.8633369693E-3,(((99[&rate=5.411313039922843E-4]:5.545753609101E-1,96[&rate=5.411313039922843E-4]:5.190562352272E-1)[&rate=5.411313039922843E-4]:7.480563858876E-2,98[&rate=5.411313039922843E-4]:6.075230760016E-1)[&rate=5.411313039922843E-4]:5.129408608075E-2,(94[&rate=5.411313039922843E-4]:4.15276149284E-1,(100[&rate=5.411313039922843E-4]:4.018194912275E-1,95[&rate=5.411313039922843E-4]:4.865189447795E-1)[&rate=5.411313039922843E-4]:1.345665805649E-2)[&rate=5.411313039922843E-4]:1.697705209951E-1)[&rate=5.411313039922843E-4]:3.211894180421E-2)[&rate=5.411313039922843E-4]:7.250156627587E-4,16[&rate=5.411313039922843E-4]:2.64873874512E0)[&rate=5.411313039922843E-4]:1.628467666941E-2,((((((142[&rate=5.411313039922843E-4]:4.316164110186E-1,(144[&rate=5.411313039922843E-4]:1.570282848056E-1,(141[&rate=5.411313039922843E-4]:8.050588204712E-2,145[&rate=5.411313039922843E-4]:8.324560807471E-2)[&rate=5.411313039922843E-4]:7.926212878587E-2)[&rate=5.411313039922843E-4]:2.69108674158E-1)[&rate=5.411313039922843E-4]:9.502342006927E-1,(102[&rate=5.411313039922843E-4]:1.032446047214E-1,(((23[&rate=5.411313039922843E-4]:6.618186313486E-1,(20[&rate=5.411313039922843E-4]:5.474959850992E-1,25[&rate=5.411313039922843E-4]:5.666740672909E-1)[&rate=5.411313039922843E-4]:1.061034681673E-1)[&rate=5.411313039922843E-4]:2.375625426022E-1,(11[&rate=5.411313039922843E-4]:5.618453127564E-1,140[&rate=5.411313039922843E-4]:5.426672305647E-1)[&rate=5.411313039922843E-4]:2.526043543451E-1)[&rate=5.411313039922843E-4]:2.257936803371E-1,((1[&rate=5.411313039922843E-4]:6.644294983196E-2,(21[&rate=5.411313039922843E-4]:6.188233803599E-1,28[&rate=5.411313039922843E-4]:6.434809146064E-1)[&rate=5.411313039922843E-4]:2.092634050885E-1)[&rate=5.411313039922843E-4]:1.01325723154E-1,24[&rate=5.411313039922843E-4]:9.485905907942E-1)[&rate=5.411313039922843E-4]:1.875431676033E-1)[&rate=5.411313039922843E-4]:1.287546819402E-1)[&rate=5.411313039922843E-4]:3.203066452415E-2)[&rate=5.411313039922843E-4]:7.335734911401E-3,((((113[&rate=5.411313039922843E-4]:5.073927888775E-1,110[&rate=5.411313039922843E-4]:5.019133368227E-1)[&rate=5.411313039922843E-4]:3.285691585719E-2,105[&rate=5.411313039922843E-4]:5.128524444608E-1)[&rate=5.411313039922843E-4]:2.790430030522E-1,(((9[&rate=5.411313039922843E-4]:5.544576611273E-1,117[&rate=5.411313039922843E-4]:5.65416565237E-1)[&rate=5.411313039922843E-4]:7.344476598159E-2,(30[&rate=5.411313039922843E-4]:1.740160100128E-1,4[&rate=5.411313039922843E-4]:1.413270286739E-3)[&rate=5.411313039922843E-4]:5.77174088329E-1)[&rate=5.411313039922843E-4]:1.667913657638E-1,(14[&rate=5.411313039922843E-4]:3.325887259871E-1,17[&rate=5.411313039922843E-4]:3.709448903707E-1)[&rate=5.411313039922843E-4]:4.703242449677E-1)[&rate=5.411313039922843E-4]:1.637973683201E-2)[&rate=5.411313039922843E-4]:1.192268901795E-1,(((148[&rate=5.411313039922843E-4]:3.279988571556E-1,143[&rate=5.411313039922843E-4]:3.252591311282E-1)[&rate=5.411313039922843E-4]:3.51930832116E-1,(116[&rate=5.411313039922843E-4]:4.057506844041E-1,(139[&rate=5.411313039922843E-4]:3.352808173547E-1,((111[&rate=5.411313039922843E-4]:5.63497165302E-2,106[&rate=5.411313039922843E-4]:3.991136036583E-2)[&rate=5.411313039922843E-4]:4.59725032764E-3,104[&rate=5.411313039922843E-4]:4.450861069347E-2)[&rate=5.411313039922843E-4]:9.899138474346E-2)[&rate=5.411313039922843E-4]:3.225246615699E-1)[&rate=5.411313039922843E-4]:2.358228404838E-1)[&rate=5.411313039922843E-4]:1.008587908648E-1,((((109[&rate=5.411313039922843E-4]:4.696744537325E-1,(114[&rate=5.411313039922843E-4]:1.889076226338E-1,112[&rate=5.411313039922843E-4]:2.710994034556E-1)[&rate=5.411313039922843E-4]:2.013147763043E-1)[&rate=5.411313039922843E-4]:4.378794370502E-2,(107[&rate=5.411313039922843E-4]:3.342582479764E-1,108[&rate=5.411313039922843E-4]:3.31518521949E-1)[&rate=5.411313039922843E-4]:1.600260672694E-1)[&rate=5.411313039922843E-4]:1.487407919E-1,115[&rate=5.411313039922843E-4]:5.827511345431E-1)[&rate=5.411313039922843E-4]:1.951006145572E-2,(13[&rate=5.411313039922843E-4]:3.094964390219E-1,19[&rate=5.411313039922843E-4]:3.478526034056E-1)[&rate=5.411313039922843E-4]:3.749565377987E-1)[&rate=5.411313039922843E-4]:1.401711197539E-1)[&rate=5.411313039922843E-4]:1.138955013918E-1)[&rate=5.411313039922843E-4]:2.780640089302E-1)[&rate=5.411313039922843E-4]:2.607674994544E-1,(((6[&rate=5.411313039922843E-4]:5.151244511019E-1,(15[&rate=5.411313039922843E-4]:3.627932391408E-1,10[&rate=5.411313039922843E-4]:3.244370747573E-1)[&rate=5.411313039922843E-4]:2.07125732509E-1)[&rate=5.411313039922843E-4]:1.13923576037E-2,18[&rate=5.411313039922843E-4]:5.895305073358E-1)[&rate=5.411313039922843E-4]:5.599192278055E-1,(3[&rate=5.411313039922843E-4]:5.564347059605E-1,((88[&rate=5.411313039922843E-4]:1.276787098822E-1,89[&rate=5.411313039922843E-4]:1.413773400192E-1)[&rate=5.411313039922843E-4]:1.459295028012E-1,(((83[&rate=5.411313039922843E-4]:1.425544456642E-1,((86[&rate=5.411313039922843E-4]:8.631303372453E-2,(93[&rate=5.411313039922843E-4]:9.516194957608E-2,84[&rate=5.411313039922843E-4]:8.146331943907E-2)[&rate=5.411313039922843E-4]:4.849714285463E-3)[&rate=5.411313039922843E-4]:2.261699215773E-2,85[&rate=5.411313039922843E-4]:1.089300258823E-1)[&rate=5.411313039922843E-4]:3.36244197819E-2)[&rate=5.411313039922843E-4]:6.833663082694E-2,87[&rate=5.411313039922843E-4]:2.108910764911E-1)[&rate=5.411313039922843E-4]:2.093041959348E-2,(92[&rate=5.411313039922843E-4]:1.218094508193E-1,(90[&rate=5.411313039922843E-4]:9.581397746001E-2,91[&rate=5.411313039922843E-4]:9.581397746001E-2)[&rate=5.411313039922843E-4]:2.599547335933E-2)[&rate=5.411313039922843E-4]:1.237106754022E-1)[&rate=5.411313039922843E-4]:4.178671659882E-2)[&rate=5.411313039922843E-4]:8.225525206742E-1)[&rate=5.411313039922843E-4]:4.779465360302E-1)[&rate=5.411313039922843E-4]:3.662575355933E-1)[&rate=5.411313039922843E-4]:9.805671222422E-1,101[&rate=5.411313039922843E-4]:1.378466173799E0)[&rate=5.411313039922843E-4]:1.293890006306E-1,147[&rate=5.411313039922843E-4]:5.920680646157E-1)[&rate=5.411313039922843E-4]:4.483948023705E-2)[&rate=5.411313039922843E-4]:1.526212743609E-2)[&rate=5.411313039922843E-4]:2.0293464132E-1,38[&rate=5.411313039922843E-4]:7.294212534995E-1)[&rate=5.411313039922843E-4]:2.446312308211E-1,((((121[&rate=5.411313039922843E-4]:2.018693333711E0,127[&rate=5.411313039922843E-4]:2.459789224122E0)[&rate=5.411313039922843E-4]:1.079808247011E-1,36[&rate=5.411313039922843E-4]:4.722210361812E-2)[&rate=5.411313039922843E-4]:5.866724009036E-2,35[&rate=5.411313039922843E-4]:5.931400124273E-2)[&rate=5.411313039922843E-4]:1.446128392938E-1,(((((44[&rate=5.411313039922843E-4]:5.708933405573E-1,(49[&rate=5.411313039922843E-4]:4.959406331141E-1,50[&rate=5.411313039922843E-4]:4.959406331141E-1)[&rate=5.411313039922843E-4]:4.76303030718E-2)[&rate=5.411313039922843E-4]:5.247233439087E-2,(43[&rate=5.411313039922843E-4]:6.142301117803E-1,(46[&rate=5.411313039922843E-4]:5.290353361361E-1,((42[&rate=5.411313039922843E-4]:3.073922065498E-1,41[&rate=5.411313039922843E-4]:3.019277256756E-1)[&rate=5.411313039922843E-4]:8.101590029015E-2,48[&rate=5.411313039922843E-4]:4.266594729602E-1)[&rate=5.411313039922843E-4]:9.144690142736E-2)[&rate=5.411313039922843E-4]:8.519477564425E-2)[&rate=5.411313039922843E-4]:1.460004404214E-2)[&rate=5.411313039922843E-4]:1.019037945762E-2,(47[&rate=5.411313039922843E-4]:6.180222842275E-1,51[&rate=5.411313039922843E-4]:5.90699879856E-1)[&rate=5.411313039922843E-4]:2.09982510526E-2)[&rate=5.411313039922843E-4]:3.173249909573E-2,45[&rate=5.411313039922843E-4]:6.625563130644E-1)[&rate=5.411313039922843E-4]:1.006881788864E-1,((((64[&rate=5.411313039922843E-4]:3.846308472874E-1,65[&rate=5.411313039922843E-4]:2.339459157807E-1)[&rate=5.411313039922843E-4]:7.988349922953E-3,(62[&rate=5.411313039922843E-4]:2.09341389649E-1,60[&rate=5.411313039922843E-4]:1.756056773123E-2)[&rate=5.411313039922843E-4]:2.243736979725E-1)[&rate=5.411313039922843E-4]:4.208634400158E-1,(63[&rate=5.411313039922843E-4]:2.328791598751E-1,61[&rate=5.411313039922843E-4]:2.739750502862E-1)[&rate=5.411313039922843E-4]:5.806034773511E-1)[&rate=5.411313039922843E-4]:7.167849715398E-1,((((129[&rate=5.411313039922843E-4]:3.086618886623E-1,(132[&rate=5.411313039922843E-4]:2.864530950317E-1,(130[&rate=5.411313039922843E-4]:2.462934761809E-1,131[&rate=5.411313039922843E-4]:2.490332022082E-1)[&rate=5.411313039922843E-4]:3.741989282348E-2)[&rate=5.411313039922843E-4]:2.494851965797E-2)[&rate=5.411313039922843E-4]:2.740888668693E-1,69[&rate=5.411313039922843E-4]:7.306959610112E-1)[&rate=5.411313039922843E-4]:3.839524617139E-2,118[&rate=5.411313039922843E-4]:7.581323030729E-1)[&rate=5.411313039922843E-4]:7.845728239243E-1,128[&rate=5.411313039922843E-4]:1.4029790996E0)[&rate=5.411313039922843E-4]:2.865837217984E-2)[&rate=5.411313039922843E-4]:1.050032324624E-1)[&rate=5.411313039922843E-4]:1.960532595821E-1)[&rate=5.411313039922843E-4]:1.677601972686E-1)[&rate=5.411313039922843E-4]:3.737481882279E-1,(((((53[&rate=5.411313039922843E-4]:6.994014207804E-1,((134[&rate=5.411313039922843E-4]:4.542642030283E-1,(133[&rate=5.411313039922843E-4]:4.673863875464E-1,137[&rate=5.411313039922843E-4]:5.084822779575E-1)[&rate=5.411313039922843E-4]:1.701480178297E-2)[&rate=5.411313039922843E-4]:9.882447799726E-1,((((74[&rate=5.411313039922843E-4]:3.792037088968E-1,76[&rate=5.411313039922843E-4]:3.792037088968E-1)[&rate=5.411313039922843E-4]:1.07350624221E-2,70[&rate=5.411313039922843E-4]:3.515826069355E-1)[&rate=5.411313039922843E-4]:1.013460120153E-1,75[&rate=5.411313039922843E-4]:4.912847833342E-1)[&rate=5.411313039922843E-4]:1.144485413144E-1,(((81[&rate=5.411313039922843E-4]:8.144739689785E-2,80[&rate=5.411313039922843E-4]:8.144739689785E-2)[&rate=5.411313039922843E-4]:2.628120121334E-1,(73[&rate=5.411313039922843E-4]:3.316598934166E-1,71[&rate=5.411313039922843E-4]:2.631667427318E-1)[&rate=5.411313039922843E-4]:6.19145841078E-2)[&rate=5.411313039922843E-4]:9.018832604215E-2,(77[&rate=5.411313039922843E-4]:4.633857317915E-1,((82[&rate=5.411313039922843E-4]:3.17194827117E-1,(72[&rate=5.411313039922843E-4]:1.284724963559E-1,78[&rate=5.411313039922843E-4]:1.503903045752E-1)[&rate=5.411313039922843E-4]:1.585853444597E-1)[&rate=5.411313039922843E-4]:4.65057041546E-3,79[&rate=5.411313039922843E-4]:3.136262194504E-1)[&rate=5.411313039922843E-4]:1.141430739851E-1)[&rate=5.411313039922843E-4]:1.489761972029E-2)[&rate=5.411313039922843E-4]:1.219705210821E-1)[&rate=5.411313039922843E-4]:8.312962062972E-1)[&rate=5.411313039922843E-4]:8.834948446656E-3)[&rate=5.411313039922843E-4]:9.693607284488E-2,(52[&rate=5.411313039922843E-4]:7.010980058897E-1,(((12[&rate=5.411313039922843E-4]:1.663516748663E-1,5[&rate=5.411313039922843E-4]:1.279955104828E-1)[&rate=5.411313039922843E-4]:1.257274111204E-1,29[&rate=5.411313039922843E-4]:3.989284010551E-1)[&rate=5.411313039922843E-4]:4.337015545384E-1,103[&rate=5.411313039922843E-4]:5.997532432648E-1)[&rate=5.411313039922843E-4]:1.765638497186E0)[&rate=5.411313039922843E-4]:1.03436209047E-1)[&rate=5.411313039922843E-4]:3.809911077314E-1,125[&rate=5.411313039922843E-4]:9.669460876955E-1)[&rate=5.411313039922843E-4]:3.964753049677E-1,((59[&rate=5.411313039922843E-4]:4.217705405942E-1,((54[&rate=5.411313039922843E-4]:1.960481201684E-1,58[&rate=5.411313039922843E-4]:2.534251693488E-1)[&rate=5.411313039922843E-4]:8.627943461192E-2,((56[&rate=5.411313039922843E-4]:2.289160395154E-1,55[&rate=5.411313039922843E-4]:2.289160395154E-1)[&rate=5.411313039922843E-4]:8.066912614021E-2,(37[&rate=5.411313039922843E-4]:3.202542849241E-1,57[&rate=5.411313039922843E-4]:2.84735159241E-1)[&rate=5.411313039922843E-4]:3.577896816336E-2)[&rate=5.411313039922843E-4]:2.797033933321E-3)[&rate=5.411313039922843E-4]:1.011916196936E-1)[&rate=5.411313039922843E-4]:3.174737942423E-1,68[&rate=5.411313039922843E-4]:6.900640069676E-1)[&rate=5.411313039922843E-4]:5.066907190289E-1)[&rate=5.411313039922843E-4]:7.538411595519E-2,(((119[&rate=5.411313039922843E-4]:1.743165261102E0,(126[&rate=5.411313039922843E-4]:8.170414233438E-1,120[&rate=5.411313039922843E-4]:1.506853535029E0)[&rate=5.411313039922843E-4]:1.404213151148E-1)[&rate=5.411313039922843E-4]:7.86537009855E-2,((138[&rate=5.411313039922843E-4]:3.103316373788E-1,136[&rate=5.411313039922843E-4]:1.788247880636E-1)[&rate=5.411313039922843E-4]:5.474417323027E-1,135[&rate=5.411313039922843E-4]:6.577733696815E-1)[&rate=5.411313039922843E-4]:8.16100386927E-1)[&rate=5.411313039922843E-4]:5.645932250154E-1,(66[&rate=5.411313039922843E-4]:2.200138108359E-1,(67[&rate=5.411313039922843E-4]:2.087552820152E-1,((124[&rate=5.411313039922843E-4]:2.951252848725E-1,123[&rate=5.411313039922843E-4]:2.978575253097E-1)[&rate=5.411313039922843E-4]:5.513188552468E-2,122[&rate=5.411313039922843E-4]:3.529894108343E-1)[&rate=5.411313039922843E-4]:3.570384215215E-1)[&rate=5.411313039922843E-4]:1.12585288207E-2)[&rate=5.411313039922843E-4]:1.335216639386E-1)[&rate=5.411313039922843E-4]:3.708827294049E-1)[&rate=5.411313039922843E-4]:2.101702185363E-2)[&rate=5.411313039922843E-4]:1.205161010138E-1,34[&rate=5.411313039922843E-4]:2.937628416711E-3)[&rate=5.411313039922843E-4]:2.113336516383E-1);
tree STATE_24930000 [&joint=-20981.513395572187,lnP=-20981.513395572187] = [&R] (33[&rate=5.379233070470949E-4]:1.553047571005E-1,((32[&rate=5.379233070470949E-4]:2.406346372018E-2,((((((134[&rate=5.379233070470949E-4]:2.759563321653E-1,133[&rate=5.379233070470949E-4]:3.060933184665E-1)[&rate=5.379233070470949E-4]:1.792792804633E-1,137[&rate=5.379233070470949E-4]:5.264684893408E-1)[&rate=5.379233070470949E-4]:9.204322638682E-1,53[&rate=5.379233070470949E-4]:6.237253658298E-1)[&rate=5.379233070470949E-4]:2.053116254399E-1,(((((12[&rate=5.379233070470949E-4]:3.050311936569E-1,5[&rate=5.379233070470949E-4]:2.666750292735E-1)[&rate=5.379233070470949E-4]:7.344386846842E-2,29[&rate=5.379233070470949E-4]:4.853243771939E-1)[&rate=5.379233070470949E-4]:2.047544812091E-1,103[&rate=5.379233070470949E-4]:4.572021460742E-1)[&rate=5.379233070470949E-4]:1.831085103102E0,52[&rate=5.379233070470949E-4]:6.239935146157E-1)[&rate=5.379233070470949E-4]:1.863544940564E-1,(((74[&rate=5.379233070470949E-4]:5.177243739434E-1,(70[&rate=5.379233070470949E-4]:4.431537212177E-1,76[&rate=5.379233070470949E-4]:4.815098856011E-1)[&rate=5.379233070470949E-4]:3.621448834224E-2)[&rate=5.379233070470949E-4]:1.080763439909E-1,75[&rate=5.379233070470949E-4]:6.258007179343E-1)[&rate=5.379233070470949E-4]:2.476899531627E-1,((81[&rate=5.379233070470949E-4]:2.560670007963E-2,80[&rate=5.379233070470949E-4]:2.560670007963E-2)[&rate=5.379233070470949E-4]:4.204271160355E-1,((77[&rate=5.379233070470949E-4]:4.837282027697E-1,(71[&rate=5.379233070470949E-4]:1.340968862874E-1,73[&rate=5.379233070470949E-4]:2.025900369723E-1)[&rate=5.379233070470949E-4]:2.866176178521E-1)[&rate=5.379233070470949E-4]:5.212018223903E-4,(82[&rate=5.379233070470949E-4]:4.210509690279E-1,(79[&rate=5.379233070470949E-4]:1.490445669767E-1,(72[&rate=5.379233070470949E-4]:6.010820296109E-2,78[&rate=5.379233070470949E-4]:8.20260111804E-2)[&rate=5.379233070470949E-4]:6.701855579631E-2)[&rate=5.379233070470949E-4]:2.637872239691E-1)[&rate=5.379233070470949E-4]:3.580117529012E-2)[&rate=5.379233070470949E-4]:5.620027961465E-3)[&rate=5.379233070470949E-4]:3.781417864888E-1)[&rate=5.379233070470949E-4]:6.751236748758E-1)[&rate=5.379233070470949E-4]:2.688570390906E-2)[&rate=5.379233070470949E-4]:3.791989958896E-1,125[&rate=5.379233070470949E-4]:9.978534734982E-1)[&rate=5.379233070470949E-4]:2.078463942104E-1,(((54[&rate=5.379233070470949E-4]:3.508955657177E-1,((59[&rate=5.379233070470949E-4]:1.959729465607E-1,57[&rate=5.379233070470949E-4]:1.987051869978E-1)[&rate=5.379233070470949E-4]:1.306164995052E-1,(58[&rate=5.379233070470949E-4]:1.750127191384E-1,37[&rate=5.379233070470949E-4]:1.941384021985E-1)[&rate=5.379233070470949E-4]:1.707024099876E-1)[&rate=5.379233070470949E-4]:6.255748577198E-2)[&rate=5.379233070470949E-4]:4.188417164644E-2,(55[&rate=5.379233070470949E-4]:3.636758248927E-1,56[&rate=5.379233070470949E-4]:3.636758248927E-1)[&rate=5.379233070470949E-4]:5.915855727998E-2)[&rate=5.379233070470949E-4]:3.846678777522E-1,68[&rate=5.379233070470949E-4]:7.665186533675E-1)[&rate=5.379233070470949E-4]:2.725145476743E-1)[&rate=5.379233070470949E-4]:4.176824072998E-1)[&rate=5.379233070470949E-4]:4.411641778217E-2,(34[&rate=5.379233070470949E-4]:5.832069456897E-2,((((((98[&rate=5.379233070470949E-4]:5.704417014714E-1,((96[&rate=5.379233070470949E-4]:4.131328521324E-1,99[&rate=5.379233070470949E-4]:4.486519778153E-1)[&rate=5.379233070470949E-4]:2.507230257241E-2,((94[&rate=5.379233070470949E-4]:1.799873563925E-1,100[&rate=5.379233070470949E-4]:1.799873563925E-1)[&rate=5.379233070470949E-4]:8.260294913262E-2,95[&rate=5.379233070470949E-4]:3.472897590772E-1)[&rate=5.379233070470949E-4]:1.15505559562E-1)[&rate=5.379233070470949E-4]:1.18575344581E-1)[&rate=5.379233070470949E-4]:6.989111985384E-2,((39[&rate=5.379233070470949E-4]:2.82218686633E-1,(((((6[&rate=5.379233070470949E-4]:3.303463965967E-1,18[&rate=5.379233070470949E-4]:3.933600952268E-1)[&rate=5.379233070470949E-4]:4.094404873439E-1,(15[&rate=5.379233070470949E-4]:6.187789011823E-1,10[&rate=5.379233070470949E-4]:5.804227367988E-1)[&rate=5.379233070470949E-4]:1.758025033061E-1)[&rate=5.379233070470949E-4]:2.929022211445E-1,(3[&rate=5.379233070470949E-4]:3.067656851947E-1,((((92[&rate=5.379233070470949E-4]:2.129577169547E-2,(91[&rate=5.379233070470949E-4]:1.922443617465E-2,90[&rate=5.379233070470949E-4]:1.922443617465E-2)[&rate=5.379233070470949E-4]:2.071335520816E-3)[&rate=5.379233070470949E-4]:8.645863844667E-2,(84[&rate=5.379233070470949E-4]:3.558607537837E-4,93[&rate=5.379233070470949E-4]:1.40544908908E-2)[&rate=5.379233070470949E-4]:9.369991925134E-2)[&rate=5.379233070470949E-4]:1.6505869617E-1,((85[&rate=5.379233070470949E-4]:6.926926339409E-2,(83[&rate=5.379233070470949E-4]:2.797664930364E-2,86[&rate=5.379233070470949E-4]:2.797664930364E-2)[&rate=5.379233070470949E-4]:4.129261409045E-2)[&rate=5.379233070470949E-4]:1.62476454797E-1,87[&rate=5.379233070470949E-4]:2.317457181911E-1)[&rate=5.379233070470949E-4]:2.736875798405E-2)[&rate=5.379233070470949E-4]:1.876315893983E-1,(88[&rate=5.379233070470949E-4]:1.837800251363E-1,89[&rate=5.379233070470949E-4]:1.974786552734E-1)[&rate=5.379233070470949E-4]:2.629660404371E-1)[&rate=5.379233070470949E-4]:3.997456470183E-1)[&rate=5.379233070470949E-4]:6.738686253699E-1)[&rate=5.379233070470949E-4]:3.771369023124E-1,((((9[&rate=5.379233070470949E-4]:5.85723956849E-1,(4[&rate=5.379233070470949E-4]:2.223890640441E-1,30[&rate=5.379233070470949E-4]:3.949918037701E-1)[&rate=5.379233070470949E-4]:3.140198243118E-1)[&rate=5.379233070470949E-4]:1.187294658954E-1,(((14[&rate=5.379233070470949E-4]:2.575725707159E-1,17[&rate=5.379233070470949E-4]:2.959287350996E-1)[&rate=5.379233070470949E-4]:3.801071588166E-1,(113[&rate=5.379233070470949E-4]:6.194316077233E-1,117[&rate=5.379233070470949E-4]:6.221713337509E-1)[&rate=5.379233070470949E-4]:1.824812180917E-2)[&rate=5.379233070470949E-4]:7.167220098316E-2,(110[&rate=5.379233070470949E-4]:5.634303525499E-1,105[&rate=5.379233070470949E-4]:5.415125443308E-1)[&rate=5.379233070470949E-4]:1.404421259111E-1)[&rate=5.379233070470949E-4]:3.32067031088E-3)[&rate=5.379233070470949E-4]:5.777531119033E-1,(((116[&rate=5.379233070470949E-4]:4.005332646591E-1,(148[&rate=5.379233070470949E-4]:2.889328960048E-1,143[&rate=5.379233070470949E-4]:2.861931699774E-1)[&rate=5.379233070470949E-4]:1.49956533038E-1)[&rate=5.379233070470949E-4]:7.073779043591E-2,(139[&rate=5.379233070470949E-4]:6.417719834317E-1,(111[&rate=5.379233070470949E-4]:3.303320792198E-1,(104[&rate=5.379233070470949E-4]:2.688783050906E-1,106[&rate=5.379233070470949E-4]:2.688783050906E-1)[&rate=5.379233070470949E-4]:4.501541796476E-2)[&rate=5.379233070470949E-4]:1.360974384586E-1)[&rate=5.379233070470949E-4]:8.155386618383E-2)[&rate=5.379233070470949E-4]:2.792330110097E-1,((115[&rate=5.379233070470949E-4]:4.226850983157E-1,(13[&rate=5.379233070470949E-4]:3.148218557935E-1,19[&rate=5.379233070470949E-4]:3.531780201772E-1)[&rate=5.379233070470949E-4]:1.90055023344E-1)[&rate=5.379233070470949E-4]:4.495116005815E-2,((((114[&rate=5.379233070470949E-4]:1.736037194769E-1,112[&rate=5.379233070470949E-4]:2.557955002987E-1)[&rate=5.379233070470949E-4]:1.847504603885E-1,107[&rate=5.379233070470949E-4]:4.186281524681E-1)[&rate=5.379233070470949E-4]:1.003655511878E-2,108[&rate=5.379233070470949E-4]:4.259249815596E-1)[&rate=5.379233070470949E-4]:7.671326597288E-3,109[&rate=5.379233070470949E-4]:4.555141163759E-1)[&rate=5.379233070470949E-4]:9.15741967924E-2)[&rate=5.379233070470949E-4]:2.828678077309E-1)[&rate=5.379233070470949E-4]:4.577298658032E-1)[&rate=5.379233070470949E-4]:3.17076118018E-2,((142[&rate=5.379233070470949E-4]:4.833461983693E-1,(144[&rate=5.379233070470949E-4]:2.498306707255E-1,(141[&rate=5.379233070470949E-4]:6.126228090845E-2,145[&rate=5.379233070470949E-4]:6.400200693604E-2)[&rate=5.379233070470949E-4]:1.913081158445E-1)[&rate=5.379233070470949E-4]:2.280360755888E-1)[&rate=5.379233070470949E-4]:1.003689928326E0,(((((20[&rate=5.379233070470949E-4]:4.209317549033E-1,25[&rate=5.379233070470949E-4]:4.40109837095E-1)[&rate=5.379233070470949E-4]:2.389143819802E-1,23[&rate=5.379233070470949E-4]:6.680653149656E-1)[&rate=5.379233070470949E-4]:1.246118170783E-1,(11[&rate=5.379233070470949E-4]:5.74642587301E-1,140[&rate=5.379233070470949E-4]:5.554645051093E-1)[&rate=5.379233070470949E-4]:1.331030378936E-1)[&rate=5.379233070470949E-4]:4.118956754192E-1,102[&rate=5.379233070470949E-4]:5.388787595632E-2)[&rate=5.379233070470949E-4]:2.862686201219E-2,(24[&rate=5.379233070470949E-4]:9.040075689124E-1,((21[&rate=5.379233070470949E-4]:7.268245017644E-1,28[&rate=5.379233070470949E-4]:7.514820360109E-1)[&rate=5.379233070470949E-4]:5.157297414553E-2,1[&rate=5.379233070470949E-4]:1.675364029348E-2)[&rate=5.379233070470949E-4]:1.064320108107E-1)[&rate=5.379233070470949E-4]:3.401510046725E-1)[&rate=5.379233070470949E-4]:1.579460462611E-1)[&rate=5.379233070470949E-4]:7.699937562448E-3)[&rate=5.379233070470949E-4]:1.123502171123E-1)[&rate=5.379233070470949E-4]:1.81766380018E-1,101[&rate=5.379233070470949E-4]:5.367978668674E-1)[&rate=5.379233070470949E-4]:7.185849787593E-1)[&rate=5.379233070470949E-4]:2.474737388558E-2,97[&rate=5.379233070470949E-4]:2.359278091524E-1)[&rate=5.379233070470949E-4]:2.049514602604E-1)[&rate=5.379233070470949E-4]:5.366502884463E-2,(((146[&rate=5.379233070470949E-4]:4.914276251467E-1,40[&rate=5.379233070470949E-4]:3.712090459118E-1)[&rate=5.379233070470949E-4]:2.729972368646E-2,(16[&rate=5.379233070470949E-4]:2.45542357177E0,(2[&rate=5.379233070470949E-4]:6.509098656347E-1,((31[&rate=5.379233070470949E-4]:6.792166572491E-1,(22[&rate=5.379233070470949E-4]:4.364058384063E-1,27[&rate=5.379233070470949E-4]:4.528441945707E-1)[&rate=5.379233070470949E-4]:1.880162982947E-1)[&rate=5.379233070470949E-4]:6.445696701528E-2,((7[&rate=5.379233070470949E-4]:2.059007744321E-1,8[&rate=5.379233070470949E-4]:2.059007744321E-1)[&rate=5.379233070470949E-4]:2.66448432847E-1,26[&rate=5.379233070470949E-4]:5.791985223477E-1)[&rate=5.379233070470949E-4]:1.206394854783E-1)[&rate=5.379233070470949E-4]:1.346335016444E-1)[&rate=5.379233070470949E-4]:1.675746582848E0)[&rate=5.379233070470949E-4]:2.857812394533E-2)[&rate=5.379233070470949E-4]:2.520813235725E-2,147[&rate=5.379233070470949E-4]:4.810939511358E-1)[&rate=5.379233070470949E-4]:1.418656476681E-1)[&rate=5.379233070470949E-4]:3.843115480501E-1,38[&rate=5.379233070470949E-4]:8.815880867446E-1)[&rate=5.379233070470949E-4]:4.250419283588E-1,((35[&rate=5.379233070470949E-4]:2.94217929938E-1,((121[&rate=5.379233070470949E-4]:1.892345346837E0,127[&rate=5.379233070470949E-4]:2.333441237248E0)[&rate=5.379233070470949E-4]:2.898144971364E-1,36[&rate=5.379233070470949E-4]:1.027077891791E-1)[&rate=5.379233070470949E-4]:2.380854832247E-1)[&rate=5.379233070470949E-4]:1.274422470745E-2,((((51[&rate=5.379233070470949E-4]:5.487078225345E-1,(44[&rate=5.379233070470949E-4]:4.67955388589E-2,47[&rate=5.379233070470949E-4]:5.226001973315E-2)[&rate=5.379233070470949E-4]:5.237702071729E-1)[&rate=5.379233070470949E-4]:3.173516782987E-2,(((46[&rate=5.379233070470949E-4]:4.575150375626E-1,((48[&rate=5.379233070470949E-4]:2.992155713817E-1,41[&rate=5.379233070470949E-4]:2.554997243872E-1)[&rate=5.379233070470949E-4]:1.243099550736E-1,42[&rate=5.379233070470949E-4]:3.852741603351E-1)[&rate=5.379233070470949E-4]:2.306054935879E-2)[&rate=5.379233070470949E-4]:2.350100430403E-2,43[&rate=5.379233070470949E-4]:4.810160418667E-1)[&rate=5.379233070470949E-4]:8.202448885283E-2,(49[&rate=5.379233070470949E-4]:2.619764539685E-1,50[&rate=5.379233070470949E-4]:2.619764539685E-1)[&rate=5.379233070470949E-4]:2.682771915052E-1)[&rate=5.379233070470949E-4]:4.472486401638E-2)[&rate=5.379233070470949E-4]:3.381786759712E-2,45[&rate=5.379233070470949E-4]:6.333865410216E-1)[&rate=5.379233070470949E-4]:3.992082783841E-1,(((69[&rate=5.379233070470949E-4]:7.427167119958E-1,((132[&rate=5.379233070470949E-4]:1.759203259643E-1,129[&rate=5.379233070470949E-4]:1.731805999369E-1)[&rate=5.379233070470949E-4]:1.441194384112E-1,(131[&rate=5.379233070470949E-4]:1.515769736326E-1,130[&rate=5.379233070470949E-4]:1.488372476053E-1)[&rate=5.379233070470949E-4]:1.684627907428E-1)[&rate=5.379233070470949E-4]:2.774714681681E-1)[&rate=5.379233070470949E-4]:5.306430804799E-3,118[&rate=5.379233070470949E-4]:7.37064238691E-1)[&rate=5.379233070470949E-4]:5.821827782022E-1,(((65[&rate=5.379233070470949E-4]:2.591643333359E-1,(60[&rate=5.379233070470949E-4]:1.431126119618E-1,(64[&rate=5.379233070470949E-4]:2.887059602703E-1,62[&rate=5.379233070470949E-4]:3.298018506814E-1)[&rate=5.379233070470949E-4]:5.091583198245E-3)[&rate=5.379233070470949E-4]:1.16051721374E-1)[&rate=5.379233070470949E-4]:2.40664222736E-1,(63[&rate=5.379233070470949E-4]:1.209623155396E-1,61[&rate=5.379233070470949E-4]:1.620582059507E-1)[&rate=5.379233070470949E-4]:5.295511720389E-1)[&rate=5.379233070470949E-4]:6.020470710218E-1,128[&rate=5.379233070470949E-4]:1.153930421614E0)[&rate=5.379233070470949E-4]:2.559056788176E-2)[&rate=5.379233070470949E-4]:6.264700422012E-1)[&rate=5.379233070470949E-4]:2.973824623614E-2)[&rate=5.379233070470949E-4]:3.973024139425E-1)[&rate=5.379233070470949E-4]:1.593801325366E-1,((67[&rate=5.379233070470949E-4]:1.964866675119E-1,(122[&rate=5.379233070470949E-4]:2.021210553208E-1,(124[&rate=5.379233070470949E-4]:9.787496790083E-2,123[&rate=5.379233070470949E-4]:1.00607208338E-1)[&rate=5.379233070470949E-4]:1.015138469828E-1)[&rate=5.379233070470949E-4]:4.956381625317E-1)[&rate=5.379233070470949E-4]:1.375316526444E-1,((((135[&rate=5.379233070470949E-4]:5.445635755533E-1,(138[&rate=5.379233070470949E-4]:2.143362026659E-1,136[&rate=5.379233070470949E-4]:8.282935335071E-2)[&rate=5.379233070470949E-4]:5.302273728875E-1)[&rate=5.379233070470949E-4]:1.847821220692E-1,(120[&rate=5.379233070470949E-4]:6.8135902488E-1,119[&rate=5.379233070470949E-4]:7.772494358389E-1)[&rate=5.379233070470949E-4]:3.000414672631E-1)[&rate=5.379233070470949E-4]:6.881025779701E-1,126[&rate=5.379233070470949E-4]:9.796909584282E-1)[&rate=5.379233070470949E-4]:4.710103896006E-1,66[&rate=5.379233070470949E-4]:2.035271583438E-1)[&rate=5.379233070470949E-4]:1.304911618125E-1)[&rate=5.379233070470949E-4]:5.296263809682E-1)[&rate=5.379233070470949E-4]:5.768969207455E-2)[&rate=5.379233070470949E-4]:3.177699515246E-2)[&rate=5.379233070470949E-4]:8.164542354343E-2);
tree STATE_25020000 [&joint=-20965.34216186099,lnP=-20965.34216186099] = [&R] ((32[&rate=6.187908226244886E-4]:9.874461578294E-2,(((67[&rate=6.187908226244886E-4]:9.54353431517E-2,(122[&rate=6.187908226244886E-4]:2.018825495615E-1,(123[&rate=6.187908226244886E-4]:9.22726476853E-2,124[&rate=6.187908226244886E-4]:8.954040724818E-2)[&rate=6.187908226244886E-4]:1.096099018762E-1)[&rate=6.187908226244886E-4]:3.948253439308E-1)[&rate=6.187908226244886E-4]:2.185092684356E-1,(66[&rate=6.187908226244886E-4]:1.665207547356E-1,(120[&rate=6.187908226244886E-4]:1.682848106524E0,(119[&rate=6.187908226244886E-4]:1.758393014543E0,(126[&rate=6.187908226244886E-4]:9.234428653599E-1,(135[&rate=6.187908226244886E-4]:2.399104587311E-1,(138[&rate=6.187908226244886E-4]:3.064164614932E-1,136[&rate=6.187908226244886E-4]:1.74909612178E-1)[&rate=6.187908226244886E-4]:1.33493997238E-1)[&rate=6.187908226244886E-4]:1.121289723793E0)[&rate=6.187908226244886E-4]:4.924762653884E-2)[&rate=6.187908226244886E-4]:2.034550294007E-2)[&rate=6.187908226244886E-4]:4.206589495818E-1)[&rate=6.187908226244886E-4]:1.474238568517E-1)[&rate=6.187908226244886E-4]:6.530940042632E-1,(33[&rate=6.187908226244886E-4]:4.706431127158E-2,(((((((94[&rate=6.187908226244886E-4]:4.003628535231E-1,((((((7[&rate=6.187908226244886E-4]:2.891376240395E-1,8[&rate=6.187908226244886E-4]:2.891376240395E-1)[&rate=6.187908226244886E-4]:1.173963534903E-1,26[&rate=6.187908226244886E-4]:5.133832925984E-1)[&rate=6.187908226244886E-4]:1.250887679356E-1,(22[&rate=6.187908226244886E-4]:2.31714723132E-1,27[&rate=6.187908226244886E-4]:2.481530792964E-1)[&rate=6.187908226244886E-4]:3.957984332923E-1)[&rate=6.187908226244886E-4]:2.761181322014E-3,31[&rate=6.187908226244886E-4]:6.850688582944E-1)[&rate=6.187908226244886E-4]:1.977614921458E-1,2[&rate=6.187908226244886E-4]:6.554330901661E-1)[&rate=6.187908226244886E-4]:1.637322721894E0,16[&rate=6.187908226244886E-4]:2.421522935348E0)[&rate=6.187908226244886E-4]:9.688035549163E-3)[&rate=6.187908226244886E-4]:3.690658344877E-3,((((18[&rate=6.187908226244886E-4]:6.582847165494E-1,((15[&rate=6.187908226244886E-4]:3.749413611828E-1,10[&rate=6.187908226244886E-4]:3.365851967993E-1)[&rate=6.187908226244886E-4]:2.093355445517E-1,6[&rate=6.187908226244886E-4]:5.294823851866E-1)[&rate=6.187908226244886E-4]:6.578863273269E-2)[&rate=6.187908226244886E-4]:5.068797338828E-2,(3[&rate=6.187908226244886E-4]:3.693359468083E-1,((((86[&rate=6.187908226244886E-4]:7.552142325582E-2,((83[&rate=6.187908226244886E-4]:5.252470521762E-2,84[&rate=6.187908226244886E-4]:5.252470521762E-2)[&rate=6.187908226244886E-4]:6.560341748684E-3,93[&rate=6.187908226244886E-4]:7.278367710332E-2)[&rate=6.187908226244886E-4]:1.643637628952E-2)[&rate=6.187908226244886E-4]:9.877312993443E-2,85[&rate=6.187908226244886E-4]:1.742945531902E-1)[&rate=6.187908226244886E-4]:3.498436213835E-2,(87[&rate=6.187908226244886E-4]:1.980804475749E-1,(92[&rate=6.187908226244886E-4]:1.08292606507E-1,(91[&rate=6.187908226244886E-4]:2.953888125844E-2,90[&rate=6.187908226244886E-4]:2.953888125844E-2)[&rate=6.187908226244886E-4]:7.875372524853E-2)[&rate=6.187908226244886E-4]:1.034864712049E-1)[&rate=6.187908226244886E-4]:1.119846775371E-2)[&rate=6.187908226244886E-4]:1.514620522525E-1,(88[&rate=6.187908226244886E-4]:1.032430144146E-1,89[&rate=6.187908226244886E-4]:1.169416445516E-1)[&rate=6.187908226244886E-4]:2.574979531665E-1)[&rate=6.187908226244886E-4]:5.483210066243E-1)[&rate=6.187908226244886E-4]:2.245682499788E-1)[&rate=6.187908226244886E-4]:8.685545880738E-1,(((((21[&rate=6.187908226244886E-4]:6.565320154746E-1,28[&rate=6.187908226244886E-4]:6.811895497211E-1)[&rate=6.187908226244886E-4]:1.682428711623E-1,1[&rate=6.187908226244886E-4]:6.313105102047E-2)[&rate=6.187908226244886E-4]:9.21361762098E-2,24[&rate=6.187908226244886E-4]:9.360891450385E-1)[&rate=6.187908226244886E-4]:3.869965270629E-1,(((11[&rate=6.187908226244886E-4]:5.412865286685E-1,140[&rate=6.187908226244886E-4]:5.221084464768E-1)[&rate=6.187908226244886E-4]:1.821205227626E-1,((25[&rate=6.187908226244886E-4]:5.181376686285E-1,20[&rate=6.187908226244886E-4]:4.989595864368E-1)[&rate=6.187908226244886E-4]:1.977466485631E-1,23[&rate=6.187908226244886E-4]:7.04925413082E-1)[&rate=6.187908226244886E-4]:1.034131451983E-1)[&rate=6.187908226244886E-4]:4.215161025865E-1,102[&rate=6.187908226244886E-4]:7.916972936011E-2)[&rate=6.187908226244886E-4]:8.227210712487E-2)[&rate=6.187908226244886E-4]:1.190896139284E-1,(((((14[&rate=6.187908226244886E-4]:4.940894617896E-1,17[&rate=6.187908226244886E-4]:5.324456261733E-1)[&rate=6.187908226244886E-4]:1.21288646555E-1,((113[&rate=6.187908226244886E-4]:4.480952331731E-1,105[&rate=6.187908226244886E-4]:4.206979728993E-1)[&rate=6.187908226244886E-4]:5.077398069404E-3,110[&rate=6.187908226244886E-4]:4.476931791878E-1)[&rate=6.187908226244886E-4]:1.622054771021E-1)[&rate=6.187908226244886E-4]:2.512532775186E-1,(((4[&rate=6.187908226244886E-4]:1.149163406157E-1,30[&rate=6.187908226244886E-4]:2.875190803418E-1)[&rate=6.187908226244886E-4]:2.187865437119E-1,117[&rate=6.187908226244886E-4]:3.939768569304E-1)[&rate=6.187908226244886E-4]:1.517985405689E-1,9[&rate=6.187908226244886E-4]:5.348164933897E-1)[&rate=6.187908226244886E-4]:3.235957143915E-1)[&rate=6.187908226244886E-4]:1.693386851707E-1,(((148[&rate=6.187908226244886E-4]:2.642454557134E-1,143[&rate=6.187908226244886E-4]:2.615057296861E-1)[&rate=6.187908226244886E-4]:2.661729177042E-1,((104[&rate=6.187908226244886E-4]:2.295812358251E-1,((111[&rate=6.187908226244886E-4]:1.792769426236E-1,106[&rate=6.187908226244886E-4]:1.628385864593E-1)[&rate=6.187908226244886E-4]:1.794384772581E-2,139[&rate=6.187908226244886E-4]:3.725632561028E-1)[&rate=6.187908226244886E-4]:4.879880164001E-2)[&rate=6.187908226244886E-4]:1.655708512187E-1,116[&rate=6.187908226244886E-4]:3.348781144411E-1)[&rate=6.187908226244886E-4]:1.571840945929E-1)[&rate=6.187908226244886E-4]:2.991104543512E-1,(((13[&rate=6.187908226244886E-4]:3.965028098936E-1,19[&rate=6.187908226244886E-4]:4.348589742773E-1)[&rate=6.187908226244886E-4]:1.661793497678E-2,115[&rate=6.187908226244886E-4]:3.309289640485E-1)[&rate=6.187908226244886E-4]:3.85177915848E-1,(((114[&rate=6.187908226244886E-4]:2.903446018418E-1,109[&rate=6.187908226244886E-4]:3.697966566363E-1)[&rate=6.187908226244886E-4]:1.071240927158E-2,112[&rate=6.187908226244886E-4]:3.832487919352E-1)[&rate=6.187908226244886E-4]:1.806579794769E-1,(107[&rate=6.187908226244886E-4]:6.942594837818E-2,108[&rate=6.187908226244886E-4]:6.668622235082E-2)[&rate=6.187908226244886E-4]:4.725630148149E-1)[&rate=6.187908226244886E-4]:2.343918893062E-1)[&rate=6.187908226244886E-4]:7.506578348872E-2)[&rate=6.187908226244886E-4]:1.626056268268E-1)[&rate=6.187908226244886E-4]:2.600343455043E-1,((141[&rate=6.187908226244886E-4]:2.647617959031E-1,(145[&rate=6.187908226244886E-4]:2.67017343619E-1,144[&rate=6.187908226244886E-4]:2.61537891564E-1)[&rate=6.187908226244886E-4]:4.841783117152E-4)[&rate=6.187908226244886E-4]:1.576439215374E-1,142[&rate=6.187908226244886E-4]:4.251454434681E-1)[&rate=6.187908226244886E-4]:1.043461712796E0)[&rate=6.187908226244886E-4]:5.849963661472E-2)[&rate=6.187908226244886E-4]:1.846670604749E-1)[&rate=6.187908226244886E-4]:1.284187983227E-1,101[&rate=6.187908226244886E-4]:5.88137857156E-1)[&rate=6.187908226244886E-4]:7.344350049628E-1)[&rate=6.187908226244886E-4]:2.369755625509E-5,146[&rate=6.187908226244886E-4]:4.696509799162E-1)[&rate=6.187908226244886E-4]:1.656287300738E-1,((40[&rate=6.187908226244886E-4]:4.312715963741E-1,(147[&rate=6.187908226244886E-4]:4.81511169334E-1,39[&rate=6.187908226244886E-4]:4.241341201537E-1)[&rate=6.187908226244886E-4]:7.13747622037E-3)[&rate=6.187908226244886E-4]:1.34318037792E-2,97[&rate=6.187908226244886E-4]:3.736651487871E-1)[&rate=6.187908226244886E-4]:7.03577306019E-2)[&rate=6.187908226244886E-4]:6.391636034663E-3,((95[&rate=6.187908226244886E-4]:4.322271675058E-1,100[&rate=6.187908226244886E-4]:3.475277139538E-1)[&rate=6.187908226244886E-4]:1.706963162066E-1,(98[&rate=6.187908226244886E-4]:4.764265964794E-1,(99[&rate=6.187908226244886E-4]:4.367373135945E-1,96[&rate=6.187908226244886E-4]:4.012181879116E-1)[&rate=6.187908226244886E-4]:6.154720638213E-2)[&rate=6.187908226244886E-4]:1.155679254843E-1)[&rate=6.187908226244886E-4]:5.787354537242E-2)[&rate=6.187908226244886E-4]:5.375883885659E-1,38[&rate=6.187908226244886E-4]:9.907351444267E-1)[&rate=6.187908226244886E-4]:3.434362703739E-1,((121[&rate=6.187908226244886E-4]:1.779848729655E0,127[&rate=6.187908226244886E-4]:2.220944620065E0)[&rate=6.187908226244886E-4]:3.748853392949E-1,((36[&rate=6.187908226244886E-4]:6.816115177306E-2,((45[&rate=6.187908226244886E-4]:5.700441960837E-1,(((49[&rate=6.187908226244886E-4]:3.542686256332E-1,50[&rate=6.187908226244886E-4]:3.542686256332E-1)[&rate=6.187908226244886E-4]:7.245363198594E-2,(44[&rate=6.187908226244886E-4]:3.90682298567E-1,(51[&rate=6.187908226244886E-4]:1.901491552329E-1,47[&rate=6.187908226244886E-4]:2.174715596044E-1)[&rate=6.187908226244886E-4]:1.786752198369E-1)[&rate=6.187908226244886E-4]:6.336236342362E-2)[&rate=6.187908226244886E-4]:8.500274572925E-2,((43[&rate=6.187908226244886E-4]:3.997505832758E-1,(42[&rate=6.187908226244886E-4]:3.260968172916E-1,(41[&rate=6.187908226244886E-4]:3.104664336619E-1,48[&rate=6.187908226244886E-4]:3.541822806564E-1)[&rate=6.187908226244886E-4]:1.016590275545E-2)[&rate=6.187908226244886E-4]:2.447343811543E-2)[&rate=6.187908226244886E-4]:9.056071270397E-3,46[&rate=6.187908226244886E-4]:4.088066545462E-1)[&rate=6.187908226244886E-4]:1.357052340479E-1)[&rate=6.187908226244886E-4]:3.372902880098E-2)[&rate=6.187908226244886E-4]:1.657663413405E-1,(((((131[&rate=6.187908226244886E-4]:2.626355799059E-1,(129[&rate=6.187908226244886E-4]:1.259678178515E-1,(132[&rate=6.187908226244886E-4]:1.245184528076E-1,130[&rate=6.187908226244886E-4]:1.217787267803E-1)[&rate=6.187908226244886E-4]:4.189091071256E-3)[&rate=6.187908226244886E-4]:1.33928036027E-1)[&rate=6.187908226244886E-4]:2.806793332559E-1,69[&rate=6.187908226244886E-4]:6.88520392614E-1)[&rate=6.187908226244886E-4]:1.816492117397E-2,118[&rate=6.187908226244886E-4]:6.957264096783E-1)[&rate=6.187908226244886E-4]:6.768060751753E-1,(((64[&rate=6.187908226244886E-4]:1.799995692042E-1,(62[&rate=6.187908226244886E-4]:2.036905872253E-1,60[&rate=6.187908226244886E-4]:1.190976530753E-2)[&rate=6.187908226244886E-4]:1.740487239E-2)[&rate=6.187908226244886E-4]:4.800993161447E-2,65[&rate=6.187908226244886E-4]:7.7324569312E-2)[&rate=6.187908226244886E-4]:3.27289498837E-1,(63[&rate=6.187908226244886E-4]:4.831215258915E-2,61[&rate=6.187908226244886E-4]:8.94080430002E-2)[&rate=6.187908226244886E-4]:5.069868470665E-1)[&rate=6.187908226244886E-4]:7.761375947869E-1)[&rate=6.187908226244886E-4]:3.337269948823E-2,128[&rate=6.187908226244886E-4]:1.266179156945E0)[&rate=6.187908226244886E-4]:2.43027592771E-1)[&rate=6.187908226244886E-4]:4.114618287946E-2)[&rate=6.187908226244886E-4]:3.5266509668E-3,35[&rate=6.187908226244886E-4]:2.51124602741E-2)[&rate=6.187908226244886E-4]:3.594211415047E-3)[&rate=6.187908226244886E-4]:7.030992965959E-1)[&rate=6.187908226244886E-4]:1.94710397781E-1)[&rate=6.187908226244886E-4]:4.052224978452E-2)[&rate=6.187908226244886E-4]:1.663750678156E-2)[&rate=6.187908226244886E-4]:8.13583326094E-3,(34[&rate=6.187908226244886E-4]:3.578382685403E-2,(((53[&rate=6.187908226244886E-4]:6.611663032049E-1,((52[&rate=6.187908226244886E-4]:5.463148314124E-1,((((12[&rate=6.187908226244886E-4]:2.097456464302E-1,5[&rate=6.187908226244886E-4]:1.713894820468E-1)[&rate=6.187908226244886E-4]:9.994303096949E-2,29[&rate=6.187908226244886E-4]:4.165379924682E-1)[&rate=6.187908226244886E-4]:4.9285530185E-1,103[&rate=6.187908226244886E-4]:6.765165819894E-1)[&rate=6.187908226244886E-4]:1.518698802252E0,(134[&rate=6.187908226244886E-4]:7.458496439743E-1,(137[&rate=6.187908226244886E-4]:7.10706265189E-1,133[&rate=6.187908226244886E-4]:6.696103747779E-1)[&rate=6.187908226244886E-4]:1.063762554975E-1)[&rate=6.187908226244886E-4]:5.288177950619E-1)[&rate=6.187908226244886E-4]:1.53931817318E-2)[&rate=6.187908226244886E-4]:3.746989286115E-2,((((70[&rate=6.187908226244886E-4]:3.842889280706E-1,76[&rate=6.187908226244886E-4]:4.226450924541E-1)[&rate=6.187908226244886E-4]:1.03424873384E-2,74[&rate=6.187908226244886E-4]:4.329875797925E-1)[&rate=6.187908226244886E-4]:1.29288615132E-1,75[&rate=6.187908226244886E-4]:5.622761949245E-1)[&rate=6.187908226244886E-4]:1.449114979407E-1,((73[&rate=6.187908226244886E-4]:3.083008780727E-1,(79[&rate=6.187908226244886E-4]:1.500618262054E-1,(72[&rate=6.187908226244886E-4]:7.310077851538E-2,(82[&rate=6.187908226244886E-4]:6.800545199228E-2,78[&rate=6.187908226244886E-4]:5.978627391021E-2)[&rate=6.187908226244886E-4]:3.523231282448E-2)[&rate=6.187908226244886E-4]:5.504323947067E-2)[&rate=6.187908226244886E-4]:1.171431614566E-1)[&rate=6.187908226244886E-4]:3.440152208908E-1,(77[&rate=6.187908226244886E-4]:6.423077481356E-1,(81[&rate=6.187908226244886E-4]:4.004824868743E-1,(71[&rate=6.187908226244886E-4]:1.745592884928E-1,80[&rate=6.187908226244886E-4]:1.937373706845E-1)[&rate=6.187908226244886E-4]:2.067451161898E-1)[&rate=6.187908226244886E-4]:1.979896448229E-1)[&rate=6.187908226244886E-4]:4.528898773231E-3)[&rate=6.187908226244886E-4]:5.487159390173E-2)[&rate=6.187908226244886E-4]:6.14863368709E-1)[&rate=6.187908226244886E-4]:8.557830024276E-2)[&rate=6.187908226244886E-4]:6.575774986949E-1,125[&rate=6.187908226244886E-4]:1.108361288239E0)[&rate=6.187908226244886E-4]:1.121078402028E-1,(((((56[&rate=6.187908226244886E-4]:2.280469914251E-1,55[&rate=6.187908226244886E-4]:2.280469914251E-1)[&rate=6.187908226244886E-4]:6.76906560353E-2,(37[&rate=6.187908226244886E-4]:3.40853966909E-1,(58[&rate=6.187908226244886E-4]:2.918613352459E-1,57[&rate=6.187908226244886E-4]:2.75467892623E-1)[&rate=6.187908226244886E-4]:2.986694860298E-2)[&rate=6.187908226244886E-4]:1.331767983241E-3)[&rate=6.187908226244886E-4]:2.269144106076E-2,54[&rate=6.187908226244886E-4]:2.883744437126E-1)[&rate=6.187908226244886E-4]:2.836353904426E-2,59[&rate=6.187908226244886E-4]:3.549893488771E-1)[&rate=6.187908226244886E-4]:1.519035697987E-1,68[&rate=6.187908226244886E-4]:4.577125908068E-1)[&rate=6.187908226244886E-4]:5.960898709678E-1)[&rate=6.187908226244886E-4]:3.927157014818E-1)[&rate=6.187908226244886E-4]:9.301443040894E-2);
tree STATE_25110000 [&joint=-20969.15520425617,lnP=-20969.15520425617] = [&R] (33[&rate=5.869555321097675E-4]:1.315834332358E-1,((((((66[&rate=5.869555321097675E-4]:3.903498103189E-1,(((135[&rate=5.869555321097675E-4]:5.230011102028E-1,(138[&rate=5.869555321097675E-4]:1.721537093732E-1,136[&rate=5.869555321097675E-4]:4.064686005801E-2)[&rate=5.869555321097675E-4]:5.508474008297E-1)[&rate=5.869555321097675E-4]:8.421247376793E-1,120[&rate=5.869555321097675E-4]:1.617180642403E0)[&rate=5.869555321097675E-4]:6.946198782026E-1,(126[&rate=5.869555321097675E-4]:9.905514201584E-1,119[&rate=5.869555321097675E-4]:1.776253942802E0)[&rate=5.869555321097675E-4]:6.314369887621E-1)[&rate=5.869555321097675E-4]:1.553559108342E-2)[&rate=5.869555321097675E-4]:6.156380885166E-2,(67[&rate=5.869555321097675E-4]:3.067042724203E-1,((123[&rate=5.869555321097675E-4]:3.349907429244E-2,124[&rate=5.869555321097675E-4]:3.076683385532E-2)[&rate=5.869555321097675E-4]:2.219465127708E-1,122[&rate=5.869555321097675E-4]:2.554455870633E-1)[&rate=5.869555321097675E-4]:5.525312356977E-1)[&rate=5.869555321097675E-4]:1.452093467503E-1)[&rate=5.869555321097675E-4]:2.085210770947E-1,((((97[&rate=5.869555321097675E-4]:4.903176735785E-1,((95[&rate=5.869555321097675E-4]:3.696505050757E-1,(100[&rate=5.869555321097675E-4]:2.299018947726E-1,94[&rate=5.869555321097675E-4]:2.299018947726E-1)[&rate=5.869555321097675E-4]:5.504915675098E-2)[&rate=5.869555321097675E-4]:1.628745870528E-1,((99[&rate=5.869555321097675E-4]:4.054710096754E-1,96[&rate=5.869555321097675E-4]:3.699518839926E-1)[&rate=5.869555321097675E-4]:1.336770586094E-1,98[&rate=5.869555321097675E-4]:5.172901447876E-1)[&rate=5.869555321097675E-4]:4.305985592179E-3)[&rate=5.869555321097675E-4]:1.681750951112E-1)[&rate=5.869555321097675E-4]:1.174955264246E-1,(((147[&rate=5.869555321097675E-4]:5.44495825714E-1,((((((((92[&rate=5.869555321097675E-4]:1.730109743357E-1,(91[&rate=5.869555321097675E-4]:8.667724041694E-2,90[&rate=5.869555321097675E-4]:8.667724041694E-2)[&rate=5.869555321097675E-4]:8.633373391872E-2)[&rate=5.869555321097675E-4]:3.358974691453E-2,((84[&rate=5.869555321097675E-4]:1.442465407804E-1,((83[&rate=5.869555321097675E-4]:4.916399905541E-2,85[&rate=5.869555321097675E-4]:4.916399905541E-2)[&rate=5.869555321097675E-4]:3.708555573859E-2,86[&rate=5.869555321097675E-4]:8.6249554794E-2)[&rate=5.869555321097675E-4]:5.799698598644E-2)[&rate=5.869555321097675E-4]:2.834569216845E-2,93[&rate=5.869555321097675E-4]:1.862908630859E-1)[&rate=5.869555321097675E-4]:2.03098581643E-2)[&rate=5.869555321097675E-4]:1.542369397881E-2,87[&rate=5.869555321097675E-4]:2.08325785092E-1)[&rate=5.869555321097675E-4]:3.683412317269E-2,(88[&rate=5.869555321097675E-4]:2.744843683519E-2,89[&rate=5.869555321097675E-4]:4.114706697221E-2)[&rate=5.869555321097675E-4]:2.177114714295E-1)[&rate=5.869555321097675E-4]:1.092393125517E0,(18[&rate=5.869555321097675E-4]:7.487963614434E-1,3[&rate=5.869555321097675E-4]:6.337278682928E-1)[&rate=5.869555321097675E-4]:1.640991380916E-1)[&rate=5.869555321097675E-4]:7.187486916852E-2,(6[&rate=5.869555321097675E-4]:6.837901679639E-1,(15[&rate=5.869555321097675E-4]:4.143978153068E-1,10[&rate=5.869555321097675E-4]:3.760416509234E-1)[&rate=5.869555321097675E-4]:3.241868732048E-1)[&rate=5.869555321097675E-4]:2.379665021096E-1)[&rate=5.869555321097675E-4]:5.238879298295E-1,((((((105[&rate=5.869555321097675E-4]:3.668190503309E-1,110[&rate=5.869555321097675E-4]:3.8873685855E-1)[&rate=5.869555321097675E-4]:3.973782722416E-1,(9[&rate=5.869555321097675E-4]:6.892731477132E-1,((14[&rate=5.869555321097675E-4]:2.579579472731E-1,17[&rate=5.869555321097675E-4]:2.963141116568E-1)[&rate=5.869555321097675E-4]:2.68824202276E-1,(117[&rate=5.869555321097675E-4]:3.885514982016E-1,(4[&rate=5.869555321097675E-4]:5.639762518163E-2,30[&rate=5.869555321097675E-4]:2.290003649076E-1)[&rate=5.869555321097675E-4]:2.718799004172E-1)[&rate=5.869555321097675E-4]:1.409703773751E-1)[&rate=5.869555321097675E-4]:1.707101762461E-1)[&rate=5.869555321097675E-4]:9.410225705103E-2)[&rate=5.869555321097675E-4]:4.051138955509E-2,113[&rate=5.869555321097675E-4]:8.321059724014E-1)[&rate=5.869555321097675E-4]:1.265708824927E-1,((116[&rate=5.869555321097675E-4]:6.733372912527E-1,(((139[&rate=5.869555321097675E-4]:3.591064144723E-1,104[&rate=5.869555321097675E-4]:1.673255925545E-1)[&rate=5.869555321097675E-4]:1.846525872666E-1,(111[&rate=5.869555321097675E-4]:2.525632113809E-1,106[&rate=5.869555321097675E-4]:2.361248552166E-1)[&rate=5.869555321097675E-4]:1.158533246046E-1)[&rate=5.869555321097675E-4]:3.712240711118E-1,(148[&rate=5.869555321097675E-4]:1.806531970741E-1,143[&rate=5.869555321097675E-4]:1.779134710467E-1)[&rate=5.869555321097675E-4]:5.206312456398E-1)[&rate=5.869555321097675E-4]:1.040901292252E-2)[&rate=5.869555321097675E-4]:5.553063654014E-2,((115[&rate=5.869555321097675E-4]:5.520494287271E-1,(13[&rate=5.869555321097675E-4]:4.282421517891E-1,19[&rate=5.869555321097675E-4]:4.665983161728E-1)[&rate=5.869555321097675E-4]:2.059990577599E-1)[&rate=5.869555321097675E-4]:1.571722323239E-1,(108[&rate=5.869555321097675E-4]:4.474890279177E-1,((107[&rate=5.869555321097675E-4]:2.949270035316E-1,(114[&rate=5.869555321097675E-4]:1.253967373196E-1,112[&rate=5.869555321097675E-4]:2.075885181415E-1)[&rate=5.869555321097675E-4]:1.092562936092E-1)[&rate=5.869555321097675E-4]:1.242115480318E-2,109[&rate=5.869555321097675E-4]:3.265262405265E-1)[&rate=5.869555321097675E-4]:1.428805956103E-1)[&rate=5.869555321097675E-4]:3.192668797087E-1)[&rate=5.869555321097675E-4]:1.964626674184E-2)[&rate=5.869555321097675E-4]:1.476171462794E-1)[&rate=5.869555321097675E-4]:1.227969542233E-1,((144[&rate=5.869555321097675E-4]:9.585033069142E-2,(145[&rate=5.869555321097675E-4]:6.735955499604E-2,141[&rate=5.869555321097675E-4]:6.461982896846E-2)[&rate=5.869555321097675E-4]:3.397022775031E-2)[&rate=5.869555321097675E-4]:3.020331080883E-1,142[&rate=5.869555321097675E-4]:4.033628908346E-1)[&rate=5.869555321097675E-4]:8.50713658009E-1)[&rate=5.869555321097675E-4]:2.351443787081E-1,(102[&rate=5.869555321097675E-4]:1.586365531809E-1,(((1[&rate=5.869555321097675E-4]:1.500898266048E-1,(21[&rate=5.869555321097675E-4]:4.891055586589E-1,28[&rate=5.869555321097675E-4]:5.137630929054E-1)[&rate=5.869555321097675E-4]:4.226281035624E-1)[&rate=5.869555321097675E-4]:1.809987296734E-2,24[&rate=5.869555321097675E-4]:9.490116173804E-1)[&rate=5.869555321097675E-4]:2.282247274927E-1,((11[&rate=5.869555321097675E-4]:4.205726774202E-1,140[&rate=5.869555321097675E-4]:4.013945952284E-1)[&rate=5.869555321097675E-4]:3.186769231616E-1,(23[&rate=5.869555321097675E-4]:5.995259336096E-1,(25[&rate=5.869555321097675E-4]:4.534260030131E-1,20[&rate=5.869555321097675E-4]:4.342479208213E-1)[&rate=5.869555321097675E-4]:1.570588347062E-1)[&rate=5.869555321097675E-4]:2.246551738214E-1)[&rate=5.869555321097675E-4]:3.420963333325E-1)[&rate=5.869555321097675E-4]:1.430440439241E-1)[&rate=5.869555321097675E-4]:8.400903190505E-2)[&rate=5.869555321097675E-4]:1.536839463239E-1)[&rate=5.869555321097675E-4]:4.059176553854E-1,101[&rate=5.869555321097675E-4]:7.967677347403E-1)[&rate=5.869555321097675E-4]:6.635152007872E-1)[&rate=5.869555321097675E-4]:3.337449533562E-2,((39[&rate=5.869555321097675E-4]:4.07938045312E-1,16[&rate=5.869555321097675E-4]:2.493430971429E0)[&rate=5.869555321097675E-4]:4.292904113559E-2,(2[&rate=5.869555321097675E-4]:8.68501333631E-1,(31[&rate=5.869555321097675E-4]:6.807734762273E-1,((22[&rate=5.869555321097675E-4]:4.590106700067E-1,27[&rate=5.869555321097675E-4]:4.754490261711E-1)[&rate=5.869555321097675E-4]:1.252350002905E-1,(26[&rate=5.869555321097675E-4]:5.296241664348E-1,(7[&rate=5.869555321097675E-4]:2.811093845609E-1,8[&rate=5.869555321097675E-4]:2.811093845609E-1)[&rate=5.869555321097675E-4]:1.416654668054E-1)[&rate=5.869555321097675E-4]:6.558040797204E-2)[&rate=5.869555321097675E-4]:4.17332853821E-2)[&rate=5.869555321097675E-4]:4.151251176777E-1)[&rate=5.869555321097675E-4]:1.539091555646E0)[&rate=5.869555321097675E-4]:6.962618542171E-2)[&rate=5.869555321097675E-4]:1.303844833761E-1,(40[&rate=5.869555321097675E-4]:6.202499352461E-1,146[&rate=5.869555321097675E-4]:7.40468514481E-1)[&rate=5.869555321097675E-4]:3.062781999937E-2)[&rate=5.869555321097675E-4]:2.797369612378E-2)[&rate=5.869555321097675E-4]:2.929772830031E-2,38[&rate=5.869555321097675E-4]:6.398431687405E-1)[&rate=5.869555321097675E-4]:4.510828752538E-1,((36[&rate=5.869555321097675E-4]:2.206396761408E-1,(35[&rate=5.869555321097675E-4]:7.976337114366E-2,(((((65[&rate=5.869555321097675E-4]:2.1156032491E-1,(64[&rate=5.869555321097675E-4]:3.085262566256E-1,(60[&rate=5.869555321097675E-4]:1.452311900393E-1,62[&rate=5.869555321097675E-4]:3.370120119571E-1)[&rate=5.869555321097675E-4]:1.261013507956E-2)[&rate=5.869555321097675E-4]:5.371899979107E-2)[&rate=5.869555321097675E-4]:2.481429390391E-1,(63[&rate=5.869555321097675E-4]:2.562110990999E-1,61[&rate=5.869555321097675E-4]:2.97306989511E-1)[&rate=5.869555321097675E-4]:3.541770963559E-1)[&rate=5.869555321097675E-4]:8.139840809952E-1,((69[&rate=5.869555321097675E-4]:5.776318258008E-1,118[&rate=5.869555321097675E-4]:5.666729216911E-1)[&rate=5.869555321097675E-4]:3.483072484453E-1,((129[&rate=5.869555321097675E-4]:1.240523675353E-1,132[&rate=5.869555321097675E-4]:1.267920935626E-1)[&rate=5.869555321097675E-4]:6.466084555686E-2,(130[&rate=5.869555321097675E-4]:9.421597896151E-2,131[&rate=5.869555321097675E-4]:9.695570498887E-2)[&rate=5.869555321097675E-4]:9.449723413063E-2)[&rate=5.869555321097675E-4]:5.892806556744E-1)[&rate=5.869555321097675E-4]:5.504879967256E-1)[&rate=5.869555321097675E-4]:7.561640114359E-2,128[&rate=5.869555321097675E-4]:1.401358540608E0)[&rate=5.869555321097675E-4]:1.244721061578E-1,(((((43[&rate=5.869555321097675E-4]:3.821555301644E-1,(42[&rate=5.869555321097675E-4]:2.427647441665E-1,(48[&rate=5.869555321097675E-4]:2.070381669482E-1,41[&rate=5.869555321097675E-4]:1.633223199538E-1)[&rate=5.869555321097675E-4]:7.397794333844E-2)[&rate=5.869555321097675E-4]:9.021045812918E-2)[&rate=5.869555321097675E-4]:2.564469960333E-2,46[&rate=5.869555321097675E-4]:4.078002297677E-1)[&rate=5.869555321097675E-4]:5.682247904903E-2,((51[&rate=5.869555321097675E-4]:2.367371023207E-1,44[&rate=5.869555321097675E-4]:2.585950258179E-1)[&rate=5.869555321097675E-4]:1.363176366115E-1,47[&rate=5.869555321097675E-4]:4.003771433036E-1)[&rate=5.869555321097675E-4]:6.424556551311E-2)[&rate=5.869555321097675E-4]:2.449573052937E-2,(50[&rate=5.869555321097675E-4]:3.051130851708E-1,49[&rate=5.869555321097675E-4]:3.051130851708E-1)[&rate=5.869555321097675E-4]:1.512184689296E-1)[&rate=5.869555321097675E-4]:7.173122073202E-2,45[&rate=5.869555321097675E-4]:5.526529387667E-1)[&rate=5.869555321097675E-4]:1.99781495708E-1)[&rate=5.869555321097675E-4]:8.269984766524E-2)[&rate=5.869555321097675E-4]:9.43009625314E-2)[&rate=5.869555321097675E-4]:3.009110585984E-2,(127[&rate=5.869555321097675E-4]:2.205933064267E0,121[&rate=5.869555321097675E-4]:1.764837173856E0)[&rate=5.869555321097675E-4]:5.653456629393E-1)[&rate=5.869555321097675E-4]:2.844051579439E-1)[&rate=5.869555321097675E-4]:1.718740987865E-1)[&rate=5.869555321097675E-4]:1.018495754288E-1,(((((55[&rate=5.869555321097675E-4]:2.035865032703E-1,56[&rate=5.869555321097675E-4]:2.035865032703E-1)[&rate=5.869555321097675E-4]:9.407116602909E-2,(((59[&rate=5.869555321097675E-4]:9.723793315761E-2,54[&rate=5.869555321097675E-4]:5.898656703738E-2)[&rate=5.869555321097675E-4]:4.300780424592E-2,58[&rate=5.869555321097675E-4]:1.593714204636E-1)[&rate=5.869555321097675E-4]:5.317860902883E-2,37[&rate=5.869555321097675E-4]:2.316757125526E-1)[&rate=5.869555321097675E-4]:1.124300441786E-1)[&rate=5.869555321097675E-4]:5.041499203079E-2,57[&rate=5.869555321097675E-4]:3.590016230789E-1)[&rate=5.869555321097675E-4]:3.472989540576E-1,68[&rate=5.869555321097675E-4]:6.543880088305E-1)[&rate=5.869555321097675E-4]:5.126416440742E-1,(((53[&rate=5.869555321097675E-4]:8.306936673039E-1,((((74[&rate=5.869555321097675E-4]:3.170641785369E-1,76[&rate=5.869555321097675E-4]:3.170641785369E-1)[&rate=5.869555321097675E-4]:6.181530612613E-2,70[&rate=5.869555321097675E-4]:3.405233202796E-1)[&rate=5.869555321097675E-4]:4.781280893063E-2,75[&rate=5.869555321097675E-4]:4.266922935937E-1)[&rate=5.869555321097675E-4]:4.269117931899E-1,((73[&rate=5.869555321097675E-4]:5.246545419987E-1,(81[&rate=5.869555321097675E-4]:2.602461588792E-1,80[&rate=5.869555321097675E-4]:2.602461588792E-1)[&rate=5.869555321097675E-4]:2.150933146264E-1)[&rate=5.869555321097675E-4]:5.928147890114E-2,(((79[&rate=5.869555321097675E-4]:3.125782934354E-1,((78[&rate=5.869555321097675E-4]:8.006901616099E-2,72[&rate=5.869555321097675E-4]:5.815120794167E-2)[&rate=5.869555321097675E-4]:2.213115939022E-1,82[&rate=5.869555321097675E-4]:3.095997881452E-1)[&rate=5.869555321097675E-4]:1.119768337222E-2)[&rate=5.869555321097675E-4]:3.805567763308E-2,71[&rate=5.869555321097675E-4]:3.232367107944E-1)[&rate=5.869555321097675E-4]:9.816825514272E-2,77[&rate=5.869555321097675E-4]:4.844186645673E-1)[&rate=5.869555321097675E-4]:9.403790427784E-2)[&rate=5.869555321097675E-4]:2.696680658837E-1)[&rate=5.869555321097675E-4]:7.235526391325E-1)[&rate=5.869555321097675E-4]:8.16448978125E-3,((52[&rate=5.869555321097675E-4]:5.4700207754E-1,(((12[&rate=5.869555321097675E-4]:9.904975067124E-2,5[&rate=5.869555321097675E-4]:6.069358628778E-2)[&rate=5.869555321097675E-4]:1.516835509386E-1,29[&rate=5.869555321097675E-4]:3.575826166784E-1)[&rate=5.869555321097675E-4]:3.066845856256E-1,103[&rate=5.869555321097675E-4]:4.313904899752E-1)[&rate=5.869555321097675E-4]:1.779905322126E0)[&rate=5.869555321097675E-4]:2.355834310937E-1,((133[&rate=5.869555321097675E-4]:3.915120464163E-1,137[&rate=5.869555321097675E-4]:4.326079368273E-1)[&rate=5.869555321097675E-4]:1.805795005949E-1,134[&rate=5.869555321097675E-4]:5.419545607101E-1)[&rate=5.869555321097675E-4]:9.843767372793E-1)[&rate=5.869555321097675E-4]:6.446936976288E-2)[&rate=5.869555321097675E-4]:3.556768436436E-1,125[&rate=5.869555321097675E-4]:9.841524870675E-1)[&rate=5.869555321097675E-4]:3.495438325039E-1)[&rate=5.869555321097675E-4]:1.429752565616E-1)[&rate=5.869555321097675E-4]:1.177549807761E-1,34[&rate=5.869555321097675E-4]:1.702555384003E-2)[&rate=5.869555321097675E-4]:3.993772284544E-2,32[&rate=5.869555321097675E-4]:3.504546846638E-2)[&rate=5.869555321097675E-4]:9.105851271468E-2);
tree STATE_25200000 [&joint=-20983.33052869867,lnP=-20983.33052869867] = [&R] ((((((((((((31[&rate=5.488671421598323E-4]:6.057175718957E-1,2[&rate=5.488671421598323E-4]:3.783203116217E-1)[&rate=5.488671421598323E-4]:5.073100898712E-1,(22[&rate=5.488671421598323E-4]:6.062112420216E-1,27[&rate=5.488671421598323E-4]:6.22649598186E-1)[&rate=5.488671421598323E-4]:4.520218991973E-1)[&rate=5.488671421598323E-4]:4.606442065935E-3,(26[&rate=5.488671421598323E-4]:7.373219183575E-1,(7[&rate=5.488671421598323E-4]:4.5741929863E-1,8[&rate=5.488671421598323E-4]:4.5741929863E-1)[&rate=5.488671421598323E-4]:1.73053304659E-1)[&rate=5.488671421598323E-4]:3.36476569037E-1)[&rate=5.488671421598323E-4]:1.82420948975E0,(((147[&rate=5.488671421598323E-4]:4.426991656075E-1,(39[&rate=5.488671421598323E-4]:2.955238804653E-1,16[&rate=5.488671421598323E-4]:2.381016806583E0)[&rate=5.488671421598323E-4]:8.97982359618E-2)[&rate=5.488671421598323E-4]:1.849743624967E-1,97[&rate=5.488671421598323E-4]:4.992582275577E-1)[&rate=5.488671421598323E-4]:6.925307832292E-2,146[&rate=5.488671421598323E-4]:7.597681364817E-1)[&rate=5.488671421598323E-4]:1.18170973233E-1)[&rate=5.488671421598323E-4]:1.141817852307E-1,40[&rate=5.488671421598323E-4]:8.719023157105E-1)[&rate=5.488671421598323E-4]:5.711728490246E-2,((96[&rate=5.488671421598323E-4]:4.958322531309E-1,99[&rate=5.488671421598323E-4]:5.313513788138E-1)[&rate=5.488671421598323E-4]:3.181486683366E-1,((95[&rate=5.488671421598323E-4]:5.279477572169E-1,100[&rate=5.488671421598323E-4]:4.432483036649E-1)[&rate=5.488671421598323E-4]:3.074126223907E-1,(94[&rate=5.488671421598323E-4]:4.08130029588E-1,(98[&rate=5.488671421598323E-4]:4.259977965678E-1,((((102[&rate=5.488671421598323E-4]:2.972789566329E-2,(((140[&rate=5.488671421598323E-4]:4.491191312247E-1,11[&rate=5.488671421598323E-4]:4.682972134164E-1)[&rate=5.488671421598323E-4]:1.341762924861E-1,((20[&rate=5.488671421598323E-4]:4.256293788399E-1,25[&rate=5.488671421598323E-4]:4.448074610317E-1)[&rate=5.488671421598323E-4]:1.002472985651E-1,23[&rate=5.488671421598323E-4]:5.340958554871E-1)[&rate=5.488671421598323E-4]:1.533091572646E-1)[&rate=5.488671421598323E-4]:4.02262960623E-1,(24[&rate=5.488671421598323E-4]:9.165184657002E-1,(1[&rate=5.488671421598323E-4]:9.730395930315E-2,(21[&rate=5.488671421598323E-4]:5.43156743909E-1,28[&rate=5.488671421598323E-4]:5.678142781554E-1)[&rate=5.488671421598323E-4]:3.157910510106E-1)[&rate=5.488671421598323E-4]:3.839258858878E-2)[&rate=5.488671421598323E-4]:1.841084117842E-1)[&rate=5.488671421598323E-4]:9.074485379527E-2)[&rate=5.488671421598323E-4]:6.861120104317E-2,(((14[&rate=5.488671421598323E-4]:4.996899325755E-1,17[&rate=5.488671421598323E-4]:5.380460969591E-1)[&rate=5.488671421598323E-4]:3.758755272713E-1,((9[&rate=5.488671421598323E-4]:6.720714676403E-1,(117[&rate=5.488671421598323E-4]:4.731842795215E-1,(4[&rate=5.488671421598323E-4]:1.517420126575E-1,30[&rate=5.488671421598323E-4]:3.243447523835E-1)[&rate=5.488671421598323E-4]:2.611682942612E-1)[&rate=5.488671421598323E-4]:2.098460922285E-1)[&rate=5.488671421598323E-4]:1.393530655644E-1,((110[&rate=5.488671421598323E-4]:5.354630702628E-1,105[&rate=5.488671421598323E-4]:5.135452620437E-1)[&rate=5.488671421598323E-4]:1.619725475556E-1,113[&rate=5.488671421598323E-4]:7.029150698731E-1)[&rate=5.488671421598323E-4]:1.167286414137E-1)[&rate=5.488671421598323E-4]:5.592174856E-2)[&rate=5.488671421598323E-4]:1.577097457467E-1,((((((111[&rate=5.488671421598323E-4]:4.609851166289E-1,(104[&rate=5.488671421598323E-4]:3.642892160868E-1,139[&rate=5.488671421598323E-4]:5.560700380046E-1)[&rate=5.488671421598323E-4]:8.025754437775E-2)[&rate=5.488671421598323E-4]:6.870069852884E-3,106[&rate=5.488671421598323E-4]:4.514168303175E-1)[&rate=5.488671421598323E-4]:2.28278342071E-1,((((145[&rate=5.488671421598323E-4]:6.257015517217E-2,141[&rate=5.488671421598323E-4]:5.983042914459E-2)[&rate=5.488671421598323E-4]:4.509622360516E-3,144[&rate=5.488671421598323E-4]:6.160032547775E-2)[&rate=5.488671421598323E-4]:7.785018752632E-2,142[&rate=5.488671421598323E-4]:1.44929965059E-1)[&rate=5.488671421598323E-4]:5.320776502169E-1,116[&rate=5.488671421598323E-4]:4.222130947278E-1)[&rate=5.488671421598323E-4]:1.972081050578E-1)[&rate=5.488671421598323E-4]:1.409906819993E-2,((114[&rate=5.488671421598323E-4]:3.948053520825E-1,112[&rate=5.488671421598323E-4]:4.769971329044E-1)[&rate=5.488671421598323E-4]:5.30385969275E-2,(108[&rate=5.488671421598323E-4]:4.67501436269E-1,(109[&rate=5.488671421598323E-4]:4.723345978833E-1,107[&rate=5.488671421598323E-4]:4.531565156915E-1)[&rate=5.488671421598323E-4]:1.708464660481E-2)[&rate=5.488671421598323E-4]:3.787675931643E-2)[&rate=5.488671421598323E-4]:1.856763189756E-1)[&rate=5.488671421598323E-4]:3.291842205404E-2,(148[&rate=5.488671421598323E-4]:2.49080256494E-1,143[&rate=5.488671421598323E-4]:2.463405304666E-1)[&rate=5.488671421598323E-4]:4.557145979293E-1)[&rate=5.488671421598323E-4]:1.448707686306E-1,(115[&rate=5.488671421598323E-4]:6.807867578783E-1,(13[&rate=5.488671421598323E-4]:5.053074289581E-1,19[&rate=5.488671421598323E-4]:5.436635933418E-1)[&rate=5.488671421598323E-4]:2.57671109742E-1)[&rate=5.488671421598323E-4]:1.305227007919E-1)[&rate=5.488671421598323E-4]:1.397739661013E-1)[&rate=5.488671421598323E-4]:1.390364938526E-1)[&rate=5.488671421598323E-4]:2.503731835511E-1,(((6[&rate=5.488671421598323E-4]:5.614099250463E-1,18[&rate=5.488671421598323E-4]:6.244236236764E-1)[&rate=5.488671421598323E-4]:2.164181453958E-1,(15[&rate=5.488671421598323E-4]:4.917956962588E-1,10[&rate=5.488671421598323E-4]:4.534395318753E-1)[&rate=5.488671421598323E-4]:3.408268947312E-1)[&rate=5.488671421598323E-4]:1.914441741658E-1,((((85[&rate=5.488671421598323E-4]:9.84911110642E-2,((93[&rate=5.488671421598323E-4]:2.169490041472E-2,84[&rate=5.488671421598323E-4]:7.996270277709E-3)[&rate=5.488671421598323E-4]:7.377333416208E-2,(86[&rate=5.488671421598323E-4]:3.367018785694E-2,83[&rate=5.488671421598323E-4]:3.367018785694E-2)[&rate=5.488671421598323E-4]:4.809941658284E-2)[&rate=5.488671421598323E-4]:1.672150662442E-2)[&rate=5.488671421598323E-4]:2.510477596492E-2,(92[&rate=5.488671421598323E-4]:1.055504853904E-1,(91[&rate=5.488671421598323E-4]:4.478306690189E-2,90[&rate=5.488671421598323E-4]:4.478306690189E-2)[&rate=5.488671421598323E-4]:6.076741848853E-2)[&rate=5.488671421598323E-4]:3.174403177571E-2)[&rate=5.488671421598323E-4]:1.876011225608E-1,(87[&rate=5.488671421598323E-4]:2.785744817026E-1,(88[&rate=5.488671421598323E-4]:1.066112957215E-1,89[&rate=5.488671421598323E-4]:1.203099258585E-1)[&rate=5.488671421598323E-4]:1.719631859811E-1)[&rate=5.488671421598323E-4]:3.262252788731E-2)[&rate=5.488671421598323E-4]:9.011066804966E-1,3[&rate=5.488671421598323E-4]:6.725776626894E-1)[&rate=5.488671421598323E-4]:2.446397873981E-1)[&rate=5.488671421598323E-4]:4.287551041427E-1)[&rate=5.488671421598323E-4]:2.664267191698E-1,101[&rate=5.488671421598323E-4]:6.096595473724E-1)[&rate=5.488671421598323E-4]:6.610871076429E-1)[&rate=5.488671421598323E-4]:5.590272482354E-2)[&rate=5.488671421598323E-4]:3.425308964676E-1)[&rate=5.488671421598323E-4]:3.210705794241E-3)[&rate=5.488671421598323E-4]:2.297927775061E-1)[&rate=5.488671421598323E-4]:1.072568648216E-1,38[&rate=5.488671421598323E-4]:9.679704545055E-1)[&rate=5.488671421598323E-4]:5.423168120044E-1,(((((((42[&rate=5.488671421598323E-4]:4.696062996903E-1,41[&rate=5.488671421598323E-4]:4.64141818816E-1)[&rate=5.488671421598323E-4]:1.630613688861E-2,48[&rate=5.488671421598323E-4]:5.241638026991E-1)[&rate=5.488671421598323E-4]:1.52207248777E-2,(43[&rate=5.488671421598323E-4]:5.273969647191E-1,46[&rate=5.488671421598323E-4]:5.273969647191E-1)[&rate=5.488671421598323E-4]:2.291652460621E-2)[&rate=5.488671421598323E-4]:9.14260021162E-2,((50[&rate=5.488671421598323E-4]:3.185949859685E-1,49[&rate=5.488671421598323E-4]:3.185949859685E-1)[&rate=5.488671421598323E-4]:2.663803883815E-1,((47[&rate=5.488671421598323E-4]:1.112825997267E-2,44[&rate=5.488671421598323E-4]:5.663779098422E-3)[&rate=5.488671421598323E-4]:4.54073834613E-1,51[&rate=5.488671421598323E-4]:4.378796902141E-1)[&rate=5.488671421598323E-4]:1.525601650101E-1)[&rate=5.488671421598323E-4]:2.397723184575E-2)[&rate=5.488671421598323E-4]:1.510713671136E-1,45[&rate=5.488671421598323E-4]:7.846141372437E-1)[&rate=5.488671421598323E-4]:1.678857817689E-1,((((62[&rate=5.488671421598323E-4]:4.853217097195E-1,64[&rate=5.488671421598323E-4]:4.442258193085E-1)[&rate=5.488671421598323E-4]:9.081609790868E-2,(60[&rate=5.488671421598323E-4]:2.347245843129E-1,65[&rate=5.488671421598323E-4]:2.347245843129E-1)[&rate=5.488671421598323E-4]:1.496324013976E-1)[&rate=5.488671421598323E-4]:3.286497550639E-1,(63[&rate=5.488671421598323E-4]:2.407602266195E-1,61[&rate=5.488671421598323E-4]:2.818561170305E-1)[&rate=5.488671421598323E-4]:6.229314456616E-1)[&rate=5.488671421598323E-4]:6.744602427305E-1,(((69[&rate=5.488671421598323E-4]:7.857178022048E-1,118[&rate=5.488671421598323E-4]:7.747588980951E-1)[&rate=5.488671421598323E-4]:7.005260202906E-2,((132[&rate=5.488671421598323E-4]:3.009213467179E-1,129[&rate=5.488671421598323E-4]:2.981816206905E-1)[&rate=5.488671421598323E-4]:3.598604333413E-2,(130[&rate=5.488671421598323E-4]:2.677766124072E-1,131[&rate=5.488671421598323E-4]:2.705163384346E-1)[&rate=5.488671421598323E-4]:6.639105161748E-2)[&rate=5.488671421598323E-4]:3.736575347296E-1)[&rate=5.488671421598323E-4]:6.930649249627E-1,128[&rate=5.488671421598323E-4]:1.39815039769E0)[&rate=5.488671421598323E-4]:4.13713803358E-2)[&rate=5.488671421598323E-4]:2.863743532786E-1)[&rate=5.488671421598323E-4]:2.364617763201E-1,(35[&rate=5.488671421598323E-4]:3.395410631986E-1,((127[&rate=5.488671421598323E-4]:2.278555689223E0,121[&rate=5.488671421598323E-4]:1.837459798812E0)[&rate=5.488671421598323E-4]:2.866744740093E-1,36[&rate=5.488671421598323E-4]:4.468221802687E-2)[&rate=5.488671421598323E-4]:3.414341876375E-1)[&rate=5.488671421598323E-4]:9.40497211378E-2)[&rate=5.488671421598323E-4]:4.743310356581E-1)[&rate=5.488671421598323E-4]:7.262826272026E-2,((((((((12[&rate=5.488671421598323E-4]:2.905578141193E-1,5[&rate=5.488671421598323E-4]:2.522016497359E-1)[&rate=5.488671421598323E-4]:1.805606165532E-1,29[&rate=5.488671421598323E-4]:5.77967745741E-1)[&rate=5.488671421598323E-4]:3.233727412001E-1,103[&rate=5.488671421598323E-4]:6.684637746123E-1)[&rate=5.488671421598323E-4]:1.532046588272E0,52[&rate=5.488671421598323E-4]:5.362166283231E-1)[&rate=5.488671421598323E-4]:5.711075538399E-2,((133[&rate=5.488671421598323E-4]:4.506191327772E-1,134[&rate=5.488671421598323E-4]:4.20482146476E-1)[&rate=5.488671421598323E-4]:2.201364515548E-1,137[&rate=5.488671421598323E-4]:7.11851474743E-1)[&rate=5.488671421598323E-4]:6.964545750319E-1)[&rate=5.488671421598323E-4]:1.819484444476E-1,(((((74[&rate=5.488671421598323E-4]:5.20002107339E-1,76[&rate=5.488671421598323E-4]:5.20002107339E-1)[&rate=5.488671421598323E-4]:1.55000337604E-2,70[&rate=5.488671421598323E-4]:4.97145976716E-1)[&rate=5.488671421598323E-4]:6.564547040831E-2,75[&rate=5.488671421598323E-4]:6.011476115077E-1)[&rate=5.488671421598323E-4]:3.020915493298E-1,((77[&rate=5.488671421598323E-4]:6.117796174271E-1,((71[&rate=5.488671421598323E-4]:2.103192341334E-1,73[&rate=5.488671421598323E-4]:2.788123848183E-1)[&rate=5.488671421598323E-4]:3.290821212096E-1,(81[&rate=5.488671421598323E-4]:2.805801354361E-2,80[&rate=5.488671421598323E-4]:2.805801354361E-2)[&rate=5.488671421598323E-4]:5.305214239912E-1)[&rate=5.488671421598323E-4]:9.364563453932E-3)[&rate=5.488671421598323E-4]:4.861473737564E-3,(82[&rate=5.488671421598323E-4]:4.725614179077E-1,((72[&rate=5.488671421598323E-4]:1.440353281834E-2,78[&rate=5.488671421598323E-4]:3.632134103766E-2)[&rate=5.488671421598323E-4]:1.986750273891E-1,79[&rate=5.488671421598323E-4]:2.349963684268E-1)[&rate=5.488671421598323E-4]:2.293458713988E-1)[&rate=5.488671421598323E-4]:1.16682412983E-1)[&rate=5.488671421598323E-4]:2.811186176182E-1)[&rate=5.488671421598323E-4]:5.135538116107E-1,53[&rate=5.488671421598323E-4]:6.703299138361E-1)[&rate=5.488671421598323E-4]:9.67491930071E-2)[&rate=5.488671421598323E-4]:5.930577646842E-1,125[&rate=5.488671421598323E-4]:1.149754357866E0)[&rate=5.488671421598323E-4]:5.251752865731E-1,32[&rate=5.488671421598323E-4]:7.561083315114E-2)[&rate=5.488671421598323E-4]:2.000774271446E-2)[&rate=5.488671421598323E-4]:2.933316833253E-3,((67[&rate=5.488671421598323E-4]:1.963083584253E-1,(122[&rate=5.488671421598323E-4]:4.189082625996E-1,(124[&rate=5.488671421598323E-4]:1.768264027123E-1,123[&rate=5.488671421598323E-4]:1.795586431494E-1)[&rate=5.488671421598323E-4]:2.393496194502E-1)[&rate=5.488671421598323E-4]:2.786726461664E-1)[&rate=5.488671421598323E-4]:1.682986238802E-1,(66[&rate=5.488671421598323E-4]:3.351785521607E-1,((119[&rate=5.488671421598323E-4]:1.729198392593E0,(126[&rate=5.488671421598323E-4]:4.679990722416E-1,120[&rate=5.488671421598323E-4]:1.157811183926E0)[&rate=5.488671421598323E-4]:4.754967977079E-1)[&rate=5.488671421598323E-4]:8.394427404485E-3,(135[&rate=5.488671421598323E-4]:9.084744805768E-1,(138[&rate=5.488671421598323E-4]:2.930798991567E-1,136[&rate=5.488671421598323E-4]:1.615730498415E-1)[&rate=5.488671421598323E-4]:8.153945814201E-1)[&rate=5.488671421598323E-4]:4.811731339416E-1)[&rate=5.488671421598323E-4]:6.304624444917E-1)[&rate=5.488671421598323E-4]:2.942843014489E-2)[&rate=5.488671421598323E-4]:6.188764172425E-1)[&rate=5.488671421598323E-4]:7.81596942142E-3,((59[&rate=5.488671421598323E-4]:4.58436710182E-1,((((37[&rate=5.488671421598323E-4]:9.203801048648E-2,54[&rate=5.488671421598323E-4]:1.553527824604E-2)[&rate=5.488671421598323E-4]:1.925111477662E-1,58[&rate=5.488671421598323E-4]:2.654234751926E-1)[&rate=5.488671421598323E-4]:8.282524368729E-2,(55[&rate=5.488671421598323E-4]:2.377800328284E-1,56[&rate=5.488671421598323E-4]:2.377800328284E-1)[&rate=5.488671421598323E-4]:8.314628167975E-2)[&rate=5.488671421598323E-4]:3.968694694416E-3,57[&rate=5.488671421598323E-4]:3.358239709513E-1)[&rate=5.488671421598323E-4]:1.253449796678E-1)[&rate=5.488671421598323E-4]:5.322257609419E-1,68[&rate=5.488671421598323E-4]:9.414821432549E-1)[&rate=5.488671421598323E-4]:5.975378634869E-1)[&rate=5.488671421598323E-4]:7.787324968453E-3,(34[&rate=5.488671421598323E-4]:1.026603719861E-1,33[&rate=5.488671421598323E-4]:8.622201582173E-2)[&rate=5.488671421598323E-4]:3.341262332172E-2);
tree STATE_25290000 [&joint=-20965.53939692063,lnP=-20965.53939692063] = [&R] ((33[&rate=5.975919248272928E-4]:6.265652798259E-2,32[&rate=5.975919248272928E-4]:5.717707592787E-2)[&rate=5.975919248272928E-4]:1.120345469339E-2,(((((67[&rate=5.975919248272928E-4]:2.855803189409E-1,(122[&rate=5.975919248272928E-4]:3.774240610155E-1,(124[&rate=5.975919248272928E-4]:2.635776469793E-1,123[&rate=5.975919248272928E-4]:2.663098874164E-1)[&rate=5.975919248272928E-4]:1.111141735991E-1)[&rate=5.975919248272928E-4]:4.09428808266E-1)[&rate=5.975919248272928E-4]:3.116138845882E-2,(126[&rate=5.975919248272928E-4]:1.017900780803E0,((120[&rate=5.975919248272928E-4]:7.826352903464E-1,(135[&rate=5.975919248272928E-4]:3.873532820562E-1,(138[&rate=5.975919248272928E-4]:1.84876674348E-1,136[&rate=5.975919248272928E-4]:5.336982503282E-2)[&rate=5.975919248272928E-4]:4.024766077082E-1)[&rate=5.975919248272928E-4]:1.432272137697E-1)[&rate=5.975919248272928E-4]:6.540433308078E-2,119[&rate=5.975919248272928E-4]:9.439300343861E-1)[&rate=5.975919248272928E-4]:8.59673269061E-1)[&rate=5.975919248272928E-4]:5.460151162813E-1)[&rate=5.975919248272928E-4]:2.458942670545E-2,66[&rate=5.975919248272928E-4]:3.413311341051E-1)[&rate=5.975919248272928E-4]:5.219619080146E-1,34[&rate=5.975919248272928E-4]:2.793434896802E-4)[&rate=5.975919248272928E-4]:2.849901787779E-2,((((35[&rate=5.975919248272928E-4]:1.581993176515E-1,((127[&rate=5.975919248272928E-4]:2.344922339532E0,121[&rate=5.975919248272928E-4]:1.903826449122E0)[&rate=5.975919248272928E-4]:3.260281535227E-1,36[&rate=5.975919248272928E-4]:1.504025478498E-1)[&rate=5.975919248272928E-4]:5.437211226744E-2)[&rate=5.975919248272928E-4]:2.800711302764E-1,(((((51[&rate=5.975919248272928E-4]:4.397676507764E-1,44[&rate=5.975919248272928E-4]:4.616255742736E-1)[&rate=5.975919248272928E-4]:6.970291599937E-2,(((48[&rate=5.975919248272928E-4]:3.725543263143E-1,(42[&rate=5.975919248272928E-4]:3.247333483395E-1,41[&rate=5.975919248272928E-4]:3.192688674653E-1)[&rate=5.975919248272928E-4]:9.569611854547E-3)[&rate=5.975919248272928E-4]:7.550569193395E-2,(43[&rate=5.975919248272928E-4]:3.28580824629E-1,46[&rate=5.975919248272928E-4]:3.28580824629E-1)[&rate=5.975919248272928E-4]:1.304081553677E-1)[&rate=5.975919248272928E-4]:6.390210247572E-2,(50[&rate=5.975919248272928E-4]:2.2423256032E-1,49[&rate=5.975919248272928E-4]:2.2423256032E-1)[&rate=5.975919248272928E-4]:2.658716369068E-1)[&rate=5.975919248272928E-4]:1.390188867477E-2)[&rate=5.975919248272928E-4]:8.916814138756E-3,47[&rate=5.975919248272928E-4]:5.45709785286E-1)[&rate=5.975919248272928E-4]:4.228576854051E-2,45[&rate=5.975919248272928E-4]:5.797988325151E-1)[&rate=5.975919248272928E-4]:3.186795266206E-1,((69[&rate=5.975919248272928E-4]:7.116463979991E-1,(((131[&rate=5.975919248272928E-4]:5.400083728478E-2,130[&rate=5.975919248272928E-4]:5.126111125742E-2)[&rate=5.975919248272928E-4]:4.189400747739E-2,(129[&rate=5.975919248272928E-4]:8.217905880338E-2,132[&rate=5.975919248272928E-4]:8.491878483074E-2)[&rate=5.975919248272928E-4]:1.097605993143E-2)[&rate=5.975919248272928E-4]:4.619804450984E-1,118[&rate=5.975919248272928E-4]:6.921218652031E-1)[&rate=5.975919248272928E-4]:8.565628686272E-3)[&rate=5.975919248272928E-4]:8.141668360513E-1,(128[&rate=5.975919248272928E-4]:1.353943656774E0,((60[&rate=5.975919248272928E-4]:2.0090486524E-1,((62[&rate=5.975919248272928E-4]:2.474369136425E-1,64[&rate=5.975919248272928E-4]:2.063410232314E-1)[&rate=5.975919248272928E-4]:9.19553027311E-2,65[&rate=5.975919248272928E-4]:1.476113944558E-1)[&rate=5.975919248272928E-4]:5.329347078415E-2)[&rate=5.975919248272928E-4]:3.199970166499E-1,(63[&rate=5.975919248272928E-4]:1.80754589276E-2,61[&rate=5.975919248272928E-4]:5.917134933864E-2)[&rate=5.975919248272928E-4]:6.53511354469E-1)[&rate=5.975919248272928E-4]:7.809869803638E-1)[&rate=5.975919248272928E-4]:2.118464576922E-2)[&rate=5.975919248272928E-4]:2.967462688837E-1)[&rate=5.975919248272928E-4]:2.951629997885E-1)[&rate=5.975919248272928E-4]:3.13594831326E-1,(((((95[&rate=5.975919248272928E-4]:4.355027716732E-1,(94[&rate=5.975919248272928E-4]:3.128691433747E-1,100[&rate=5.975919248272928E-4]:3.128691433747E-1)[&rate=5.975919248272928E-4]:3.793417474638E-2)[&rate=5.975919248272928E-4]:1.461830212641E-1,98[&rate=5.975919248272928E-4]:5.707568311886E-1)[&rate=5.975919248272928E-4]:6.682931998968E-3,(96[&rate=5.975919248272928E-4]:3.987188213303E-1,99[&rate=5.975919248272928E-4]:4.342379470132E-1)[&rate=5.975919248272928E-4]:1.650597396716E-1)[&rate=5.975919248272928E-4]:2.188571067446E-1,(((16[&rate=5.975919248272928E-4]:2.527819466627E0,(146[&rate=5.975919248272928E-4]:5.474660348388E-1,97[&rate=5.975919248272928E-4]:3.562092042377E-1)[&rate=5.975919248272928E-4]:1.507908490574E-2)[&rate=5.975919248272928E-4]:3.581549940324E-3,(((22[&rate=5.975919248272928E-4]:6.901357624576E-1,27[&rate=5.975919248272928E-4]:7.06574118622E-1)[&rate=5.975919248272928E-4]:3.759938089101E-1,(2[&rate=5.975919248272928E-4]:7.41487427389E-1,31[&rate=5.975919248272928E-4]:9.688846876631E-1)[&rate=5.975919248272928E-4]:1.520394042526E-1)[&rate=5.975919248272928E-4]:2.341224162348E-2,(26[&rate=5.975919248272928E-4]:5.17145331128E-1,(7[&rate=5.975919248272928E-4]:1.130307396862E-1,8[&rate=5.975919248272928E-4]:1.130307396862E-1)[&rate=5.975919248272928E-4]:2.972652763733E-1)[&rate=5.975919248272928E-4]:5.833553859728E-1)[&rate=5.975919248272928E-4]:1.485694820014E0)[&rate=5.975919248272928E-4]:6.917310392178E-2,((147[&rate=5.975919248272928E-4]:5.480408506441E-1,((((18[&rate=5.975919248272928E-4]:7.265917537752E-1,((15[&rate=5.975919248272928E-4]:4.630555496771E-1,10[&rate=5.975919248272928E-4]:4.246993852937E-1)[&rate=5.975919248272928E-4]:1.422368634912E-1,6[&rate=5.975919248272928E-4]:5.504978926205E-1)[&rate=5.975919248272928E-4]:1.130801625246E-1)[&rate=5.975919248272928E-4]:2.702799988274E-1,(((88[&rate=5.975919248272928E-4]:1.324649482119E-1,89[&rate=5.975919248272928E-4]:1.461635783489E-1)[&rate=5.975919248272928E-4]:2.067202261103E-1,((((86[&rate=5.975919248272928E-4]:6.986321981816E-2,93[&rate=5.975919248272928E-4]:8.356184995518E-2)[&rate=5.975919248272928E-4]:2.819970728852E-2,(83[&rate=5.975919248272928E-4]:6.54183072228E-2,85[&rate=5.975919248272928E-4]:6.54183072228E-2)[&rate=5.975919248272928E-4]:3.264461988388E-2)[&rate=5.975919248272928E-4]:3.162238807277E-3,84[&rate=5.975919248272928E-4]:1.01225165914E-1)[&rate=5.975919248272928E-4]:6.707597349382E-2,((92[&rate=5.975919248272928E-4]:1.071687370583E-1,(91[&rate=5.975919248272928E-4]:5.564311478157E-2,90[&rate=5.975919248272928E-4]:5.564311478157E-2)[&rate=5.975919248272928E-4]:5.152562227677E-2)[&rate=5.975919248272928E-4]:7.092127924992E-2,87[&rate=5.975919248272928E-4]:1.643913861712E-1)[&rate=5.975919248272928E-4]:3.909753236533E-3)[&rate=5.975919248272928E-4]:1.708840349145E-1)[&rate=5.975919248272928E-4]:8.485377533301E-1,3[&rate=5.975919248272928E-4]:6.479969002553E-1)[&rate=5.975919248272928E-4]:2.338063591968E-1)[&rate=5.975919248272928E-4]:5.243968623438E-1,(((((24[&rate=5.975919248272928E-4]:8.927454149561E-1,((21[&rate=5.975919248272928E-4]:5.99812314004E-1,28[&rate=5.975919248272928E-4]:6.244698482504E-1)[&rate=5.975919248272928E-4]:1.868911218404E-1,1[&rate=5.975919248272928E-4]:2.505960022785E-2)[&rate=5.975919248272928E-4]:8.686389692E-2)[&rate=5.975919248272928E-4]:1.736220009341E-1,((140[&rate=5.975919248272928E-4]:4.798069133039E-1,11[&rate=5.975919248272928E-4]:4.989849954957E-1)[&rate=5.975919248272928E-4]:3.288667822394E-1,((20[&rate=5.975919248272928E-4]:6.836153899676E-1,25[&rate=5.975919248272928E-4]:7.027934721594E-1)[&rate=5.975919248272928E-4]:6.640956357004E-2,23[&rate=5.975919248272928E-4]:7.582441316197E-1)[&rate=5.975919248272928E-4]:1.545391529645E-1)[&rate=5.975919248272928E-4]:1.426252271963E-1)[&rate=5.975919248272928E-4]:1.484064440184E-1,102[&rate=5.975919248272928E-4]:5.313002429229E-2)[&rate=5.975919248272928E-4]:2.518379776688E-1,((((4[&rate=5.975919248272928E-4]:2.16465785805E-1,30[&rate=5.975919248272928E-4]:3.89068525531E-1)[&rate=5.975919248272928E-4]:4.432526521352E-1,(9[&rate=5.975919248272928E-4]:6.498334348594E-1,113[&rate=5.975919248272928E-4]:6.580526129414E-1)[&rate=5.975919248272928E-4]:5.920007157394E-2)[&rate=5.975919248272928E-4]:2.285055452351E-1,(((105[&rate=5.975919248272928E-4]:4.309014221884E-1,110[&rate=5.975919248272928E-4]:4.528192304075E-1)[&rate=5.975919248272928E-4]:1.717498341604E-1,117[&rate=5.975919248272928E-4]:6.327882426502E-1)[&rate=5.975919248272928E-4]:1.783068218955E-1,(14[&rate=5.975919248272928E-4]:7.433915000323E-1,17[&rate=5.975919248272928E-4]:7.81747664416E-1)[&rate=5.975919248272928E-4]:6.496383848576E-2)[&rate=5.975919248272928E-4]:1.374028912324E-1)[&rate=5.975919248272928E-4]:1.868573807957E-1,(((108[&rate=5.975919248272928E-4]:6.782063806686E-1,(((112[&rate=5.975919248272928E-4]:3.185251002853E-1,114[&rate=5.975919248272928E-4]:2.363333194634E-1)[&rate=5.975919248272928E-4]:1.664416371359E-1,109[&rate=5.975919248272928E-4]:4.822270113939E-1)[&rate=5.975919248272928E-4]:5.246966466081E-3,107[&rate=5.975919248272928E-4]:4.682958956682E-1)[&rate=5.975919248272928E-4]:2.126502110277E-1)[&rate=5.975919248272928E-4]:1.583188439332E-1,(115[&rate=5.975919248272928E-4]:6.214221243394E-1,(13[&rate=5.975919248272928E-4]:4.60861912857E-1,19[&rate=5.975919248272928E-4]:4.992180772407E-1)[&rate=5.975919248272928E-4]:2.427519923042E-1)[&rate=5.975919248272928E-4]:1.57568853687E-1)[&rate=5.975919248272928E-4]:1.460937098311E-1,((148[&rate=5.975919248272928E-4]:4.123285663232E-1,143[&rate=5.975919248272928E-4]:4.095888402959E-1)[&rate=5.975919248272928E-4]:3.612484861076E-1,(116[&rate=5.975919248272928E-4]:5.655541053434E-1,((106[&rate=5.975919248272928E-4]:2.515472967921E-1,104[&rate=5.975919248272928E-4]:2.515472967921E-1)[&rate=5.975919248272928E-4]:1.530398710514E-1,(111[&rate=5.975919248272928E-4]:5.558220779617E-2,139[&rate=5.975919248272928E-4]:2.309246735495E-1)[&rate=5.975919248272928E-4]:3.654433162117E-1)[&rate=5.975919248272928E-4]:2.212409101027E-1)[&rate=5.975919248272928E-4]:1.696667827037E-1)[&rate=5.975919248272928E-4]:1.898637998104E-1)[&rate=5.975919248272928E-4]:1.253391418667E-1)[&rate=5.975919248272928E-4]:2.463249941545E-1)[&rate=5.975919248272928E-4]:5.519094096858E-3,(((141[&rate=5.975919248272928E-4]:9.826412755988E-2,145[&rate=5.975919248272928E-4]:1.010038535875E-1)[&rate=5.975919248272928E-4]:1.145072684697E-1,144[&rate=5.975919248272928E-4]:2.100316700022E-1)[&rate=5.975919248272928E-4]:6.972803636162E-2,142[&rate=5.975919248272928E-4]:2.852391584187E-1)[&rate=5.975919248272928E-4]:1.271823280105E0)[&rate=5.975919248272928E-4]:9.845275176521E-2)[&rate=5.975919248272928E-4]:2.221150693356E-1,101[&rate=5.975919248272928E-4]:6.255754651038E-1)[&rate=5.975919248272928E-4]:8.382524953537E-1)[&rate=5.975919248272928E-4]:8.720415177951E-3,(40[&rate=5.975919248272928E-4]:4.854542839658E-1,39[&rate=5.975919248272928E-4]:4.854542839658E-1)[&rate=5.975919248272928E-4]:1.392993267591E-2)[&rate=5.975919248272928E-4]:1.569697773E-2)[&rate=5.975919248272928E-4]:1.528003750141E-1)[&rate=5.975919248272928E-4]:2.803530360863E-1,38[&rate=5.975919248272928E-4]:8.799285945431E-1)[&rate=5.975919248272928E-4]:4.743021312262E-1)[&rate=5.975919248272928E-4]:6.254824899253E-2,(((((56[&rate=5.975919248272928E-4]:3.752329502427E-1,55[&rate=5.975919248272928E-4]:3.752329502427E-1)[&rate=5.975919248272928E-4]:9.378631711389E-3,((54[&rate=5.975919248272928E-4]:1.26378908973E-1,58[&rate=5.975919248272928E-4]:1.837559581533E-1)[&rate=5.975919248272928E-4]:1.921821779349E-1,(59[&rate=5.975919248272928E-4]:2.094781875751E-1,37[&rate=5.975919248272928E-4]:2.477295536953E-1)[&rate=5.975919248272928E-4]:1.473342654531E-1)[&rate=5.975919248272928E-4]:3.59958502375E-2)[&rate=5.975919248272928E-4]:6.933999670767E-2,57[&rate=5.975919248272928E-4]:4.648805404104E-1)[&rate=5.975919248272928E-4]:4.484114645563E-1,68[&rate=5.975919248272928E-4]:8.613794366606E-1)[&rate=5.975919248272928E-4]:3.079129639923E-1,(((((((12[&rate=5.975919248272928E-4]:2.622888559345E-1,5[&rate=5.975919248272928E-4]:2.239326915511E-1)[&rate=5.975919248272928E-4]:1.552874943392E-1,29[&rate=5.975919248272928E-4]:5.244256653423E-1)[&rate=5.975919248272928E-4]:4.102107056451E-1,103[&rate=5.975919248272928E-4]:7.017596586586E-1)[&rate=5.975919248272928E-4]:1.507435584354E0,52[&rate=5.975919248272928E-4]:5.449015084513E-1)[&rate=5.975919248272928E-4]:1.009430660713E-1,(((134[&rate=5.975919248272928E-4]:4.879412225984E-1,137[&rate=5.975919248272928E-4]:5.591740993106E-1)[&rate=5.975919248272928E-4]:2.343519299317E-2,133[&rate=5.975919248272928E-4]:5.415134018928E-1)[&rate=5.975919248272928E-4]:7.411928445167E-1,53[&rate=5.975919248272928E-4]:5.006267494413E-1)[&rate=5.975919248272928E-4]:1.370211037699E-1)[&rate=5.975919248272928E-4]:1.193125605678E-1,((75[&rate=5.975919248272928E-4]:6.465819728638E-1,(70[&rate=5.975919248272928E-4]:5.623587925678E-1,(74[&rate=5.975919248272928E-4]:5.934614979942E-1,76[&rate=5.975919248272928E-4]:5.934614979942E-1)[&rate=5.975919248272928E-4]:7.25345895707E-3)[&rate=5.975919248272928E-4]:4.58670159126E-2)[&rate=5.975919248272928E-4]:1.898227150431E-1,(((82[&rate=5.975919248272928E-4]:2.421780682801E-1,79[&rate=5.975919248272928E-4]:2.33958890198E-1)[&rate=5.975919248272928E-4]:2.163969890061E-1,(72[&rate=5.975919248272928E-4]:1.562162216422E-1,78[&rate=5.975919248272928E-4]:1.781340298615E-1)[&rate=5.975919248272928E-4]:2.722218493427E-1)[&rate=5.975919248272928E-4]:5.398572561922E-2,((81[&rate=5.975919248272928E-4]:1.211869565692E-1,80[&rate=5.975919248272928E-4]:1.211869565692E-1)[&rate=5.975919248272928E-4]:2.822305215445E-1,((71[&rate=5.975919248272928E-4]:1.064173428588E-1,73[&rate=5.975919248272928E-4]:1.749104935437E-1)[&rate=5.975919248272928E-4]:2.475548070979E-1,77[&rate=5.975919248272928E-4]:4.169858485869E-1)[&rate=5.975919248272928E-4]:3.026724596515E-2)[&rate=5.975919248272928E-4]:9.270494862748E-2)[&rate=5.975919248272928E-4]:2.909671926727E-1)[&rate=5.975919248272928E-4]:6.670187844842E-1)[&rate=5.975919248272928E-4]:5.077391056757E-1,125[&rate=5.975919248272928E-4]:1.054317005794E0)[&rate=5.975919248272928E-4]:2.816420615262E-1)[&rate=5.975919248272928E-4]:1.928417653657E-1)[&rate=5.975919248272928E-4]:7.73785317512E-2)[&rate=5.975919248272928E-4]:6.151997747287E-2);
tree STATE_25380000 [&joint=-20972.862921398995,lnP=-20972.862921398995] = [&R] (((((((67[&rate=6.082821021851001E-4]:2.810790838437E-1,((123[&rate=6.082821021851001E-4]:4.527994546375E-2,124[&rate=6.082821021851001E-4]:4.254770502662E-2)[&rate=6.082821021851001E-4]:4.386424149535E-1,122[&rate=6.082821021851001E-4]:4.839223604172E-1)[&rate=6.082821021851001E-4]:2.984292737671E-1)[&rate=6.082821021851001E-4]:9.441706906536E-2,66[&rate=6.082821021851001E-4]:3.75496152909E-1)[&rate=6.082821021851001E-4]:7.355177242038E-2,(126[&rate=6.082821021851001E-4]:9.890331756236E-1,((((138[&rate=6.082821021851001E-4]:2.192208111405E-1,136[&rate=6.082821021851001E-4]:8.771396182529E-2)[&rate=6.082821021851001E-4]:1.362989146892E-1,120[&rate=6.082821021851001E-4]:4.075745203502E-1)[&rate=6.082821021851001E-4]:1.01783922618E-1,135[&rate=6.082821021851001E-4]:2.573036484476E-1)[&rate=6.082821021851001E-4]:1.115291559642E0,119[&rate=6.082821021851001E-4]:1.720540413569E0)[&rate=6.082821021851001E-4]:5.419528469814E-2)[&rate=6.082821021851001E-4]:7.071889393908E-1)[&rate=6.082821021851001E-4]:3.666683018391E-1,((((((58[&rate=6.082821021851001E-4]:2.168990069296E-1,54[&rate=6.082821021851001E-4]:1.595219577493E-1)[&rate=6.082821021851001E-4]:1.534385271499E-1,((56[&rate=6.082821021851001E-4]:3.049986873072E-1,55[&rate=6.082821021851001E-4]:3.049986873072E-1)[&rate=6.082821021851001E-4]:2.295786878629E-2,(59[&rate=6.082821021851001E-4]:1.783772963782E-1,37[&rate=6.082821021851001E-4]:2.166286624984E-1)[&rate=6.082821021851001E-4]:1.577759810268E-1)[&rate=6.082821021851001E-4]:1.505857361434E-2)[&rate=6.082821021851001E-4]:2.000076598867E-1,57[&rate=6.082821021851001E-4]:5.539517513433E-1)[&rate=6.082821021851001E-4]:1.301079161189E-1,68[&rate=6.082821021851001E-4]:6.321470991561E-1)[&rate=6.082821021851001E-4]:5.754822327898E-1,((((((12[&rate=6.082821021851001E-4]:3.891052882252E-1,5[&rate=6.082821021851001E-4]:3.507491238417E-1)[&rate=6.082821021851001E-4]:2.569298925537E-1,29[&rate=6.082821021851001E-4]:7.528844958474E-1)[&rate=6.082821021851001E-4]:2.406549254047E-1,103[&rate=6.082821021851001E-4]:7.606627089234E-1)[&rate=6.082821021851001E-4]:1.3100411613E0,52[&rate=6.082821021851001E-4]:4.064101356629E-1)[&rate=6.082821021851001E-4]:3.083682883312E-1,(53[&rate=6.082821021851001E-4]:6.138805448057E-1,(((((70[&rate=6.082821021851001E-4]:4.32812030286E-1,76[&rate=6.082821021851001E-4]:4.711681946694E-1)[&rate=6.082821021851001E-4]:2.958348253405E-3,74[&rate=6.082821021851001E-4]:4.741265429228E-1)[&rate=6.082821021851001E-4]:6.227091405546E-2,75[&rate=6.082821021851001E-4]:5.363974569783E-1)[&rate=6.082821021851001E-4]:2.525534375288E-1,(((81[&rate=6.082821021851001E-4]:5.367870806391E-2,80[&rate=6.082821021851001E-4]:5.367870806391E-2)[&rate=6.082821021851001E-4]:3.9023812758E-1,(73[&rate=6.082821021851001E-4]:8.390220364143E-2,71[&rate=6.082821021851001E-4]:1.540905295658E-2)[&rate=6.082821021851001E-4]:4.093297004956E-1)[&rate=6.082821021851001E-4]:1.573826572992E-2,(((82[&rate=6.082821021851001E-4]:7.384681425017E-2,(72[&rate=6.082821021851001E-4]:2.026682824477E-2,78[&rate=6.082821021851001E-4]:4.218463646409E-2)[&rate=6.082821021851001E-4]:2.344299970401E-2)[&rate=6.082821021851001E-4]:5.162262981742E-2,79[&rate=6.082821021851001E-4]:1.172502659855E-1)[&rate=6.082821021851001E-4]:3.341391749672E-1,77[&rate=6.082821021851001E-4]:4.870058793088E-1)[&rate=6.082821021851001E-4]:1.648483850342E-2)[&rate=6.082821021851001E-4]:2.799807246401E-1)[&rate=6.082821021851001E-4]:5.499264480313E-1,(133[&rate=6.082821021851001E-4]:7.004330988701E-1,(134[&rate=6.082821021851001E-4]:5.631393883095E-1,137[&rate=6.082821021851001E-4]:6.343722650217E-1)[&rate=6.082821021851001E-4]:1.071567242594E-1)[&rate=6.082821021851001E-4]:6.740606820244E-1)[&rate=6.082821021851001E-4]:2.146626087944E-2)[&rate=6.082821021851001E-4]:9.270115787705E-2)[&rate=6.082821021851001E-4]:4.411685008607E-1,125[&rate=6.082821021851001E-4]:9.373676898822E-1)[&rate=6.082821021851001E-4]:4.369283087305E-1)[&rate=6.082821021851001E-4]:1.158752945801E-1,(((((45[&rate=6.082821021851001E-4]:4.161513444199E-1,(47[&rate=6.082821021851001E-4]:4.808999608308E-2,44[&rate=6.082821021851001E-4]:4.262551520883E-2)[&rate=6.082821021851001E-4]:3.762580696482E-1)[&rate=6.082821021851001E-4]:1.758009827158E-1,((((42[&rate=6.082821021851001E-4]:2.338618061057E-2,48[&rate=6.082821021851001E-4]:6.163754673079E-2)[&rate=6.082821021851001E-4]:3.367864769057E-1,41[&rate=6.082821021851001E-4]:3.54708176642E-1)[&rate=6.082821021851001E-4]:2.070158176722E-2,(46[&rate=6.082821021851001E-4]:4.281498087197E-1,43[&rate=6.082821021851001E-4]:4.281498087197E-1)[&rate=6.082821021851001E-4]:1.9047584325E-3)[&rate=6.082821021851001E-4]:1.316209724799E-1,(51[&rate=6.082821021851001E-4]:4.704128185494E-1,(49[&rate=6.082821021851001E-4]:2.600133618392E-1,50[&rate=6.082821021851001E-4]:2.600133618392E-1)[&rate=6.082821021851001E-4]:2.04934975836E-1)[&rate=6.082821021851001E-4]:6.394031671122E-2)[&rate=6.082821021851001E-4]:3.847350881492E-2)[&rate=6.082821021851001E-4]:1.890970060159E-1,(((62[&rate=6.082821021851001E-4]:6.359639947694E-1,((65[&rate=6.082821021851001E-4]:3.343285901029E-1,64[&rate=6.082821021851001E-4]:4.850135216096E-1)[&rate=6.082821021851001E-4]:8.873578989939E-3,60[&rate=6.082821021851001E-4]:3.432021690929E-1)[&rate=6.082821021851001E-4]:1.009810037588E-1)[&rate=6.082821021851001E-4]:5.564301826917E-1,(63[&rate=6.082821021851001E-4]:1.728356084613E-1,61[&rate=6.082821021851001E-4]:2.139314988723E-1)[&rate=6.082821021851001E-4]:9.784626785887E-1)[&rate=6.082821021851001E-4]:4.537695950452E-1,(((118[&rate=6.082821021851001E-4]:8.073074942107E-1,((130[&rate=6.082821021851001E-4]:1.276670984597E-1,131[&rate=6.082821021851001E-4]:1.304068244871E-1)[&rate=6.082821021851001E-4]:1.38050568628E-1,(129[&rate=6.082821021851001E-4]:8.512591183889E-2,132[&rate=6.082821021851001E-4]:8.786563786625E-2)[&rate=6.082821021851001E-4]:1.805917552488E-1)[&rate=6.082821021851001E-4]:4.046035257531E-1)[&rate=6.082821021851001E-4]:2.693694716399E-2,69[&rate=6.082821021851001E-4]:8.452033454844E-1)[&rate=6.082821021851001E-4]:7.701495659557E-1,128[&rate=6.082821021851001E-4]:1.464667979933E0)[&rate=6.082821021851001E-4]:4.176976517585E-2)[&rate=6.082821021851001E-4]:4.800780033395E-2)[&rate=6.082821021851001E-4]:1.303725310797E-1,(35[&rate=6.082821021851001E-4]:1.422505158503E-3,(36[&rate=6.082821021851001E-4]:3.611722505239E-2,(127[&rate=6.082821021851001E-4]:2.095842377426E0,121[&rate=6.082821021851001E-4]:1.654746487015E0)[&rate=6.082821021851001E-4]:4.608227928322E-1)[&rate=6.082821021851001E-4]:1.188062257187E-2)[&rate=6.082821021851001E-4]:1.546284480764E-1)[&rate=6.082821021851001E-4]:2.886670680007E-1,((((99[&rate=6.082821021851001E-4]:4.774770131563E-1,96[&rate=6.082821021851001E-4]:4.419578874734E-1)[&rate=6.082821021851001E-4]:2.025616878103E-1,(98[&rate=6.082821021851001E-4]:6.453762393934E-1,((100[&rate=6.082821021851001E-4]:2.4773173611E-1,94[&rate=6.082821021851001E-4]:2.4773173611E-1)[&rate=6.082821021851001E-4]:2.19932060627E-1,95[&rate=6.082821021851001E-4]:5.52363250289E-1)[&rate=6.082821021851001E-4]:1.039419508532E-1)[&rate=6.082821021851001E-4]:1.280453807597E-2)[&rate=6.082821021851001E-4]:2.454844932256E-1,(((((((((85[&rate=6.082821021851001E-4]:2.004058238132E-1,((83[&rate=6.082821021851001E-4]:1.020786796591E-1,(86[&rate=6.082821021851001E-4]:7.976279502924E-2,93[&rate=6.082821021851001E-4]:9.346142516625E-2)[&rate=6.082821021851001E-4]:2.231588462983E-2)[&rate=6.082821021851001E-4]:6.956547924372E-2,84[&rate=6.082821021851001E-4]:1.716441589028E-1)[&rate=6.082821021851001E-4]:2.876166491044E-2)[&rate=6.082821021851001E-4]:1.110123507317E-2,(92[&rate=6.082821021851001E-4]:1.213748825952E-1,(91[&rate=6.082821021851001E-4]:1.092981434549E-1,90[&rate=6.082821021851001E-4]:1.092981434549E-1)[&rate=6.082821021851001E-4]:1.207673914031E-2)[&rate=6.082821021851001E-4]:1.038308064282E-1)[&rate=6.082821021851001E-4]:3.876620294469E-2,87[&rate=6.082821021851001E-4]:2.502732618311E-1)[&rate=6.082821021851001E-4]:5.068190191289E-1,(88[&rate=6.082821021851001E-4]:1.101126044437E-1,89[&rate=6.082821021851001E-4]:1.238112345807E-1)[&rate=6.082821021851001E-4]:6.469796765163E-1)[&rate=6.082821021851001E-4]:5.077217681545E-1,((18[&rate=6.082821021851001E-4]:4.405513544689E-1,3[&rate=6.082821021851001E-4]:3.254828613183E-1)[&rate=6.082821021851001E-4]:1.632238000818E-1,(6[&rate=6.082821021851001E-4]:4.273818764304E-1,(15[&rate=6.082821021851001E-4]:4.275602299488E-1,10[&rate=6.082821021851001E-4]:3.892040655653E-1)[&rate=6.082821021851001E-4]:5.461616702941E-2)[&rate=6.082821021851001E-4]:1.133795794903E-1)[&rate=6.082821021851001E-4]:2.363813603172E-1)[&rate=6.082821021851001E-4]:7.672766339662E-1,((((141[&rate=6.082821021851001E-4]:1.465510020308E-1,144[&rate=6.082821021851001E-4]:1.438112760035E-1)[&rate=6.082821021851001E-4]:3.626834699851E-2,145[&rate=6.082821021851001E-4]:1.855590750569E-1)[&rate=6.082821021851001E-4]:3.894820964978E-1,142[&rate=6.082821021851001E-4]:5.750411715547E-1)[&rate=6.082821021851001E-4]:8.491818931425E-1,(((((((4[&rate=6.082821021851001E-4]:2.383102184481E-1,30[&rate=6.082821021851001E-4]:4.109129581741E-1)[&rate=6.082821021851001E-4]:1.559637252432E-1,(9[&rate=6.082821021851001E-4]:3.834113793269E-1,117[&rate=6.082821021851001E-4]:3.943702834365E-1)[&rate=6.082821021851001E-4]:6.017763285756E-2)[&rate=6.082821021851001E-4]:7.242365155825E-2,113[&rate=6.082821021851001E-4]:5.242318418247E-1)[&rate=6.082821021851001E-4]:7.47171350974E-2,(14[&rate=6.082821021851001E-4]:2.976023995993E-1,17[&rate=6.082821021851001E-4]:3.35958563983E-1)[&rate=6.082821021851001E-4]:3.013465773229E-1)[&rate=6.082821021851001E-4]:5.234617624461E-2,(110[&rate=6.082821021851001E-4]:3.886175984581E-1,105[&rate=6.082821021851001E-4]:3.66699790239E-1)[&rate=6.082821021851001E-4]:2.571981026539E-1)[&rate=6.082821021851001E-4]:5.176517930578E-1,((((108[&rate=6.082821021851001E-4]:3.639833974444E-1,((107[&rate=6.082821021851001E-4]:2.199293666482E-1,109[&rate=6.082821021851001E-4]:2.3910744884E-1)[&rate=6.082821021851001E-4]:5.254252849922E-2,(112[&rate=6.082821021851001E-4]:2.036690368059E-1,114[&rate=6.082821021851001E-4]:1.21477255984E-1)[&rate=6.082821021851001E-4]:9.07206665607E-2)[&rate=6.082821021851001E-4]:9.425122832433E-2)[&rate=6.082821021851001E-4]:9.851332966417E-2,(13[&rate=6.082821021851001E-4]:3.305646321978E-1,19[&rate=6.082821021851001E-4]:3.689207965815E-1)[&rate=6.082821021851001E-4]:1.565896291573E-1)[&rate=6.082821021851001E-4]:1.830589159406E-1,115[&rate=6.082821021851001E-4]:5.880213964738E-1)[&rate=6.082821021851001E-4]:2.69708798195E-1,((148[&rate=6.082821021851001E-4]:3.102714863239E-1,143[&rate=6.082821021851001E-4]:3.075317602965E-1)[&rate=6.082821021851001E-4]:4.196371170673E-1,(((104[&rate=6.082821021851001E-4]:6.241700887502E-2,106[&rate=6.082821021851001E-4]:6.241700887502E-2)[&rate=6.082821021851001E-4]:2.463938711246E-1,(111[&rate=6.082821021851001E-4]:2.249666390281E-2,139[&rate=6.082821021851001E-4]:1.978391296562E-1)[&rate=6.082821021851001E-4]:3.027525722612E-1)[&rate=6.082821021851001E-4]:2.960767214413E-1,116[&rate=6.082821021851001E-4]:5.446136288381E-1)[&rate=6.082821021851001E-4]:1.469388101694E-1)[&rate=6.082821021851001E-4]:1.661777556614E-1)[&rate=6.082821021851001E-4]:2.290249707339E-1)[&rate=6.082821021851001E-4]:3.831527434464E-2,(((24[&rate=6.082821021851001E-4]:9.863938315867E-1,(1[&rate=6.082821021851001E-4]:6.197807890934E-2,(21[&rate=6.082821021851001E-4]:4.802906497175E-1,28[&rate=6.082821021851001E-4]:5.04948183964E-1)[&rate=6.082821021851001E-4]:3.433312648083E-1)[&rate=6.082821021851001E-4]:1.435938348692E-1)[&rate=6.082821021851001E-4]:2.712441006569E-1,((23[&rate=6.082821021851001E-4]:7.982110196282E-1,(25[&rate=6.082821021851001E-4]:3.868633226685E-1,20[&rate=6.082821021851001E-4]:3.676852404767E-1)[&rate=6.082821021851001E-4]:4.223066010694E-1)[&rate=6.082821021851001E-4]:1.235815940251E-1,(11[&rate=6.082821021851001E-4]:3.979118036871E-1,140[&rate=6.082821021851001E-4]:3.787337214954E-1)[&rate=6.082821021851001E-4]:4.38949303117E-1)[&rate=6.082821021851001E-4]:3.248864144807E-1)[&rate=6.082821021851001E-4]:2.281256750925E-2,102[&rate=6.082821021851001E-4]:1.188066641365E-1)[&rate=6.082821021851001E-4]:1.448295369313E-2)[&rate=6.082821021851001E-4]:4.435810440172E-2)[&rate=6.082821021851001E-4]:3.174566594795E-1)[&rate=6.082821021851001E-4]:3.175291878848E-1,101[&rate=6.082821021851001E-4]:8.071541175408E-1)[&rate=6.082821021851001E-4]:5.104989329058E-1,(2[&rate=6.082821021851001E-4]:6.907849903176E-1,((22[&rate=6.082821021851001E-4]:6.072464775404E-1,27[&rate=6.082821021851001E-4]:6.236848337048E-1)[&rate=6.082821021851001E-4]:1.81411791073E-1,((26[&rate=6.082821021851001E-4]:6.285967622912E-1,(7[&rate=6.082821021851001E-4]:3.301820891443E-1,8[&rate=6.082821021851001E-4]:3.301820891443E-1)[&rate=6.082821021851001E-4]:1.915653580784E-1)[&rate=6.082821021851001E-4]:4.595848933649E-2,31[&rate=6.082821021851001E-4]:7.183908680661E-1)[&rate=6.082821021851001E-4]:1.250619210954E-1)[&rate=6.082821021851001E-4]:7.472946143011E-2)[&rate=6.082821021851001E-4]:1.610429703965E0)[&rate=6.082821021851001E-4]:2.814003130142E-1,(40[&rate=6.082821021851001E-4]:6.151019896027E-1,((147[&rate=6.082821021851001E-4]:6.155293926318E-1,(97[&rate=6.082821021851001E-4]:4.695459400227E-1,146[&rate=6.082821021851001E-4]:6.608027706238E-1)[&rate=6.082821021851001E-4]:1.756815206257E-2)[&rate=6.082821021851001E-4]:1.455915452932E-2,(39[&rate=6.082821021851001E-4]:4.433166096864E-1,16[&rate=6.082821021851001E-4]:2.528809535804E0)[&rate=6.082821021851001E-4]:1.293948882944E-1)[&rate=6.082821021851001E-4]:4.239049162191E-2)[&rate=6.082821021851001E-4]:1.078721486425E-2)[&rate=6.082821021851001E-4]:1.493607656818E-1)[&rate=6.082821021851001E-4]:2.040786838179E-1,38[&rate=6.082821021851001E-4]:9.110226430375E-1)[&rate=6.082821021851001E-4]:1.360608247135E-1)[&rate=6.082821021851001E-4]:3.310659675181E-1)[&rate=6.082821021851001E-4]:3.993223841479E-2)[&rate=6.082821021851001E-4]:5.098866659496E-2,34[&rate=6.082821021851001E-4]:3.691195133378E-3)[&rate=6.082821021851001E-4]:1.519268340513E-2,33[&rate=6.082821021851001E-4]:2.445522374134E-3)[&rate=6.082821021851001E-4]:3.973247499419E-3,32[&rate=6.082821021851001E-4]:9.393178188377E-4);
tree STATE_25470000 [&joint=-20938.451253647698,lnP=-20938.451253647698] = [&R] (((((66[&rate=6.776715376960093E-4]:4.344778846856E-1,((((120[&rate=6.776715376960093E-4]:1.24993756629E0,(135[&rate=6.776715376960093E-4]:6.429552758093E-1,(138[&rate=6.776715376960093E-4]:2.722849092529E-1,136[&rate=6.776715376960093E-4]:1.407780599377E-1)[&rate=6.776715376960093E-4]:5.706703665565E-1)[&rate=6.776715376960093E-4]:3.549274959603E-1)[&rate=6.776715376960093E-4]:1.585250527091E-1,119[&rate=6.776715376960093E-4]:1.504353029958E0)[&rate=6.776715376960093E-4]:4.542043301256E-2,126[&rate=6.776715376960093E-4]:7.640709403269E-1)[&rate=6.776715376960093E-4]:8.958108281684E-1,(67[&rate=6.776715376960093E-4]:2.925819782027E-1,((124[&rate=6.776715376960093E-4]:2.799979510799E-2,123[&rate=6.776715376960093E-4]:3.073203554512E-2)[&rate=6.776715376960093E-4]:1.276061948259E-1,122[&rate=6.776715376960093E-4]:1.58338230371E-1)[&rate=6.776715376960093E-4]:6.355162981724E-1)[&rate=6.776715376960093E-4]:1.201256006076E-1)[&rate=6.776715376960093E-4]:2.177030587531E-2)[&rate=6.776715376960093E-4]:2.366504601843E-1,((((((((51[&rate=6.776715376960093E-4]:3.493301983414E-1,(49[&rate=6.776715376960093E-4]:2.491512466566E-1,50[&rate=6.776715376960093E-4]:2.491512466566E-1)[&rate=6.776715376960093E-4]:9.471447081059E-2)[&rate=6.776715376960093E-4]:6.056535421537E-3,47[&rate=6.776715376960093E-4]:3.827091381345E-1)[&rate=6.776715376960093E-4]:6.707924612317E-2,(43[&rate=6.776715376960093E-4]:4.170558270242E-1,((41[&rate=6.776715376960093E-4]:2.402064188071E-1,(42[&rate=6.776715376960093E-4]:2.436633867408E-1,48[&rate=6.776715376960093E-4]:2.81914752861E-1)[&rate=6.776715376960093E-4]:2.007512940586E-3)[&rate=6.776715376960093E-4]:9.73997006678E-2,46[&rate=6.776715376960093E-4]:3.922509282179E-1)[&rate=6.776715376960093E-4]:2.480489880629E-2)[&rate=6.776715376960093E-4]:3.273255723347E-2)[&rate=6.776715376960093E-4]:6.896141657849E-2,(44[&rate=6.776715376960093E-4]:3.501901871448E-1,45[&rate=6.776715376960093E-4]:3.474579467076E-1)[&rate=6.776715376960093E-4]:1.630951328171E-1)[&rate=6.776715376960093E-4]:8.657847560022E-2,((((65[&rate=6.776715376960093E-4]:2.24594310865E-1,(60[&rate=6.776715376960093E-4]:1.041670145986E-1,64[&rate=6.776715376960093E-4]:2.548519461053E-1)[&rate=6.776715376960093E-4]:1.204272962664E-1)[&rate=6.776715376960093E-4]:2.568962418937E-2,62[&rate=6.776715376960093E-4]:4.420647569721E-1)[&rate=6.776715376960093E-4]:3.659806459801E-1,(63[&rate=6.776715376960093E-4]:2.311965485179E-1,61[&rate=6.776715376960093E-4]:2.722924389289E-1)[&rate=6.776715376960093E-4]:5.357529640233E-1)[&rate=6.776715376960093E-4]:5.135428341073E-1,((((118[&rate=6.776715376960093E-4]:5.663215010474E-1,69[&rate=6.776715376960093E-4]:5.772804051571E-1)[&rate=6.776715376960093E-4]:1.737967720723E-1,(((132[&rate=6.776715376960093E-4]:9.022748850728E-2,129[&rate=6.776715376960093E-4]:8.748776247993E-2)[&rate=6.776715376960093E-4]:4.888843812724E-2,130[&rate=6.776715376960093E-4]:1.363762006072E-1)[&rate=6.776715376960093E-4]:3.124926430913E-2,131[&rate=6.776715376960093E-4]:1.703651909437E-1)[&rate=6.776715376960093E-4]:4.355065068335E-1)[&rate=6.776715376960093E-4]:4.484557627023E-1,(121[&rate=6.776715376960093E-4]:9.149641593732E-1,127[&rate=6.776715376960093E-4]:1.356060049784E0)[&rate=6.776715376960093E-4]:7.311441230242E-1)[&rate=6.776715376960093E-4]:7.69830226956E-2,128[&rate=6.776715376960093E-4]:1.12583103112E0)[&rate=6.776715376960093E-4]:5.603117854184E-2)[&rate=6.776715376960093E-4]:1.886655577541E-1)[&rate=6.776715376960093E-4]:1.118542534593E-1,36[&rate=6.776715376960093E-4]:1.902400537057E-4)[&rate=6.776715376960093E-4]:1.340230413196E-1,35[&rate=6.776715376960093E-4]:8.763793890752E-2)[&rate=6.776715376960093E-4]:2.919166624369E-1,((((((((22[&rate=6.776715376960093E-4]:2.838223811791E-1,27[&rate=6.776715376960093E-4]:3.002607373435E-1)[&rate=6.776715376960093E-4]:3.342470256737E-1,(((7[&rate=6.776715376960093E-4]:2.020848423161E-1,8[&rate=6.776715376960093E-4]:2.020848423161E-1)[&rate=6.776715376960093E-4]:1.071897022496E-1,26[&rate=6.776715376960093E-4]:4.161238596342E-1)[&rate=6.776715376960093E-4]:1.91854968954E-1,31[&rate=6.776715376960093E-4]:6.518144450266E-1)[&rate=6.776715376960093E-4]:2.104948237425E-2)[&rate=6.776715376960093E-4]:2.645316047504E-1,2[&rate=6.776715376960093E-4]:7.099982718772E-1)[&rate=6.776715376960093E-4]:1.541289177602E0,39[&rate=6.776715376960093E-4]:2.945616466496E-1)[&rate=6.776715376960093E-4]:1.035446505158E-1,97[&rate=6.776715376960093E-4]:3.270680457992E-1)[&rate=6.776715376960093E-4]:3.542588235081E-3,((146[&rate=6.776715376960093E-4]:3.701835567074E-1,(40[&rate=6.776715376960093E-4]:2.443519847021E-1,16[&rate=6.776715376960093E-4]:2.329844910819E0)[&rate=6.776715376960093E-4]:5.612992770417E-3)[&rate=6.776715376960093E-4]:1.005390197768E-1,147[&rate=6.776715376960093E-4]:4.078810464296E-1)[&rate=6.776715376960093E-4]:5.114488815124E-2)[&rate=6.776715376960093E-4]:1.539304606933E-2,(((98[&rate=6.776715376960093E-4]:3.921218892463E-1,(99[&rate=6.776715376960093E-4]:3.771715933282E-1,96[&rate=6.776715376960093E-4]:3.416524676454E-1)[&rate=6.776715376960093E-4]:3.68082194153E-2)[&rate=6.776715376960093E-4]:3.416550807777E-2,((((((102[&rate=6.776715376960093E-4]:6.241544370671E-2,((23[&rate=6.776715376960093E-4]:4.532901228921E-1,(25[&rate=6.776715376960093E-4]:2.885640009233E-1,20[&rate=6.776715376960093E-4]:2.693859187315E-1)[&rate=6.776715376960093E-4]:1.756850260785E-1)[&rate=6.776715376960093E-4]:1.649197583607E-1,(11[&rate=6.776715376960093E-4]:4.707940423961E-1,140[&rate=6.776715376960093E-4]:4.516159602044E-1)[&rate=6.776715376960093E-4]:6.248433200749E-2)[&rate=6.776715376960093E-4]:5.948904939606E-1)[&rate=6.776715376960093E-4]:1.604728603948E-1,(((28[&rate=6.776715376960093E-4]:5.246414380968E-1,21[&rate=6.776715376960093E-4]:4.999839038504E-1)[&rate=6.776715376960093E-4]:3.011652960009E-1,1[&rate=6.776715376960093E-4]:3.950536423474E-2)[&rate=6.776715376960093E-4]:1.551897847396E-1,24[&rate=6.776715376960093E-4]:9.755170667826E-1)[&rate=6.776715376960093E-4]:4.090150729353E-1)[&rate=6.776715376960093E-4]:6.218497824916E-2,(((((13[&rate=6.776715376960093E-4]:4.944223274497E-1,19[&rate=6.776715376960093E-4]:5.327784918334E-1)[&rate=6.776715376960093E-4]:8.655519596481E-2,115[&rate=6.776715376960093E-4]:4.987857425927E-1)[&rate=6.776715376960093E-4]:1.011683009506E-1,(108[&rate=6.776715376960093E-4]:5.441969651072E-1,((109[&rate=6.776715376960093E-4]:4.366829948021E-1,(112[&rate=6.776715376960093E-4]:3.849264898898E-1,114[&rate=6.776715376960093E-4]:3.027347090679E-1)[&rate=6.776715376960093E-4]:5.449623093965E-2)[&rate=6.776715376960093E-4]:1.133664011702E-1,107[&rate=6.776715376960093E-4]:5.308713137805E-1)[&rate=6.776715376960093E-4]:1.60653773541E-2)[&rate=6.776715376960093E-4]:1.132913250115E-1)[&rate=6.776715376960093E-4]:1.387672316628E-1,((((104[&rate=6.776715376960093E-4]:3.11167233619E-1,139[&rate=6.776715376960093E-4]:5.029480555368E-1)[&rate=6.776715376960093E-4]:1.368232727434E-1,(106[&rate=6.776715376960093E-4]:8.013842492121E-3,111[&rate=6.776715376960093E-4]:2.445219865649E-2)[&rate=6.776715376960093E-4]:4.399766638703E-1)[&rate=6.776715376960093E-4]:3.136221114089E-2,116[&rate=6.776715376960093E-4]:4.190787449006E-1)[&rate=6.776715376960093E-4]:1.83599990037E-1,(148[&rate=6.776715376960093E-4]:2.740429197184E-1,143[&rate=6.776715376960093E-4]:2.71303193691E-1)[&rate=6.776715376960093E-4]:3.669919796029E-1)[&rate=6.776715376960093E-4]:1.360425402686E-1)[&rate=6.776715376960093E-4]:4.823279581668E-1,((113[&rate=6.776715376960093E-4]:7.337350863478E-1,(((4[&rate=6.776715376960093E-4]:2.572796839086E-2,30[&rate=6.776715376960093E-4]:1.983307081169E-1)[&rate=6.776715376960093E-4]:5.309565459176E-1,(14[&rate=6.776715376960093E-4]:2.828483865078E-1,17[&rate=6.776715376960093E-4]:3.212045508914E-1)[&rate=6.776715376960093E-4]:3.313703743759E-1)[&rate=6.776715376960093E-4]:1.831414595796E-2,9[&rate=6.776715376960093E-4]:6.243137287595E-1)[&rate=6.776715376960093E-4]:1.012021795062E-1)[&rate=6.776715376960093E-4]:3.593540070668E-2,(110[&rate=6.776715376960093E-4]:5.597519711683E-1,(105[&rate=6.776715376960093E-4]:4.440705351607E-1,117[&rate=6.776715376960093E-4]:4.742075214621E-1)[&rate=6.776715376960093E-4]:9.376362778853E-2)[&rate=6.776715376960093E-4]:2.044390638315E-1)[&rate=6.776715376960093E-4]:5.335705271404E-1)[&rate=6.776715376960093E-4]:5.580487089541E-2)[&rate=6.776715376960093E-4]:3.264616815259E-2,(((145[&rate=6.776715376960093E-4]:8.11145410706E-2,141[&rate=6.776715376960093E-4]:7.837481504301E-2)[&rate=6.776715376960093E-4]:1.092321784136E-1,144[&rate=6.776715376960093E-4]:1.848672674292E-1)[&rate=6.776715376960093E-4]:3.406757955504E-1,142[&rate=6.776715376960093E-4]:5.310225150346E-1)[&rate=6.776715376960093E-4]:1.033272277934E0)[&rate=6.776715376960093E-4]:1.364498921902E-1,(((6[&rate=6.776715376960093E-4]:3.586336307766E-1,(15[&rate=6.776715376960093E-4]:3.361716560548E-1,10[&rate=6.776715376960093E-4]:2.978154916714E-1)[&rate=6.776715376960093E-4]:7.725649526963E-2)[&rate=6.776715376960093E-4]:4.123361470435E-2,((88[&rate=6.776715376960093E-4]:9.108969618837E-2,89[&rate=6.776715376960093E-4]:1.047883263254E-1)[&rate=6.776715376960093E-4]:1.422583395053E-1,((85[&rate=6.776715376960093E-4]:8.219158288136E-2,((86[&rate=6.776715376960093E-4]:6.956612101156E-2,(84[&rate=6.776715376960093E-4]:1.966004934727E-3,93[&rate=6.776715376960093E-4]:1.566463507174E-2)[&rate=6.776715376960093E-4]:6.760011607683E-2)[&rate=6.776715376960093E-4]:8.114767778007E-3,83[&rate=6.776715376960093E-4]:7.768088878956E-2)[&rate=6.776715376960093E-4]:4.510694091797E-3)[&rate=6.776715376960093E-4]:6.428033240297E-2,((92[&rate=6.776715376960093E-4]:8.773994345138E-2,(91[&rate=6.776715376960093E-4]:4.890826958583E-2,90[&rate=6.776715376960093E-4]:4.890826958583E-2)[&rate=6.776715376960093E-4]:3.883167386554E-2)[&rate=6.776715376960093E-4]:2.769491334444E-2,87[&rate=6.776715376960093E-4]:1.017362266588E-1)[&rate=6.776715376960093E-4]:4.473568862553E-2)[&rate=6.776715376960093E-4]:8.687612040936E-2)[&rate=6.776715376960093E-4]:6.541904426639E-1)[&rate=6.776715376960093E-4]:1.401412476254E-1,(3[&rate=6.776715376960093E-4]:4.031055226796E-1,18[&rate=6.776715376960093E-4]:5.181740158302E-1)[&rate=6.776715376960093E-4]:8.484817590622E-2)[&rate=6.776715376960093E-4]:9.634759180802E-1)[&rate=6.776715376960093E-4]:5.142635716025E-1,101[&rate=6.776715376960093E-4]:9.62953462241E-1)[&rate=6.776715376960093E-4]:3.080827935305E-1)[&rate=6.776715376960093E-4]:7.811222293707E-2,((100[&rate=6.776715376960093E-4]:2.643782032625E-1,94[&rate=6.776715376960093E-4]:2.643782032625E-1)[&rate=6.776715376960093E-4]:5.823226126339E-2,95[&rate=6.776715376960093E-4]:4.073099180779E-1)[&rate=6.776715376960093E-4]:1.080186639319E-1)[&rate=6.776715376960093E-4]:4.105761175499E-2)[&rate=6.776715376960093E-4]:2.544886329111E-1,38[&rate=6.776715376960093E-4]:6.032245534518E-1)[&rate=6.776715376960093E-4]:3.786954944081E-1)[&rate=6.776715376960093E-4]:2.915737435255E-1)[&rate=6.776715376960093E-4]:2.824983143774E-2,(((((59[&rate=6.776715376960093E-4]:1.676903968487E-1,(54[&rate=6.776715376960093E-4]:1.173240047292E-1,58[&rate=6.776715376960093E-4]:1.747010539095E-1)[&rate=6.776715376960093E-4]:1.211502599925E-2)[&rate=6.776715376960093E-4]:3.17366175932E-2,((55[&rate=6.776715376960093E-4]:1.022549248494E-1,56[&rate=6.776715376960093E-4]:1.022549248494E-1)[&rate=6.776715376960093E-4]:8.710354706346E-2,37[&rate=6.776715376960093E-4]:2.358065593447E-1)[&rate=6.776715376960093E-4]:1.871821217361E-3)[&rate=6.776715376960093E-4]:1.092036340796E-1,57[&rate=6.776715376960093E-4]:3.113628889586E-1)[&rate=6.776715376960093E-4]:2.867032750612E-1,68[&rate=6.776715376960093E-4]:5.461535957137E-1)[&rate=6.776715376960093E-4]:4.073020766577E-1,(((((75[&rate=6.776715376960093E-4]:5.117980493584E-1,((70[&rate=6.776715376960093E-4]:3.125236216295E-1,74[&rate=6.776715376960093E-4]:3.508797860129E-1)[&rate=6.776715376960093E-4]:2.571353290508E-2,76[&rate=6.776715376960093E-4]:3.76593318918E-1)[&rate=6.776715376960093E-4]:1.352047304404E-1)[&rate=6.776715376960093E-4]:1.486059202037E-1,((77[&rate=6.776715376960093E-4]:4.660563396839E-1,((71[&rate=6.776715376960093E-4]:2.40158015247E-1,73[&rate=6.776715376960093E-4]:3.086511659319E-1)[&rate=6.776715376960093E-4]:1.478289154009E-1,(81[&rate=6.776715376960093E-4]:2.187963134103E-1,80[&rate=6.776715376960093E-4]:2.187963134103E-1)[&rate=6.776715376960093E-4]:1.883686994294E-1)[&rate=6.776715376960093E-4]:1.505571040581E-2)[&rate=6.776715376960093E-4]:5.657572042384E-3,((79[&rate=6.776715376960093E-4]:1.651540990767E-1,(78[&rate=6.776715376960093E-4]:3.148482949046E-2,72[&rate=6.776715376960093E-4]:9.567021271147E-3)[&rate=6.776715376960093E-4]:1.336692695863E-1)[&rate=6.776715376960093E-4]:8.638575596935E-2,82[&rate=6.776715376960093E-4]:2.597590331282E-1)[&rate=6.776715376960093E-4]:1.845576183241E-1)[&rate=6.776715376960093E-4]:1.832106057811E-1)[&rate=6.776715376960093E-4]:6.837814398919E-1,((133[&rate=6.776715376960093E-4]:4.806575302201E-1,137[&rate=6.776715376960093E-4]:5.217534206311E-1)[&rate=6.776715376960093E-4]:1.294351014437E-1,134[&rate=6.776715376960093E-4]:5.799556453626E-1)[&rate=6.776715376960093E-4]:7.697092161463E-1)[&rate=6.776715376960093E-4]:3.147847550395E-2,(((((12[&rate=6.776715376960093E-4]:2.399934514536E-1,5[&rate=6.776715376960093E-4]:2.016372870702E-1)[&rate=6.776715376960093E-4]:1.426467981562E-1,29[&rate=6.776715376960093E-4]:4.894895646783E-1)[&rate=6.776715376960093E-4]:1.660487671922E-1,103[&rate=6.776715376960093E-4]:4.226616195418E-1)[&rate=6.776715376960093E-4]:1.727074389142E0,52[&rate=6.776715376960093E-4]:4.854422741232E-1)[&rate=6.776715376960093E-4]:6.674823926532E-2,53[&rate=6.776715376960093E-4]:5.439937920771E-1)[&rate=6.776715376960093E-4]:8.52070342687E-2)[&rate=6.776715376960093E-4]:3.743799665466E-1,125[&rate=6.776715376960093E-4]:7.931982792313E-1)[&rate=6.776715376960093E-4]:3.269240598069E-1)[&rate=6.776715376960093E-4]:2.936431417085E-1)[&rate=6.776715376960093E-4]:1.657841511415E-1,34[&rate=6.776715376960093E-4]:2.148628819116E-3)[&rate=6.776715376960093E-4]:7.337381013883E-2,(32[&rate=6.776715376960093E-4]:1.791927319823E-2,33[&rate=6.776715376960093E-4]:2.339872525294E-2)[&rate=6.776715376960093E-4]:3.568535754063E-2);
tree STATE_25560000 [&joint=-20980.306217274847,lnP=-20980.306217274847] = [&R] (33[&rate=5.508794425541104E-4]:1.389159597722E-1,(((((59[&rate=5.508794425541104E-4]:2.776184085406E-1,((57[&rate=5.508794425541104E-4]:1.364130487596E-1,(58[&rate=5.508794425541104E-4]:9.095976706399E-2,(37[&rate=5.508794425541104E-4]:9.56860529511E-2,54[&rate=5.508794425541104E-4]:1.918332071066E-2)[&rate=5.508794425541104E-4]:1.4399397173E-2)[&rate=5.508794425541104E-4]:6.184672431864E-2)[&rate=5.508794425541104E-4]:5.861736693608E-2,(56[&rate=5.508794425541104E-4]:1.075591210864E-1,55[&rate=5.508794425541104E-4]:1.075591210864E-1)[&rate=5.508794425541104E-4]:7.654233286062E-2)[&rate=5.508794425541104E-4]:8.532023328197E-2)[&rate=5.508794425541104E-4]:3.871768104853E-1,68[&rate=5.508794425541104E-4]:6.156148911569E-1)[&rate=5.508794425541104E-4]:7.864561974406E-1,(((((75[&rate=5.508794425541104E-4]:6.279691493746E-1,((74[&rate=5.508794425541104E-4]:4.684584210073E-1,70[&rate=5.508794425541104E-4]:4.301022566239E-1)[&rate=5.508794425541104E-4]:3.667394458523E-2,76[&rate=5.508794425541104E-4]:5.051323655926E-1)[&rate=5.508794425541104E-4]:1.22836783782E-1)[&rate=5.508794425541104E-4]:1.730373765166E-1,((((73[&rate=5.508794425541104E-4]:3.167299774548E-1,71[&rate=5.508794425541104E-4]:2.4823682677E-1)[&rate=5.508794425541104E-4]:2.500357160036E-1,77[&rate=5.508794425541104E-4]:5.612862414037E-1)[&rate=5.508794425541104E-4]:6.725477825264E-2,(82[&rate=5.508794425541104E-4]:3.343511301714E-1,(79[&rate=5.508794425541104E-4]:1.465266230229E-1,(72[&rate=5.508794425541104E-4]:7.52182853891E-3,78[&rate=5.508794425541104E-4]:2.943963675822E-2)[&rate=5.508794425541104E-4]:1.170869862646E-1)[&rate=5.508794425541104E-4]:1.796053290665E-1)[&rate=5.508794425541104E-4]:2.667926292109E-1)[&rate=5.508794425541104E-4]:4.301579120205E-3,(81[&rate=5.508794425541104E-4]:1.957679478585E-1,80[&rate=5.508794425541104E-4]:1.957679478585E-1)[&rate=5.508794425541104E-4]:3.932390344797E-1)[&rate=5.508794425541104E-4]:1.626844750599E-1)[&rate=5.508794425541104E-4]:7.921987309596E-1,(53[&rate=5.508794425541104E-4]:5.664066134573E-1,(134[&rate=5.508794425541104E-4]:2.881599421115E-1,(137[&rate=5.508794425541104E-4]:2.700270696617E-1,133[&rate=5.508794425541104E-4]:2.289311792507E-1)[&rate=5.508794425541104E-4]:8.936574916201E-2)[&rate=5.508794425541104E-4]:1.030189182013E0)[&rate=5.508794425541104E-4]:2.803355847813E-1)[&rate=5.508794425541104E-4]:4.532024009346E-2,(52[&rate=5.508794425541104E-4]:5.360723235251E-1,(((12[&rate=5.508794425541104E-4]:1.734494494342E-1,5[&rate=5.508794425541104E-4]:1.350932850508E-1)[&rate=5.508794425541104E-4]:2.533587566398E-1,29[&rate=5.508794425541104E-4]:5.336575211425E-1)[&rate=5.508794425541104E-4]:3.318511151634E-1,103[&rate=5.508794425541104E-4]:6.326319239771E-1)[&rate=5.508794425541104E-4]:1.567734134109E0)[&rate=5.508794425541104E-4]:3.641868361184E-1)[&rate=5.508794425541104E-4]:4.33099646772E-2,125[&rate=5.508794425541104E-4]:7.249898893481E-1)[&rate=5.508794425541104E-4]:8.437478659162E-1)[&rate=5.508794425541104E-4]:5.059837927787E-2,((((121[&rate=5.508794425541104E-4]:1.792882494658E0,127[&rate=5.508794425541104E-4]:2.233978385069E0)[&rate=5.508794425541104E-4]:4.138293276438E-1,((((((((60[&rate=5.508794425541104E-4]:8.978352893154E-2,64[&rate=5.508794425541104E-4]:2.404684604382E-1)[&rate=5.508794425541104E-4]:9.288898179731E-2,65[&rate=5.508794425541104E-4]:1.826725107289E-1)[&rate=5.508794425541104E-4]:1.616329785775E-1,62[&rate=5.508794425541104E-4]:5.360863112241E-1)[&rate=5.508794425541104E-4]:3.115074354131E-1,(63[&rate=5.508794425541104E-4]:1.226629743692E-1,61[&rate=5.508794425541104E-4]:1.637588647802E-1)[&rate=5.508794425541104E-4]:6.83834881857E-1)[&rate=5.508794425541104E-4]:6.409120645652E-1,128[&rate=5.508794425541104E-4]:1.348779783805E0)[&rate=5.508794425541104E-4]:1.783238444034E-1,(45[&rate=5.508794425541104E-4]:6.231522506306E-1,((((48[&rate=5.508794425541104E-4]:2.760009423963E-1,(42[&rate=5.508794425541104E-4]:2.209271048879E-1,41[&rate=5.508794425541104E-4]:2.154626240136E-1)[&rate=5.508794425541104E-4]:1.682247138824E-2)[&rate=5.508794425541104E-4]:8.935716372068E-2,43[&rate=5.508794425541104E-4]:3.762870678655E-1)[&rate=5.508794425541104E-4]:1.064076281943E-1,46[&rate=5.508794425541104E-4]:4.826946960598E-1)[&rate=5.508794425541104E-4]:6.843354280563E-2,((51[&rate=5.508794425541104E-4]:3.081032720606E-1,((49[&rate=5.508794425541104E-4]:2.566425659345E-1,50[&rate=5.508794425541104E-4]:2.566425659345E-1)[&rate=5.508794425541104E-4]:1.317499696845E-2,47[&rate=5.508794425541104E-4]:3.026044481487E-1)[&rate=5.508794425541104E-4]:3.282122828344E-2)[&rate=5.508794425541104E-4]:8.26164155188E-3,44[&rate=5.508794425541104E-4]:3.382228371098E-1)[&rate=5.508794425541104E-4]:2.074409208814E-1)[&rate=5.508794425541104E-4]:8.022073307654E-2)[&rate=5.508794425541104E-4]:1.305551652866E-1)[&rate=5.508794425541104E-4]:1.770703552276E-2,((118[&rate=5.508794425541104E-4]:7.468643034699E-1,69[&rate=5.508794425541104E-4]:7.578232075795E-1)[&rate=5.508794425541104E-4]:4.027997143188E-2,(131[&rate=5.508794425541104E-4]:1.932481229983E-1,((132[&rate=5.508794425541104E-4]:7.67001704651E-2,129[&rate=5.508794425541104E-4]:7.396044443774E-2)[&rate=5.508794425541104E-4]:1.796582816735E-2,130[&rate=5.508794425541104E-4]:9.19262726051E-2)[&rate=5.508794425541104E-4]:9.858212436589E-2)[&rate=5.508794425541104E-4]:4.596495765608E-1)[&rate=5.508794425541104E-4]:8.973924162268E-1)[&rate=5.508794425541104E-4]:5.271092730417E-2,(35[&rate=5.508794425541104E-4]:3.496800765749E-2,36[&rate=5.508794425541104E-4]:8.154335012325E-2)[&rate=5.508794425541104E-4]:3.378646009025E-2)[&rate=5.508794425541104E-4]:1.192995729372E-2)[&rate=5.508794425541104E-4]:4.521818487145E-1,((((((146[&rate=5.508794425541104E-4]:3.757650232863E-1,(((((((24[&rate=5.508794425541104E-4]:9.666652210913E-1,((28[&rate=5.508794425541104E-4]:7.911962881756E-1,21[&rate=5.508794425541104E-4]:7.665387539291E-1)[&rate=5.508794425541104E-4]:1.408995401815E-1,1[&rate=5.508794425541104E-4]:1.457944584941E-1)[&rate=5.508794425541104E-4]:4.004884478897E-2)[&rate=5.508794425541104E-4]:2.003314866516E-1,102[&rate=5.508794425541104E-4]:5.352872126541E-3)[&rate=5.508794425541104E-4]:1.978880594943E-1,(((25[&rate=5.508794425541104E-4]:4.909479371067E-1,20[&rate=5.508794425541104E-4]:4.71769854915E-1)[&rate=5.508794425541104E-4]:2.186617003519E-1,23[&rate=5.508794425541104E-4]:6.986507333489E-1)[&rate=5.508794425541104E-4]:1.733764717986E-1,(140[&rate=5.508794425541104E-4]:5.692255313171E-1,11[&rate=5.508794425541104E-4]:5.884036135088E-1)[&rate=5.508794425541104E-4]:1.986920847895E-1)[&rate=5.508794425541104E-4]:4.8189865798E-1)[&rate=5.508794425541104E-4]:1.047740005848E-1,(((141[&rate=5.508794425541104E-4]:1.39243712314E-1,145[&rate=5.508794425541104E-4]:1.419834383415E-1)[&rate=5.508794425541104E-4]:3.869913224321E-1,144[&rate=5.508794425541104E-4]:5.234953087187E-1)[&rate=5.508794425541104E-4]:2.713712336811E-2,142[&rate=5.508794425541104E-4]:5.561118841417E-1)[&rate=5.508794425541104E-4]:9.984783905298E-1)[&rate=5.508794425541104E-4]:3.597990239985E-4,(((((13[&rate=5.508794425541104E-4]:2.954518202568E-1,19[&rate=5.508794425541104E-4]:3.338079846405E-1)[&rate=5.508794425541104E-4]:2.357802793889E-1,115[&rate=5.508794425541104E-4]:4.490403188239E-1)[&rate=5.508794425541104E-4]:1.317879258237E-1,(108[&rate=5.508794425541104E-4]:4.687539037217E-1,(((112[&rate=5.508794425541104E-4]:4.216986675703E-1,114[&rate=5.508794425541104E-4]:3.395068867485E-1)[&rate=5.508794425541104E-4]:2.606870179289E-2,109[&rate=5.508794425541104E-4]:4.450276433359E-1)[&rate=5.508794425541104E-4]:1.281068324568E-2,107[&rate=5.508794425541104E-4]:4.386602443898E-1)[&rate=5.508794425541104E-4]:3.283338535926E-2)[&rate=5.508794425541104E-4]:1.696085875013E-1)[&rate=5.508794425541104E-4]:1.131292065476E-1,(((148[&rate=5.508794425541104E-4]:6.071267550695E-2,143[&rate=5.508794425541104E-4]:5.79729494796E-2)[&rate=5.508794425541104E-4]:5.003970905321E-1,((104[&rate=5.508794425541104E-4]:2.471793546205E-1,(106[&rate=5.508794425541104E-4]:1.687901141582E-1,111[&rate=5.508794425541104E-4]:1.852284703225E-1)[&rate=5.508794425541104E-4]:7.838924046238E-2)[&rate=5.508794425541104E-4]:1.654800259486E-1,139[&rate=5.508794425541104E-4]:6.044402024868E-1)[&rate=5.508794425541104E-4]:1.70368193689E-1)[&rate=5.508794425541104E-4]:8.041113445666E-2,116[&rate=5.508794425541104E-4]:6.03164736112E-1)[&rate=5.508794425541104E-4]:9.079271508316E-2)[&rate=5.508794425541104E-4]:2.495226111205E-1,((((4[&rate=5.508794425541104E-4]:1.636202121434E-2,30[&rate=5.508794425541104E-4]:1.889647609404E-1)[&rate=5.508794425541104E-4]:6.043650732747E-1,(9[&rate=5.508794425541104E-4]:3.883510480497E-1,113[&rate=5.508794425541104E-4]:3.965702261318E-1)[&rate=5.508794425541104E-4]:2.816911149324E-1)[&rate=5.508794425541104E-4]:6.175042476967E-2,(14[&rate=5.508794425541104E-4]:3.959979903962E-1,17[&rate=5.508794425541104E-4]:4.343541547799E-1)[&rate=5.508794425541104E-4]:3.440137754377E-1)[&rate=5.508794425541104E-4]:1.464984870423E-1,((110[&rate=5.508794425541104E-4]:6.862651027638E-1,105[&rate=5.508794425541104E-4]:6.643472945447E-1)[&rate=5.508794425541104E-4]:1.252725753835E-1,117[&rate=5.508794425541104E-4]:8.197568562296E-1)[&rate=5.508794425541104E-4]:6.949312267418E-2)[&rate=5.508794425541104E-4]:1.391615902613E-1)[&rate=5.508794425541104E-4]:3.566754908317E-1)[&rate=5.508794425541104E-4]:4.365873883929E-2,((3[&rate=5.508794425541104E-4]:6.330083206724E-1,(((88[&rate=5.508794425541104E-4]:1.36689847032E-1,89[&rate=5.508794425541104E-4]:1.50388477169E-1)[&rate=5.508794425541104E-4]:1.451564316683E-1,87[&rate=5.508794425541104E-4]:2.818462787003E-1)[&rate=5.508794425541104E-4]:1.097999058994E-2,(((85[&rate=5.508794425541104E-4]:7.489858125093E-2,((84[&rate=5.508794425541104E-4]:1.207981075157E-2,93[&rate=5.508794425541104E-4]:2.577844088858E-2)[&rate=5.508794425541104E-4]:6.265097464547E-2,86[&rate=5.508794425541104E-4]:7.473078539704E-2)[&rate=5.508794425541104E-4]:1.677958538931E-4)[&rate=5.508794425541104E-4]:4.094336109295E-3,83[&rate=5.508794425541104E-4]:7.899291736023E-2)[&rate=5.508794425541104E-4]:1.154378240565E-1,(92[&rate=5.508794425541104E-4]:1.115402816948E-1,(91[&rate=5.508794425541104E-4]:2.301970369718E-2,90[&rate=5.508794425541104E-4]:2.301970369718E-2)[&rate=5.508794425541104E-4]:8.852057799762E-2)[&rate=5.508794425541104E-4]:9.658908985892E-2)[&rate=5.508794425541104E-4]:9.839552787352E-2)[&rate=5.508794425541104E-4]:8.799080787793E-1)[&rate=5.508794425541104E-4]:4.441024143425E-1,((6[&rate=5.508794425541104E-4]:3.795800476003E-1,18[&rate=5.508794425541104E-4]:4.425937462304E-1)[&rate=5.508794425541104E-4]:1.848752152067E-1,(15[&rate=5.508794425541104E-4]:4.363843115471E-1,10[&rate=5.508794425541104E-4]:3.980281471637E-1)[&rate=5.508794425541104E-4]:1.828654718077E-1)[&rate=5.508794425541104E-4]:5.647102667284E-1)[&rate=5.508794425541104E-4]:2.721830090267E-1)[&rate=5.508794425541104E-4]:2.005601834715E-1,101[&rate=5.508794425541104E-4]:5.471142014855E-1)[&rate=5.508794425541104E-4]:6.815964015597E-1)[&rate=5.508794425541104E-4]:1.687374659768E-1,147[&rate=5.508794425541104E-4]:4.816609592085E-1)[&rate=5.508794425541104E-4]:1.419756777807E-1,(16[&rate=5.508794425541104E-4]:2.64632795675E0,(97[&rate=5.508794425541104E-4]:3.391466764931E-1,((26[&rate=5.508794425541104E-4]:9.565707593318E-1,(((22[&rate=5.508794425541104E-4]:4.669707012197E-1,27[&rate=5.508794425541104E-4]:4.834090573841E-1)[&rate=5.508794425541104E-4]:2.633346690041E-1,(31[&rate=5.508794425541104E-4]:7.083232946669E-1,2[&rate=5.508794425541104E-4]:4.809260343928E-1)[&rate=5.508794425541104E-4]:7.677659610498E-2)[&rate=5.508794425541104E-4]:9.875520047965E-2,(7[&rate=5.508794425541104E-4]:6.393187016906E-2,8[&rate=5.508794425541104E-4]:6.393187016906E-2)[&rate=5.508794425541104E-4]:6.692382895755E-1)[&rate=5.508794425541104E-4]:1.165512845187E-1)[&rate=5.508794425541104E-4]:1.481742032783E0,39[&rate=5.508794425541104E-4]:2.980253454501E-1)[&rate=5.508794425541104E-4]:1.121595824091E-1)[&rate=5.508794425541104E-4]:1.506501027738E-1)[&rate=5.508794425541104E-4]:5.424557175836E-3)[&rate=5.508794425541104E-4]:9.515494066319E-2,40[&rate=5.508794425541104E-4]:6.614145284721E-1)[&rate=5.508794425541104E-4]:1.299128160847E-1,(((99[&rate=5.508794425541104E-4]:7.578202295124E-1,96[&rate=5.508794425541104E-4]:7.223011038295E-1)[&rate=5.508794425541104E-4]:2.942806860436E-2,98[&rate=5.508794425541104E-4]:7.653903746195E-1)[&rate=5.508794425541104E-4]:8.690486707437E-2,((100[&rate=5.508794425541104E-4]:3.844335917082E-1,94[&rate=5.508794425541104E-4]:3.844335917082E-1)[&rate=5.508794425541104E-4]:2.763194409623E-1,95[&rate=5.508794425541104E-4]:7.454524862225E-1)[&rate=5.508794425541104E-4]:1.177717172201E-1)[&rate=5.508794425541104E-4]:6.744740340923E-2)[&rate=5.508794425541104E-4]:2.043096046294E-1,38[&rate=5.508794425541104E-4]:9.273309382572E-1)[&rate=5.508794425541104E-4]:2.079007820143E-1)[&rate=5.508794425541104E-4]:3.430793387092E-1,((67[&rate=5.508794425541104E-4]:2.649421899659E-1,(122[&rate=5.508794425541104E-4]:1.631830061024E-1,(124[&rate=5.508794425541104E-4]:3.789066578743E-2,123[&rate=5.508794425541104E-4]:4.062290622455E-2)[&rate=5.508794425541104E-4]:1.225600998779E-1)[&rate=5.508794425541104E-4]:6.030317342042E-1)[&rate=5.508794425541104E-4]:3.502586240636E-1,(66[&rate=5.508794425541104E-4]:5.666773984485E-1,(126[&rate=5.508794425541104E-4]:1.285912000756E0,(120[&rate=5.508794425541104E-4]:1.101163144972E0,(119[&rate=5.508794425541104E-4]:1.026300466368E0,(135[&rate=5.508794425541104E-4]:2.313985017969E-1,(138[&rate=5.508794425541104E-4]:1.794967711304E-1,136[&rate=5.508794425541104E-4]:4.798992181523E-2)[&rate=5.508794425541104E-4]:2.519017306666E-1)[&rate=5.508794425541104E-4]:4.469567590916E-1)[&rate=5.508794425541104E-4]:1.707530895625E-1)[&rate=5.508794425541104E-4]:8.745609674696E-1)[&rate=5.508794425541104E-4]:5.279395873773E-1)[&rate=5.508794425541104E-4]:4.852341558098E-2)[&rate=5.508794425541104E-4]:2.607447984357E-1)[&rate=5.508794425541104E-4]:2.900321763789E-2)[&rate=5.508794425541104E-4]:8.756178233561E-2,(32[&rate=5.508794425541104E-4]:6.669446296969E-2,34[&rate=5.508794425541104E-4]:8.861227118878E-2)[&rate=5.508794425541104E-4]:4.088464261986E-2)[&rate=5.508794425541104E-4]:2.585740212798E-2);
tree STATE_25650000 [&joint=-20987.7095047726,lnP=-20987.7095047726] = [&R] ((32[&rate=5.632194858691017E-4]:1.599116554161E-2,34[&rate=5.632194858691017E-4]:3.79089737607E-2)[&rate=5.632194858691017E-4]:1.285013175749E-1,(33[&rate=5.632194858691017E-4]:4.042331574857E-2,((((126[&rate=5.632194858691017E-4]:1.277364249423E0,(120[&rate=5.632194858691017E-4]:7.033975582073E-1,(135[&rate=5.632194858691017E-4]:3.453777140141E-1,(138[&rate=5.632194858691017E-4]:1.944299813142E-1,136[&rate=5.632194858691017E-4]:6.292313199897E-2)[&rate=5.632194858691017E-4]:3.509477326999E-1)[&rate=5.632194858691017E-4]:1.059650496727E-1)[&rate=5.632194858691017E-4]:1.263778802901E0)[&rate=5.632194858691017E-4]:2.929249462767E-1,(119[&rate=5.632194858691017E-4]:2.345738430743E0,(((124[&rate=5.632194858691017E-4]:1.053148466676E-1,123[&rate=5.632194858691017E-4]:1.080470871047E-1)[&rate=5.632194858691017E-4]:2.698602638267E-1,122[&rate=5.632194858691017E-4]:3.779073509314E-1)[&rate=5.632194858691017E-4]:3.340570098827E-1,67[&rate=5.632194858691017E-4]:2.106918104735E-1)[&rate=5.632194858691017E-4]:1.021699079405E-1)[&rate=5.632194858691017E-4]:1.025328760106E-2)[&rate=5.632194858691017E-4]:3.454468013811E-3,66[&rate=5.632194858691017E-4]:3.265694740289E-1)[&rate=5.632194858691017E-4]:4.384211633763E-1,((((36[&rate=5.632194858691017E-4]:1.386234031427E-1,((121[&rate=5.632194858691017E-4]:1.884898094687E0,127[&rate=5.632194858691017E-4]:2.325993985098E0)[&rate=5.632194858691017E-4]:2.927863191186E-1,35[&rate=5.632194858691017E-4]:5.165701654543E-2)[&rate=5.632194858691017E-4]:4.039104413156E-2)[&rate=5.632194858691017E-4]:2.096725217403E-1,((((131[&rate=5.632194858691017E-4]:1.95139710054E-1,(132[&rate=5.632194858691017E-4]:1.552376746089E-1,(129[&rate=5.632194858691017E-4]:1.478547295984E-1,130[&rate=5.632194858691017E-4]:1.478547295984E-1)[&rate=5.632194858691017E-4]:4.64321898318E-3)[&rate=5.632194858691017E-4]:3.99020354451E-2)[&rate=5.632194858691017E-4]:3.970198941612E-1,(118[&rate=5.632194858691017E-4]:4.023171015883E-1,69[&rate=5.632194858691017E-4]:4.132760056979E-1)[&rate=5.632194858691017E-4]:3.240890779694E-1)[&rate=5.632194858691017E-4]:8.819662244115E-1,((((65[&rate=5.632194858691017E-4]:2.159156615821E-1,(64[&rate=5.632194858691017E-4]:3.260014996413E-1,62[&rate=5.632194858691017E-4]:3.670973900523E-1)[&rate=5.632194858691017E-4]:4.059909344749E-2)[&rate=5.632194858691017E-4]:2.584319661703E-2,60[&rate=5.632194858691017E-4]:2.417588581991E-1)[&rate=5.632194858691017E-4]:2.971489765242E-1,(63[&rate=5.632194858691017E-4]:3.864568046558E-1,61[&rate=5.632194858691017E-4]:4.275526950669E-1)[&rate=5.632194858691017E-4]:3.031359615741E-1)[&rate=5.632194858691017E-4]:7.322577169238E-1,128[&rate=5.632194858691017E-4]:1.323220346168E0)[&rate=5.632194858691017E-4]:1.454260304044E-1)[&rate=5.632194858691017E-4]:3.193746021303E-1,(((((47[&rate=5.632194858691017E-4]:4.739856207682E-1,(49[&rate=5.632194858691017E-4]:1.553982463652E-1,50[&rate=5.632194858691017E-4]:1.553982463652E-1)[&rate=5.632194858691017E-4]:2.858004891573E-1)[&rate=5.632194858691017E-4]:7.834063931448E-2,44[&rate=5.632194858691017E-4]:5.468617792085E-1)[&rate=5.632194858691017E-4]:2.688397674113E-2,((43[&rate=5.632194858691017E-4]:3.657780714638E-1,((41[&rate=5.632194858691017E-4]:1.736592753248E-1,42[&rate=5.632194858691017E-4]:1.79123756199E-1)[&rate=5.632194858691017E-4]:8.231801112113E-2,48[&rate=5.632194858691017E-4]:2.996931334404E-1)[&rate=5.632194858691017E-4]:5.515597627491E-2)[&rate=5.632194858691017E-4]:2.742734209344E-2,46[&rate=5.632194858691017E-4]:3.932054135572E-1)[&rate=5.632194858691017E-4]:1.860048232666E-1)[&rate=5.632194858691017E-4]:2.814549115162E-2,51[&rate=5.632194858691017E-4]:5.80033323604E-1)[&rate=5.632194858691017E-4]:5.470974954044E-2,45[&rate=5.632194858691017E-4]:6.538687562045E-1)[&rate=5.632194858691017E-4]:3.607560102063E-1)[&rate=5.632194858691017E-4]:4.246672700284E-2)[&rate=5.632194858691017E-4]:2.340401655088E-1,(((((39[&rate=5.632194858691017E-4]:5.324508884097E-1,(146[&rate=5.632194858691017E-4]:4.777074184962E-1,(((((((((148[&rate=5.632194858691017E-4]:1.375341233001E-1,143[&rate=5.632194858691017E-4]:1.347943972727E-1)[&rate=5.632194858691017E-4]:4.755089580206E-1,(((139[&rate=5.632194858691017E-4]:5.579250582556E-1,(111[&rate=5.632194858691017E-4]:1.48162700288E-1,106[&rate=5.632194858691017E-4]:1.317243441236E-1)[&rate=5.632194858691017E-4]:2.344198922143E-1)[&rate=5.632194858691017E-4]:7.225219940371E-3,104[&rate=5.632194858691017E-4]:3.733694562783E-1)[&rate=5.632194858691017E-4]:1.146010755986E-1,116[&rate=5.632194858691017E-4]:4.276965592741E-1)[&rate=5.632194858691017E-4]:1.469903576629E-1)[&rate=5.632194858691017E-4]:2.725113491565E-1,((115[&rate=5.632194858691017E-4]:5.439971152975E-1,(13[&rate=5.632194858691017E-4]:4.75453060507E-1,19[&rate=5.632194858691017E-4]:5.138092248907E-1)[&rate=5.632194858691017E-4]:1.507358356123E-1)[&rate=5.632194858691017E-4]:7.522818418987E-2,((109[&rate=5.632194858691017E-4]:3.723606543322E-1,((114[&rate=5.632194858691017E-4]:1.866207825637E-1,112[&rate=5.632194858691017E-4]:2.688125633855E-1)[&rate=5.632194858691017E-4]:4.088254553682E-2,107[&rate=5.632194858691017E-4]:2.877773007033E-1)[&rate=5.632194858691017E-4]:6.540527143725E-2)[&rate=5.632194858691017E-4]:1.737831415605E-1,108[&rate=5.632194858691017E-4]:5.242259876736E-1)[&rate=5.632194858691017E-4]:1.525335583892E-1)[&rate=5.632194858691017E-4]:2.279729666061E-1)[&rate=5.632194858691017E-4]:7.772550343715E-2,((9[&rate=5.632194858691017E-4]:6.444071393809E-1,((4[&rate=5.632194858691017E-4]:5.376559945588E-2,30[&rate=5.632194858691017E-4]:2.263683391819E-1)[&rate=5.632194858691017E-4]:4.379078707158E-1,(14[&rate=5.632194858691017E-4]:4.770926916629E-1,17[&rate=5.632194858691017E-4]:5.154488560466E-1)[&rate=5.632194858691017E-4]:7.211502508397E-2)[&rate=5.632194858691017E-4]:1.034186007161E-1)[&rate=5.632194858691017E-4]:1.018305534679E-1,((113[&rate=5.632194858691017E-4]:5.660215222773E-1,(105[&rate=5.632194858691017E-4]:4.616576294388E-1,117[&rate=5.632194858691017E-4]:4.917946157401E-1)[&rate=5.632194858691017E-4]:7.696663256473E-2)[&rate=5.632194858691017E-4]:6.541029144078E-2,110[&rate=5.632194858691017E-4]:6.259523616633E-1)[&rate=5.632194858691017E-4]:1.230250572128E-1)[&rate=5.632194858691017E-4]:2.526586794216E-1)[&rate=5.632194858691017E-4]:4.26985798015E-1,(((((20[&rate=5.632194858691017E-4]:1.86900798838E-1,25[&rate=5.632194858691017E-4]:2.060788810297E-1)[&rate=5.632194858691017E-4]:3.739747234528E-1,23[&rate=5.632194858691017E-4]:5.690947003729E-1)[&rate=5.632194858691017E-4]:2.622369539987E-1,(140[&rate=5.632194858691017E-4]:7.133717626916E-1,11[&rate=5.632194858691017E-4]:7.325498448833E-1)[&rate=5.632194858691017E-4]:1.385030263907E-2)[&rate=5.632194858691017E-4]:3.39486951615E-1,(((28[&rate=5.632194858691017E-4]:7.762976375263E-1,21[&rate=5.632194858691017E-4]:7.516401032798E-1)[&rate=5.632194858691017E-4]:1.190895541815E-1,1[&rate=5.632194858691017E-4]:1.090858218448E-1)[&rate=5.632194858691017E-4]:1.537606259682E-1,24[&rate=5.632194858691017E-4]:1.043668365621E0)[&rate=5.632194858691017E-4]:1.38109144475E-1)[&rate=5.632194858691017E-4]:4.793041197013E-2,102[&rate=5.632194858691017E-4]:6.806408645006E-2)[&rate=5.632194858691017E-4]:2.920646591778E-1)[&rate=5.632194858691017E-4]:4.518695429163E-2,(((141[&rate=5.632194858691017E-4]:1.590680253402E-1,144[&rate=5.632194858691017E-4]:1.563282993129E-1)[&rate=5.632194858691017E-4]:2.24255335343E-1,145[&rate=5.632194858691017E-4]:3.860630867109E-1)[&rate=5.632194858691017E-4]:2.774107822832E-1,142[&rate=5.632194858691017E-4]:6.63473868994E-1)[&rate=5.632194858691017E-4]:9.884171733913E-1)[&rate=5.632194858691017E-4]:2.07032551609E-1,((3[&rate=5.632194858691017E-4]:5.619877081446E-1,((88[&rate=5.632194858691017E-4]:2.215966042149E-1,89[&rate=5.632194858691017E-4]:2.35295234352E-1)[&rate=5.632194858691017E-4]:1.943290547121E-1,((87[&rate=5.632194858691017E-4]:2.1246637928E-1,(92[&rate=5.632194858691017E-4]:1.020242747093E-1,(90[&rate=5.632194858691017E-4]:1.351207910396E-2,91[&rate=5.632194858691017E-4]:1.351207910396E-2)[&rate=5.632194858691017E-4]:8.851219560535E-2)[&rate=5.632194858691017E-4]:1.241407347077E-1)[&rate=5.632194858691017E-4]:1.617249547277E-2,(85[&rate=5.632194858691017E-4]:1.322609973404E-1,((93[&rate=5.632194858691017E-4]:1.275212618497E-1,83[&rate=5.632194858691017E-4]:1.138226317127E-1)[&rate=5.632194858691017E-4]:1.385655279826E-2,(86[&rate=5.632194858691017E-4]:7.120293959265E-2,84[&rate=5.632194858691017E-4]:7.120293959265E-2)[&rate=5.632194858691017E-4]:5.647624491828E-2)[&rate=5.632194858691017E-4]:4.581812829461E-3)[&rate=5.632194858691017E-4]:9.637787741235E-2)[&rate=5.632194858691017E-4]:1.872867841743E-1)[&rate=5.632194858691017E-4]:6.857880766146E-1)[&rate=5.632194858691017E-4]:4.172376734029E-1,((15[&rate=5.632194858691017E-4]:4.580349146861E-1,10[&rate=5.632194858691017E-4]:4.196787503026E-1)[&rate=5.632194858691017E-4]:5.563813478603E-1,(6[&rate=5.632194858691017E-4]:5.882450817436E-1,18[&rate=5.632194858691017E-4]:6.512587803737E-1)[&rate=5.632194858691017E-4]:3.713766602549E-1)[&rate=5.632194858691017E-4]:7.165843406944E-2)[&rate=5.632194858691017E-4]:6.303831439537E-1)[&rate=5.632194858691017E-4]:4.815780731655E-1,101[&rate=5.632194858691017E-4]:1.088446872639E0)[&rate=5.632194858691017E-4]:2.229224619145E-1,147[&rate=5.632194858691017E-4]:3.955822247402E-1)[&rate=5.632194858691017E-4]:1.928366370149E-2)[&rate=5.632194858691017E-4]:1.749620491484E-1)[&rate=5.632194858691017E-4]:1.061079949936E-1,40[&rate=5.632194858691017E-4]:6.385588834032E-1)[&rate=5.632194858691017E-4]:1.07786408952E-2,(16[&rate=5.632194858691017E-4]:2.700437334826E0,(97[&rate=5.632194858691017E-4]:4.951205979365E-1,(2[&rate=5.632194858691017E-4]:9.161484624158E-1,(31[&rate=5.632194858691017E-4]:9.687167056265E-1,((22[&rate=5.632194858691017E-4]:5.394539858862E-1,27[&rate=5.632194858691017E-4]:5.558923420505E-1)[&rate=5.632194858691017E-4]:3.446374713014E-1,(26[&rate=5.632194858691017E-4]:7.132272611619E-1,(7[&rate=5.632194858691017E-4]:1.076339310607E-1,8[&rate=5.632194858691017E-4]:1.076339310607E-1)[&rate=5.632194858691017E-4]:4.987440150327E-1)[&rate=5.632194858691017E-4]:1.818231001353E-1)[&rate=5.632194858691017E-4]:2.983072789089E-2)[&rate=5.632194858691017E-4]:1.748290170633E-1)[&rate=5.632194858691017E-4]:1.606736189716E0)[&rate=5.632194858691017E-4]:4.87855594062E-2)[&rate=5.632194858691017E-4]:3.439311558954E-2)[&rate=5.632194858691017E-4]:6.232175582124E-2,(98[&rate=5.632194858691017E-4]:7.01691080254E-1,((99[&rate=5.632194858691017E-4]:5.609750056889E-1,96[&rate=5.632194858691017E-4]:5.25455880006E-1)[&rate=5.632194858691017E-4]:1.318580383532E-1,((100[&rate=5.632194858691017E-4]:2.464569524481E-1,94[&rate=5.632194858691017E-4]:2.464569524481E-1)[&rate=5.632194858691017E-4]:2.502349101131E-1,95[&rate=5.632194858691017E-4]:5.813913161132E-1)[&rate=5.632194858691017E-4]:1.005127661804E-1)[&rate=5.632194858691017E-4]:3.07159597092E-2)[&rate=5.632194858691017E-4]:1.383835004119E-1)[&rate=5.632194858691017E-4]:2.477455381046E-1,38[&rate=5.632194858691017E-4]:8.910988072952E-1)[&rate=5.632194858691017E-4]:2.470273871464E-1)[&rate=5.632194858691017E-4]:1.310804432079E-1,(((57[&rate=5.632194858691017E-4]:3.59897040958E-1,(((59[&rate=5.632194858691017E-4]:1.274961101601E-1,54[&rate=5.632194858691017E-4]:8.924474403991E-2)[&rate=5.632194858691017E-4]:6.367326056924E-2,(37[&rate=5.632194858691017E-4]:1.299311084953E-1,58[&rate=5.632194858691017E-4]:1.108054254352E-1)[&rate=5.632194858691017E-4]:9.948962835431E-2)[&rate=5.632194858691017E-4]:1.933323354041E-2,(55[&rate=5.632194858691017E-4]:1.478376182212E-1,56[&rate=5.632194858691017E-4]:1.478376182212E-1)[&rate=5.632194858691017E-4]:5.446826473697E-2)[&rate=5.632194858691017E-4]:1.466621962511E-1)[&rate=5.632194858691017E-4]:4.454548373256E-1,68[&rate=5.632194858691017E-4]:7.534393099775E-1)[&rate=5.632194858691017E-4]:1.254264076563E-1,(125[&rate=5.632194858691017E-4]:9.596799088896E-1,((53[&rate=5.632194858691017E-4]:5.220574094228E-1,(134[&rate=5.632194858691017E-4]:6.056450349318E-1,(133[&rate=5.632194858691017E-4]:4.348076016131E-1,137[&rate=5.632194858691017E-4]:4.759034920242E-1)[&rate=5.632194858691017E-4]:2.009744196199E-1)[&rate=5.632194858691017E-4]:6.68354885158E-1)[&rate=5.632194858691017E-4]:2.804202969602E-1,((52[&rate=5.632194858691017E-4]:4.836598356692E-1,(((12[&rate=5.632194858691017E-4]:4.822545798267E-1,5[&rate=5.632194858691017E-4]:4.438984154433E-1)[&rate=5.632194858691017E-4]:2.231354583423E-1,29[&rate=5.632194858691017E-4]:8.122393532376E-1)[&rate=5.632194858691017E-4]:4.991784887798E-2,103[&rate=5.632194858691017E-4]:6.292804897868E-1)[&rate=5.632194858691017E-4]:1.518673080443E0)[&rate=5.632194858691017E-4]:2.642996797945E-1,((75[&rate=5.632194858691017E-4]:5.157403856731E-1,((70[&rate=5.632194858691017E-4]:3.907563337533E-1,76[&rate=5.632194858691017E-4]:4.291124981368E-1)[&rate=5.632194858691017E-4]:4.287706558741E-3,74[&rate=5.632194858691017E-4]:4.334002046955E-1)[&rate=5.632194858691017E-4]:8.234018097762E-2)[&rate=5.632194858691017E-4]:1.131985517144E-1,(((80[&rate=5.632194858691017E-4]:2.849115258997E-1,81[&rate=5.632194858691017E-4]:2.849115258997E-1)[&rate=5.632194858691017E-4]:1.016962211141E-1,(71[&rate=5.632194858691017E-4]:2.960179108433E-1,(73[&rate=5.632194858691017E-4]:3.444872161931E-1,77[&rate=5.632194858691017E-4]:3.390077641384E-1)[&rate=5.632194858691017E-4]:2.002384533498E-2)[&rate=5.632194858691017E-4]:7.141175397877E-2)[&rate=5.632194858691017E-4]:7.949660767233E-2,(((78[&rate=5.632194858691017E-4]:2.221922017914E-2,72[&rate=5.632194858691017E-4]:3.014119598257E-4)[&rate=5.632194858691017E-4]:3.098927630559E-1,82[&rate=5.632194858691017E-4]:3.403311613172E-1)[&rate=5.632194858691017E-4]:4.780627129132E-2,79[&rate=5.632194858691017E-4]:3.799182545264E-1)[&rate=5.632194858691017E-4]:9.440527824202E-2)[&rate=5.632194858691017E-4]:1.135195142083E-1)[&rate=5.632194858691017E-4]:8.57286915377E-1)[&rate=5.632194858691017E-4]:6.271491223066E-2)[&rate=5.632194858691017E-4]:3.675847161678E-1)[&rate=5.632194858691017E-4]:8.585247541089E-2)[&rate=5.632194858691017E-4]:3.356961112725E-1)[&rate=5.632194858691017E-4]:9.81494462712E-2)[&rate=5.632194858691017E-4]:1.548847331378E-1)[&rate=5.632194858691017E-4]:1.095486194227E-1);
tree STATE_25740000 [&joint=-20999.30518533556,lnP=-20999.30518533556] = [&R] ((34[&rate=5.42632266344799E-4]:3.460385510589E-3,(((57[&rate=5.42632266344799E-4]:4.234310724617E-1,(58[&rate=5.42632266344799E-4]:4.120618068048E-1,(37[&rate=5.42632266344799E-4]:3.660757697887E-1,((54[&rate=5.42632266344799E-4]:2.5952576626E-1,(55[&rate=5.42632266344799E-4]:2.760497615967E-1,56[&rate=5.42632266344799E-4]:2.760497615967E-1)[&rate=5.42632266344799E-4]:1.353064947186E-2)[&rate=5.42632266344799E-4]:2.223227307696E-2,59[&rate=5.42632266344799E-4]:3.200094054572E-1)[&rate=5.42632266344799E-4]:7.814998211329E-3)[&rate=5.42632266344799E-4]:6.511172007619E-2)[&rate=5.42632266344799E-4]:2.776270827983E-2)[&rate=5.42632266344799E-4]:1.895414680756E-1,68[&rate=5.42632266344799E-4]:5.610599722312E-1)[&rate=5.42632266344799E-4]:4.646453151434E-1,((((75[&rate=5.42632266344799E-4]:4.17809772863E-1,(70[&rate=5.42632266344799E-4]:3.455993825387E-1,(76[&rate=5.42632266344799E-4]:3.538572464981E-1,74[&rate=5.42632266344799E-4]:3.538572464981E-1)[&rate=5.42632266344799E-4]:3.009830042407E-2)[&rate=5.42632266344799E-4]:3.385422594089E-2)[&rate=5.42632266344799E-4]:3.748711141378E-1,((((72[&rate=5.42632266344799E-4]:1.494567497251E-1,78[&rate=5.42632266344799E-4]:1.713745579444E-1)[&rate=5.42632266344799E-4]:1.578433881294E-1,(82[&rate=5.42632266344799E-4]:2.591827130676E-1,79[&rate=5.42632266344799E-4]:2.509635349856E-1)[&rate=5.42632266344799E-4]:7.825441108822E-2)[&rate=5.42632266344799E-4]:8.1697561468E-2,(71[&rate=5.42632266344799E-4]:3.770969035415E-1,((80[&rate=5.42632266344799E-4]:6.593761698353E-2,81[&rate=5.42632266344799E-4]:6.593761698353E-2)[&rate=5.42632266344799E-4]:2.770803823858E-1,73[&rate=5.42632266344799E-4]:3.923330678624E-1)[&rate=5.42632266344799E-4]:5.32569863639E-2)[&rate=5.42632266344799E-4]:6.421343726241E-3)[&rate=5.42632266344799E-4]:3.878116732479E-2,77[&rate=5.42632266344799E-4]:4.853131132227E-1)[&rate=5.42632266344799E-4]:3.018883217235E-1)[&rate=5.42632266344799E-4]:9.076367513126E-1,(((133[&rate=5.42632266344799E-4]:6.058496787895E-1,(134[&rate=5.42632266344799E-4]:5.322651155562E-1,137[&rate=5.42632266344799E-4]:6.034979922684E-1)[&rate=5.42632266344799E-4]:4.344757693223E-2)[&rate=5.42632266344799E-4]:9.466573627353E-1,((((12[&rate=5.42632266344799E-4]:9.906293688728E-2,5[&rate=5.42632266344799E-4]:6.070677250382E-2)[&rate=5.42632266344799E-4]:5.312694530113E-1,29[&rate=5.42632266344799E-4]:7.371817049671E-1)[&rate=5.42632266344799E-4]:5.330569805359E-1,103[&rate=5.42632266344799E-4]:1.037361973174E0)[&rate=5.42632266344799E-4]:1.027523981028E0,52[&rate=5.42632266344799E-4]:4.005922196413E-1)[&rate=5.42632266344799E-4]:3.780320462267E-1)[&rate=5.42632266344799E-4]:2.858597513867E-2,53[&rate=5.42632266344799E-4]:7.990135196953E-1)[&rate=5.42632266344799E-4]:1.54841060006E-1)[&rate=5.42632266344799E-4]:2.003966900432E-1,125[&rate=5.42632266344799E-4]:9.438687560833E-1)[&rate=5.42632266344799E-4]:2.485031979581E-1)[&rate=5.42632266344799E-4]:3.884894345384E-1)[&rate=5.42632266344799E-4]:1.318259419845E-1,((((127[&rate=5.42632266344799E-4]:2.992714399973E0,(((45[&rate=5.42632266344799E-4]:7.327820125165E-1,(((49[&rate=5.42632266344799E-4]:4.152167822428E-1,50[&rate=5.42632266344799E-4]:4.152167822428E-1)[&rate=5.42632266344799E-4]:2.161543537593E-1,(((48[&rate=5.42632266344799E-4]:3.894347782501E-1,42[&rate=5.42632266344799E-4]:3.511834121299E-1)[&rate=5.42632266344799E-4]:6.166040445963E-2,41[&rate=5.42632266344799E-4]:4.073793357153E-1)[&rate=5.42632266344799E-4]:8.491258343964E-2,(43[&rate=5.42632266344799E-4]:5.328246597691E-1,46[&rate=5.42632266344799E-4]:5.328246597691E-1)[&rate=5.42632266344799E-4]:1.411206812875E-2)[&rate=5.42632266344799E-4]:1.1722129335E-1)[&rate=5.42632266344799E-4]:6.514093056219E-2,((47[&rate=5.42632266344799E-4]:5.891165964662E-1,44[&rate=5.42632266344799E-4]:5.836521155919E-1)[&rate=5.42632266344799E-4]:5.642928008375E-2,51[&rate=5.42632266344799E-4]:6.182234721784E-1)[&rate=5.42632266344799E-4]:8.375307526014E-2)[&rate=5.42632266344799E-4]:1.167978201788E-2)[&rate=5.42632266344799E-4]:2.856544564253E-1,((((((64[&rate=5.42632266344799E-4]:1.847548916395E-1,60[&rate=5.42632266344799E-4]:3.406996013277E-2)[&rate=5.42632266344799E-4]:7.024965607719E-2,62[&rate=5.42632266344799E-4]:2.961004381277E-1)[&rate=5.42632266344799E-4]:5.44136550524E-2,65[&rate=5.42632266344799E-4]:1.587332712624E-1)[&rate=5.42632266344799E-4]:1.510980030288E-1,(63[&rate=5.42632266344799E-4]:2.495249410311E-1,61[&rate=5.42632266344799E-4]:2.906208314421E-1)[&rate=5.42632266344799E-4]:2.109912647668E-1)[&rate=5.42632266344799E-4]:9.112123203448E-1,((131[&rate=5.42632266344799E-4]:2.941772108861E-1,(130[&rate=5.42632266344799E-4]:2.751716447862E-1,(132[&rate=5.42632266344799E-4]:1.853159608767E-1,129[&rate=5.42632266344799E-4]:1.825762348494E-1)[&rate=5.42632266344799E-4]:9.259540993687E-2)[&rate=5.42632266344799E-4]:1.626584007254E-2)[&rate=5.42632266344799E-4]:1.617472481017E-1,(118[&rate=5.42632266344799E-4]:5.414469384253E-1,69[&rate=5.42632266344799E-4]:5.52405842535E-1)[&rate=5.42632266344799E-4]:4.872409590508E-2)[&rate=5.42632266344799E-4]:8.226533822234E-1)[&rate=5.42632266344799E-4]:2.147102002763E-1,128[&rate=5.42632266344799E-4]:1.487808589433E0)[&rate=5.42632266344799E-4]:3.040240918004E-1)[&rate=5.42632266344799E-4]:8.675744701148E-2,((35[&rate=5.42632266344799E-4]:1.70212525796E-2,36[&rate=5.42632266344799E-4]:6.359659504536E-2)[&rate=5.42632266344799E-4]:1.264722955293E-2,121[&rate=5.42632266344799E-4]:2.155695879393E0)[&rate=5.42632266344799E-4]:3.201545228245E-1)[&rate=5.42632266344799E-4]:7.576810734523E-2)[&rate=5.42632266344799E-4]:2.926225909848E-1,((((((((((((83[&rate=5.42632266344799E-4]:2.287191391553E-1,((93[&rate=5.42632266344799E-4]:4.351217516883E-2,84[&rate=5.42632266344799E-4]:2.981354503182E-2)[&rate=5.42632266344799E-4]:1.594635750869E-1,86[&rate=5.42632266344799E-4]:1.892771201187E-1)[&rate=5.42632266344799E-4]:3.94420190366E-2)[&rate=5.42632266344799E-4]:8.530617174395E-2,(92[&rate=5.42632266344799E-4]:8.471867058482E-2,(90[&rate=5.42632266344799E-4]:4.613011195874E-2,91[&rate=5.42632266344799E-4]:4.613011195874E-2)[&rate=5.42632266344799E-4]:3.858855862607E-2)[&rate=5.42632266344799E-4]:2.430052704515E-1)[&rate=5.42632266344799E-4]:8.692990956822E-2,(87[&rate=5.42632266344799E-4]:1.440320910913E-1,(85[&rate=5.42632266344799E-4]:1.335876895647E-1,(88[&rate=5.42632266344799E-4]:1.102911719172E-1,89[&rate=5.42632266344799E-4]:1.239898020542E-1)[&rate=5.42632266344799E-4]:2.329651764746E-2)[&rate=5.42632266344799E-4]:1.044440152659E-2)[&rate=5.42632266344799E-4]:2.569231293763E-1)[&rate=5.42632266344799E-4]:6.455690416946E-1,3[&rate=5.42632266344799E-4]:5.06798234765E-1)[&rate=5.42632266344799E-4]:3.495314001474E-1,(18[&rate=5.42632266344799E-4]:6.997498964359E-1,((15[&rate=5.42632266344799E-4]:4.41343369075E-1,10[&rate=5.42632266344799E-4]:4.029872046915E-1)[&rate=5.42632266344799E-4]:6.910482432055E-2,6[&rate=5.42632266344799E-4]:4.556536728477E-1)[&rate=5.42632266344799E-4]:1.81082524958E-1)[&rate=5.42632266344799E-4]:2.716482316272E-1)[&rate=5.42632266344799E-4]:7.330865070846E-1,(((((((148[&rate=5.42632266344799E-4]:3.330089699801E-1,143[&rate=5.42632266344799E-4]:3.302692439528E-1)[&rate=5.42632266344799E-4]:5.473575884989E-1,116[&rate=5.42632266344799E-4]:8.420103940954E-1)[&rate=5.42632266344799E-4]:7.03333259964E-3,(106[&rate=5.42632266344799E-4]:4.917889662205E-1,((111[&rate=5.42632266344799E-4]:4.563452178083E-1,139[&rate=5.42632266344799E-4]:6.316876835617E-1)[&rate=5.42632266344799E-4]:1.204750728955E-2,104[&rate=5.42632266344799E-4]:4.519543689335E-1)[&rate=5.42632266344799E-4]:3.9834597287E-2)[&rate=5.42632266344799E-4]:4.175287330773E-1)[&rate=5.42632266344799E-4]:2.12321382863E-1,(((((112[&rate=5.42632266344799E-4]:4.033640780754E-1,114[&rate=5.42632266344799E-4]:3.211722972536E-1)[&rate=5.42632266344799E-4]:1.384001209842E-1,(109[&rate=5.42632266344799E-4]:3.823621587874E-1,107[&rate=5.42632266344799E-4]:3.631840765956E-1)[&rate=5.42632266344799E-4]:1.566623142448E-1)[&rate=5.42632266344799E-4]:2.716078942429E-2,108[&rate=5.42632266344799E-4]:5.442674542374E-1)[&rate=5.42632266344799E-4]:2.848554083415E-1,(13[&rate=5.42632266344799E-4]:5.907099943422E-1,19[&rate=5.42632266344799E-4]:6.290661587259E-1)[&rate=5.42632266344799E-4]:2.630704024831E-1)[&rate=5.42632266344799E-4]:2.16895965109E-2,115[&rate=5.42632266344799E-4]:7.932782125144E-1)[&rate=5.42632266344799E-4]:2.680868970437E-1)[&rate=5.42632266344799E-4]:2.732780069141E-1,(((105[&rate=5.42632266344799E-4]:7.030639446265E-1,113[&rate=5.42632266344799E-4]:7.304612049003E-1)[&rate=5.42632266344799E-4]:7.8494378201E-2,110[&rate=5.42632266344799E-4]:8.034761310466E-1)[&rate=5.42632266344799E-4]:1.446026590179E-2,((14[&rate=5.42632266344799E-4]:3.931219382157E-1,17[&rate=5.42632266344799E-4]:4.314781025994E-1)[&rate=5.42632266344799E-4]:4.065215343308E-1,((117[&rate=5.42632266344799E-4]:5.308580776481E-1,(4[&rate=5.42632266344799E-4]:3.301536905831E-1,30[&rate=5.42632266344799E-4]:5.027564303091E-1)[&rate=5.42632266344799E-4]:1.404304144622E-1)[&rate=5.42632266344799E-4]:1.53805083594E-1,9[&rate=5.42632266344799E-4]:6.737042571324E-1)[&rate=5.42632266344799E-4]:1.17720037332E-1)[&rate=5.42632266344799E-4]:2.377237645654E-2)[&rate=5.42632266344799E-4]:5.93419048291E-1)[&rate=5.42632266344799E-4]:4.400864882883E-2,(((((21[&rate=5.42632266344799E-4]:7.001568916349E-1,28[&rate=5.42632266344799E-4]:7.248144258814E-1)[&rate=5.42632266344799E-4]:1.837782730074E-1,1[&rate=5.42632266344799E-4]:1.222913290259E-1)[&rate=5.42632266344799E-4]:1.326596204853E-1,24[&rate=5.42632266344799E-4]:1.035772867319E0)[&rate=5.42632266344799E-4]:3.148420594219E-1,102[&rate=5.42632266344799E-4]:1.88971091125E-1)[&rate=5.42632266344799E-4]:1.650703435141E-2,((23[&rate=5.42632266344799E-4]:6.321329894608E-1,(20[&rate=5.42632266344799E-4]:5.132509708911E-1,25[&rate=5.42632266344799E-4]:5.324290530829E-1)[&rate=5.42632266344799E-4]:1.106628404876E-1)[&rate=5.42632266344799E-4]:1.699739612003E-1,(11[&rate=5.42632266344799E-4]:6.329865019135E-1,140[&rate=5.42632266344799E-4]:6.138084197218E-1)[&rate=5.42632266344799E-4]:8.418894189832E-2)[&rate=5.42632266344799E-4]:5.540561063221E-1)[&rate=5.42632266344799E-4]:1.813928179069E-1)[&rate=5.42632266344799E-4]:7.987341656303E-2,((145[&rate=5.42632266344799E-4]:3.678219309049E-1,(141[&rate=5.42632266344799E-4]:2.581747654635E-1,144[&rate=5.42632266344799E-4]:2.554350394362E-1)[&rate=5.42632266344799E-4]:1.069074394138E-1)[&rate=5.42632266344799E-4]:4.396449135248E-1,142[&rate=5.42632266344799E-4]:8.074668444297E-1)[&rate=5.42632266344799E-4]:9.058528579824E-1)[&rate=5.42632266344799E-4]:1.254115080781E-1)[&rate=5.42632266344799E-4]:4.822019416183E-1,101[&rate=5.42632266344799E-4]:1.068878357588E0)[&rate=5.42632266344799E-4]:2.670521303145E-1,98[&rate=5.42632266344799E-4]:4.911816294548E-1)[&rate=5.42632266344799E-4]:1.444000309636E-1,97[&rate=5.42632266344799E-4]:4.361281085059E-1)[&rate=5.42632266344799E-4]:1.426622750343E-1,((99[&rate=5.42632266344799E-4]:5.455521610458E-1,96[&rate=5.42632266344799E-4]:5.100330353629E-1)[&rate=5.42632266344799E-4]:2.449212776459E-1,((100[&rate=5.42632266344799E-4]:3.949359247003E-1,94[&rate=5.42632266344799E-4]:3.949359247003E-1)[&rate=5.42632266344799E-4]:4.215615681586E-2,95[&rate=5.42632266344799E-4]:5.217915350682E-1)[&rate=5.42632266344799E-4]:2.57752941875E-1)[&rate=5.42632266344799E-4]:9.628420258267E-3)[&rate=5.42632266344799E-4]:1.964073199735E-1,(146[&rate=5.42632266344799E-4]:9.177893930338E-1,((16[&rate=5.42632266344799E-4]:2.771431747011E0,((2[&rate=5.42632266344799E-4]:7.71359132914E-1,(((7[&rate=5.42632266344799E-4]:7.964594716906E-2,8[&rate=5.42632266344799E-4]:7.964594716906E-2)[&rate=5.42632266344799E-4]:2.871554961777E-1,26[&rate=5.42632266344799E-4]:4.736507584152E-1)[&rate=5.42632266344799E-4]:1.640938589424E-1,((22[&rate=5.42632266344799E-4]:1.406416546718E-1,27[&rate=5.42632266344799E-4]:1.570800108362E-1)[&rate=5.42632266344799E-4]:4.797902899273E-1,31[&rate=5.42632266344799E-4]:6.752264651471E-1)[&rate=5.42632266344799E-4]:6.353768648917E-3)[&rate=5.42632266344799E-4]:3.17176159392E-1)[&rate=5.42632266344799E-4]:1.814523951728E0,40[&rate=5.42632266344799E-4]:6.29157281813E-1)[&rate=5.42632266344799E-4]:5.678153908056E-2)[&rate=5.42632266344799E-4]:9.295491297337E-2,(39[&rate=5.42632266344799E-4]:6.998380797023E-1,147[&rate=5.42632266344799E-4]:7.572151288826E-1)[&rate=5.42632266344799E-4]:7.905565416462E-2)[&rate=5.42632266344799E-4]:1.867707993193E-2)[&rate=5.42632266344799E-4]:4.866514108106E-2)[&rate=5.42632266344799E-4]:1.294570057413E-1,38[&rate=5.42632266344799E-4]:9.073869496921E-1)[&rate=5.42632266344799E-4]:4.131922001103E-1)[&rate=5.42632266344799E-4]:1.834807445164E-1,((((119[&rate=5.42632266344799E-4]:1.722356239419E0,126[&rate=5.42632266344799E-4]:9.366537167756E-1)[&rate=5.42632266344799E-4]:6.949174921893E-1,(135[&rate=5.42632266344799E-4]:5.646698596364E-1,(138[&rate=5.42632266344799E-4]:3.857885240572E-1,136[&rate=5.42632266344799E-4]:2.54281674742E-1)[&rate=5.42632266344799E-4]:3.788813355792E-1)[&rate=5.42632266344799E-4]:1.504658666493E0)[&rate=5.42632266344799E-4]:2.438225871261E-2,(66[&rate=5.42632266344799E-4]:1.025812742419E-1,120[&rate=5.42632266344799E-4]:2.039567575612E0)[&rate=5.42632266344799E-4]:3.061980037507E-1)[&rate=5.42632266344799E-4]:1.529925824894E-1,((122[&rate=5.42632266344799E-4]:1.809290317069E-1,(124[&rate=5.42632266344799E-4]:4.012196894423E-2,123[&rate=5.42632266344799E-4]:4.285420938136E-2)[&rate=5.42632266344799E-4]:1.380748223255E-1)[&rate=5.42632266344799E-4]:6.832568728038E-1,67[&rate=5.42632266344799E-4]:3.6291335417E-1)[&rate=5.42632266344799E-4]:1.98858506312E-1)[&rate=5.42632266344799E-4]:3.399225873215E-1)[&rate=5.42632266344799E-4]:3.705374844734E-2,(32[&rate=5.42632266344799E-4]:3.445822062588E-2,33[&rate=5.42632266344799E-4]:3.993767268059E-2)[&rate=5.42632266344799E-4]:1.935846877565E-2)[&rate=5.42632266344799E-4]:5.955182987449E-2);
tree STATE_25830000 [&joint=-20980.22339390461,lnP=-20980.22339390461] = [&R] ((34[&rate=6.007266587713637E-4]:7.539973769114E-3,((((((((70[&rate=6.007266587713637E-4]:5.401691806489E-1,76[&rate=6.007266587713637E-4]:5.785253450323E-1)[&rate=6.007266587713637E-4]:1.383558868291E-1,74[&rate=6.007266587713637E-4]:7.168812318615E-1)[&rate=6.007266587713637E-4]:9.459351532142E-2,75[&rate=6.007266587713637E-4]:8.114747471829E-1)[&rate=6.007266587713637E-4]:8.032639857736E-2,(71[&rate=6.007266587713637E-4]:4.797678751364E-1,((73[&rate=6.007266587713637E-4]:3.190075405331E-1,77[&rate=6.007266587713637E-4]:3.135280884784E-1)[&rate=6.007266587713637E-4]:1.936183061476E-1,((80[&rate=6.007266587713637E-4]:1.966578180131E-1,81[&rate=6.007266587713637E-4]:1.966578180131E-1)[&rate=6.007266587713637E-4]:2.153427623468E-1,((79[&rate=6.007266587713637E-4]:1.584787929255E-1,(72[&rate=6.007266587713637E-4]:1.837578234645E-2,78[&rate=6.007266587713637E-4]:4.029359056576E-2)[&rate=6.007266587713637E-4]:1.181852023597E-1)[&rate=6.007266587713637E-4]:3.397661564075E-2,82[&rate=6.007266587713637E-4]:2.006745866483E-1)[&rate=6.007266587713637E-4]:2.27764349876E-1)[&rate=6.007266587713637E-4]:5.131019782773E-2)[&rate=6.007266587713637E-4]:3.563517914051E-2)[&rate=6.007266587713637E-4]:3.43540119939E-1)[&rate=6.007266587713637E-4]:6.042075431531E-1,((((((12[&rate=6.007266587713637E-4]:1.797060595878E-1,5[&rate=6.007266587713637E-4]:1.413498952043E-1)[&rate=6.007266587713637E-4]:2.6256632075E-1,29[&rate=6.007266587713637E-4]:5.491216954064E-1)[&rate=6.007266587713637E-4]:2.573182175333E-1,103[&rate=6.007266587713637E-4]:5.735632006108E-1)[&rate=6.007266587713637E-4]:1.148034844889E0,(134[&rate=6.007266587713637E-4]:4.797209860841E-1,(137[&rate=6.007266587713637E-4]:2.63818416354E-1,133[&rate=6.007266587713637E-4]:2.22722525943E-1)[&rate=6.007266587713637E-4]:2.871354464423E-1)[&rate=6.007266587713637E-4]:3.213291142102E-1)[&rate=6.007266587713637E-4]:3.494024209653E-1,52[&rate=6.007266587713637E-4]:4.067067319039E-1)[&rate=6.007266587713637E-4]:3.48070653257E-1,53[&rate=6.007266587713637E-4]:7.465806638495E-1)[&rate=6.007266587713637E-4]:2.964966451703E-3)[&rate=6.007266587713637E-4]:5.957233335464E-1,125[&rate=6.007266587713637E-4]:1.134886450186E0)[&rate=6.007266587713637E-4]:1.334071819049E-1,((((((37[&rate=6.007266587713637E-4]:7.853229854457E-2,54[&rate=6.007266587713637E-4]:2.029566304131E-3)[&rate=6.007266587713637E-4]:1.593977504046E-1,59[&rate=6.007266587713637E-4]:1.99678682829E-1)[&rate=6.007266587713637E-4]:8.697404773221E-2,58[&rate=6.007266587713637E-4]:3.057784136213E-1)[&rate=6.007266587713637E-4]:9.815619873159E-2,(56[&rate=6.007266587713637E-4]:2.595316145541E-1,55[&rate=6.007266587713637E-4]:2.595316145541E-1)[&rate=6.007266587713637E-4]:1.170805934271E-1)[&rate=6.007266587713637E-4]:4.336699995296E-2,57[&rate=6.007266587713637E-4]:4.309081696829E-1)[&rate=6.007266587713637E-4]:4.379275612963E-2,68[&rate=6.007266587713637E-4]:4.227883575064E-1)[&rate=6.007266587713637E-4]:6.788386079181E-1)[&rate=6.007266587713637E-4]:1.100371829092E-1,(((122[&rate=6.007266587713637E-4]:2.640051844099E-1,(123[&rate=6.007266587713637E-4]:5.258351981654E-2,124[&rate=6.007266587713637E-4]:4.985127937941E-2)[&rate=6.007266587713637E-4]:2.114216645934E-1)[&rate=6.007266587713637E-4]:6.065510813655E-1,67[&rate=6.007266587713637E-4]:3.692837154347E-1)[&rate=6.007266587713637E-4]:1.775512653782E-1,(66[&rate=6.007266587713637E-4]:3.201037639256E-1,((126[&rate=6.007266587713637E-4]:4.643040003471E-1,120[&rate=6.007266587713637E-4]:1.154116112032E0)[&rate=6.007266587713637E-4]:6.991056184207E-1,((135[&rate=6.007266587713637E-4]:4.103542634802E-1,(138[&rate=6.007266587713637E-4]:2.176673378932E-1,136[&rate=6.007266587713637E-4]:8.616048857801E-2)[&rate=6.007266587713637E-4]:3.92686925587E-1)[&rate=6.007266587713637E-4]:1.020427525896E0,119[&rate=6.007266587713637E-4]:1.778726994856E0)[&rate=6.007266587713637E-4]:1.703851465557E-1)[&rate=6.007266587713637E-4]:4.038683348428E-1)[&rate=6.007266587713637E-4]:2.267312168873E-1)[&rate=6.007266587713637E-4]:1.171085297486E-1)[&rate=6.007266587713637E-4]:2.066101618377E-1)[&rate=6.007266587713637E-4]:2.629181907304E-2,(33[&rate=6.007266587713637E-4]:1.189764713824E-2,(32[&rate=6.007266587713637E-4]:2.587091563046E-3,((36[&rate=6.007266587713637E-4]:3.498103216575E-1,(((((((62[&rate=6.007266587713637E-4]:1.644805284599E-1,64[&rate=6.007266587713637E-4]:1.233846380488E-1)[&rate=6.007266587713637E-4]:1.660566459663E-1,(60[&rate=6.007266587713637E-4]:9.00069744515E-2,65[&rate=6.007266587713637E-4]:9.00069744515E-2)[&rate=6.007266587713637E-4]:4.874937805696E-2)[&rate=6.007266587713637E-4]:1.184277014638E-1,(63[&rate=6.007266587713637E-4]:7.793687718741E-2,61[&rate=6.007266587713637E-4]:1.190327675984E-1)[&rate=6.007266587713637E-4]:3.299321082916E-1)[&rate=6.007266587713637E-4]:1.095700182183E0,((((132[&rate=6.007266587713637E-4]:1.048681663377E-1,(129[&rate=6.007266587713637E-4]:9.00992511911E-2,130[&rate=6.007266587713637E-4]:9.00992511911E-2)[&rate=6.007266587713637E-4]:1.202918911926E-2)[&rate=6.007266587713637E-4]:2.951996823004E-2,131[&rate=6.007266587713637E-4]:1.343881345678E-1)[&rate=6.007266587713637E-4]:3.719863511188E-1,118[&rate=6.007266587713637E-4]:6.406210610292E-1)[&rate=6.007266587713637E-4]:3.9409199155E-2,69[&rate=6.007266587713637E-4]:6.909891642938E-1)[&rate=6.007266587713637E-4]:8.64634797889E-1)[&rate=6.007266587713637E-4]:1.175044499733E-2,128[&rate=6.007266587713637E-4]:1.416689475673E0)[&rate=6.007266587713637E-4]:3.319430438095E-1,((((50[&rate=6.007266587713637E-4]:4.83619467359E-1,49[&rate=6.007266587713637E-4]:4.83619467359E-1)[&rate=6.007266587713637E-4]:3.786565108407E-2,47[&rate=6.007266587713637E-4]:5.542720036888E-1)[&rate=6.007266587713637E-4]:3.661720138767E-2,(51[&rate=6.007266587713637E-4]:5.339709512159E-1,((43[&rate=6.007266587713637E-4]:4.659547748583E-1,46[&rate=6.007266587713637E-4]:4.659547748583E-1)[&rate=6.007266587713637E-4]:2.819869838529E-2,(48[&rate=6.007266587713637E-4]:4.413662355621E-1,(42[&rate=6.007266587713637E-4]:1.765450046514E-1,41[&rate=6.007266587713637E-4]:1.710805237771E-1)[&rate=6.007266587713637E-4]:2.265698647905E-1)[&rate=6.007266587713637E-4]:4.185827593298E-2)[&rate=6.007266587713637E-4]:6.713988234382E-2)[&rate=6.007266587713637E-4]:2.959584948906E-2)[&rate=6.007266587713637E-4]:2.094928692396E-1,(44[&rate=6.007266587713637E-4]:7.744904514317E-1,45[&rate=6.007266587713637E-4]:7.717582109946E-1)[&rate=6.007266587713637E-4]:2.042714201013E-2)[&rate=6.007266587713637E-4]:1.830509541867E-1)[&rate=6.007266587713637E-4]:8.017011019007E-2,((121[&rate=6.007266587713637E-4]:2.005606966822E0,127[&rate=6.007266587713637E-4]:2.446702857233E0)[&rate=6.007266587713637E-4]:3.977599661624E-1,35[&rate=6.007266587713637E-4]:2.773395357241E-1)[&rate=6.007266587713637E-4]:2.269597066103E-2)[&rate=6.007266587713637E-4]:3.199472806576E-3)[&rate=6.007266587713637E-4]:4.709747228999E-1,((((16[&rate=6.007266587713637E-4]:2.624434696756E0,(((2[&rate=6.007266587713637E-4]:1.110081669374E0,(((22[&rate=6.007266587713637E-4]:2.539056113586E-1,27[&rate=6.007266587713637E-4]:2.703439675229E-1)[&rate=6.007266587713637E-4]:3.361306701945E-1,31[&rate=6.007266587713637E-4]:6.448308021011E-1)[&rate=6.007266587713637E-4]:1.555567422147E-1,(26[&rate=6.007266587713637E-4]:4.499612624666E-1,(7[&rate=6.007266587713637E-4]:2.647484877973E-1,8[&rate=6.007266587713637E-4]:2.647484877973E-1)[&rate=6.007266587713637E-4]:7.836345960076E-2)[&rate=6.007266587713637E-4]:3.065906654109E-1)[&rate=6.007266587713637E-4]:5.370913853321E-1)[&rate=6.007266587713637E-4]:1.319255313034E0,(147[&rate=6.007266587713637E-4]:5.288444717356E-1,(97[&rate=6.007266587713637E-4]:3.109223108957E-1,39[&rate=6.007266587713637E-4]:3.819605622619E-1)[&rate=6.007266587713637E-4]:8.950686029338E-2)[&rate=6.007266587713637E-4]:1.14375702328E-3)[&rate=6.007266587713637E-4]:4.550085732457E-2,40[&rate=6.007266587713637E-4]:5.181120369031E-1)[&rate=6.007266587713637E-4]:2.082973373528E-2)[&rate=6.007266587713637E-4]:7.188666503203E-3,146[&rate=6.007266587713637E-4]:6.663490163765E-1)[&rate=6.007266587713637E-4]:2.461971964713E-1,((((99[&rate=6.007266587713637E-4]:3.168089795455E-1,96[&rate=6.007266587713637E-4]:2.812898538626E-1)[&rate=6.007266587713637E-4]:2.930050697234E-1,((((102[&rate=6.007266587713637E-4]:4.528846011137E-2,((((21[&rate=6.007266587713637E-4]:6.104308125682E-1,28[&rate=6.007266587713637E-4]:6.350883468146E-1)[&rate=6.007266587713637E-4]:2.191074558297E-1,1[&rate=6.007266587713637E-4]:6.78944327814E-2)[&rate=6.007266587713637E-4]:1.242144585893E-1,24[&rate=6.007266587713637E-4]:9.72930809179E-1)[&rate=6.007266587713637E-4]:8.325317795045E-2,((23[&rate=6.007266587713637E-4]:7.319844459296E-1,(20[&rate=6.007266587713637E-4]:6.047447051876E-1,25[&rate=6.007266587713637E-4]:6.239227873793E-1)[&rate=6.007266587713637E-4]:1.190205626599E-1)[&rate=6.007266587713637E-4]:2.123011572575E-1,(140[&rate=6.007266587713637E-4]:3.670363034612E-1,11[&rate=6.007266587713637E-4]:3.862143856529E-1)[&rate=6.007266587713637E-4]:4.73139710685E-1)[&rate=6.007266587713637E-4]:1.009394798327E-1)[&rate=6.007266587713637E-4]:1.507483085983E-1)[&rate=6.007266587713637E-4]:1.851743764176E-1,((142[&rate=6.007266587713637E-4]:4.675965162489E-1,(144[&rate=6.007266587713637E-4]:1.360365989673E-1,(141[&rate=6.007266587713637E-4]:9.988945311823E-2,145[&rate=6.007266587713637E-4]:1.026291791458E-1)[&rate=6.007266587713637E-4]:3.888687187641E-2)[&rate=6.007266587713637E-4]:3.260804652266E-1)[&rate=6.007266587713637E-4]:9.278612623453E-1,(((116[&rate=6.007266587713637E-4]:7.207859320731E-1,((115[&rate=6.007266587713637E-4]:4.657082940583E-1,(((109[&rate=6.007266587713637E-4]:3.771115958087E-1,107[&rate=6.007266587713637E-4]:3.579335136169E-1)[&rate=6.007266587713637E-4]:5.751888974543E-2,(114[&rate=6.007266587713637E-4]:2.490226463532E-1,112[&rate=6.007266587713637E-4]:3.312144271751E-1)[&rate=6.007266587713637E-4]:1.061557844064E-1)[&rate=6.007266587713637E-4]:6.118483142457E-2,108[&rate=6.007266587713637E-4]:4.738975087596E-1)[&rate=6.007266587713637E-4]:4.934503187416E-2)[&rate=6.007266587713637E-4]:1.204741764173E-1,(13[&rate=6.007266587713637E-4]:3.911926573504E-1,19[&rate=6.007266587713637E-4]:4.295488217341E-1)[&rate=6.007266587713637E-4]:2.771815939471E-1)[&rate=6.007266587713637E-4]:1.346034615974E-1)[&rate=6.007266587713637E-4]:7.148305906156E-2,((106[&rate=6.007266587713637E-4]:2.96495911349E-1,((111[&rate=6.007266587713637E-4]:1.116200189529E-1,104[&rate=6.007266587713637E-4]:9.518166278849E-2)[&rate=6.007266587713637E-4]:1.340722934484E-1,139[&rate=6.007266587713637E-4]:4.210347781546E-1)[&rate=6.007266587713637E-4]:6.724195511213E-2)[&rate=6.007266587713637E-4]:4.598336479824E-1,(148[&rate=6.007266587713637E-4]:3.819713540907E-1,143[&rate=6.007266587713637E-4]:3.792316280634E-1)[&rate=6.007266587713637E-4]:3.524403970215E-1)[&rate=6.007266587713637E-4]:9.621340440606E-2)[&rate=6.007266587713637E-4]:4.540973348337E-2,((117[&rate=6.007266587713637E-4]:4.816281652927E-1,(9[&rate=6.007266587713637E-4]:3.855018291952E-1,(4[&rate=6.007266587713637E-4]:1.939452584802E-1,30[&rate=6.007266587713637E-4]:3.665479982062E-1)[&rate=6.007266587713637E-4]:1.422415022219E-1)[&rate=6.007266587713637E-4]:8.516743198786E-2)[&rate=6.007266587713637E-4]:2.597672379084E-1,((105[&rate=6.007266587713637E-4]:4.82848807349E-1,(110[&rate=6.007266587713637E-4]:3.475298728683E-1,113[&rate=6.007266587713637E-4]:3.53009324923E-1)[&rate=6.007266587713637E-4]:1.572367426998E-1)[&rate=6.007266587713637E-4]:1.770458213675E-1,(14[&rate=6.007266587713637E-4]:4.502277732313E-1,17[&rate=6.007266587713637E-4]:4.88583937615E-1)[&rate=6.007266587713637E-4]:2.37064115759E-1)[&rate=6.007266587713637E-4]:5.136378818318E-2)[&rate=6.007266587713637E-4]:1.812148282663E-1)[&rate=6.007266587713637E-4]:3.02984533428E-1)[&rate=6.007266587713637E-4]:8.158040040062E-2)[&rate=6.007266587713637E-4]:1.041610604776E-1,((6[&rate=6.007266587713637E-4]:6.391672682495E-1,(18[&rate=6.007266587713637E-4]:6.057630954069E-1,(15[&rate=6.007266587713637E-4]:3.782014131541E-1,10[&rate=6.007266587713637E-4]:3.398452487706E-1)[&rate=6.007266587713637E-4]:2.193425041706E-1)[&rate=6.007266587713637E-4]:9.641787147274E-2)[&rate=6.007266587713637E-4]:1.59112279944E-1,(3[&rate=6.007266587713637E-4]:5.279268238496E-1,((((92[&rate=6.007266587713637E-4]:4.073700388525E-2,(90[&rate=6.007266587713637E-4]:8.781156025054E-3,91[&rate=6.007266587713637E-4]:8.781156025054E-3)[&rate=6.007266587713637E-4]:3.19558478602E-2)[&rate=6.007266587713637E-4]:5.735664788182E-2,87[&rate=6.007266587713637E-4]:8.439502163006E-2)[&rate=6.007266587713637E-4]:7.427161075939E-2,((86[&rate=6.007266587713637E-4]:3.527296016196E-2,83[&rate=6.007266587713637E-4]:3.527296016196E-2)[&rate=6.007266587713637E-4]:1.426750203764E-2,(84[&rate=6.007266587713637E-4]:1.600329510196E-2,(85[&rate=6.007266587713637E-4]:9.864021307804E-3,93[&rate=6.007266587713637E-4]:2.356265144482E-2)[&rate=6.007266587713637E-4]:6.139273794152E-3)[&rate=6.007266587713637E-4]:3.353716709764E-2)[&rate=6.007266587713637E-4]:1.091261701898E-1)[&rate=6.007266587713637E-4]:1.46451977841E-1,(88[&rate=6.007266587713637E-4]:4.785157714346E-2,89[&rate=6.007266587713637E-4]:6.155020728048E-2)[&rate=6.007266587713637E-4]:2.57267033087E-1)[&rate=6.007266587713637E-4]:7.625342410162E-1)[&rate=6.007266587713637E-4]:2.182979298235E-1)[&rate=6.007266587713637E-4]:5.856594173062E-1)[&rate=6.007266587713637E-4]:5.415516291875E-1,101[&rate=6.007266587713637E-4]:8.706960741391E-1)[&rate=6.007266587713637E-4]:5.620089100801E-1)[&rate=6.007266587713637E-4]:7.321085462316E-3,98[&rate=6.007266587713637E-4]:5.95277211234E-1)[&rate=6.007266587713637E-4]:3.044115713021E-2,((94[&rate=6.007266587713637E-4]:2.117625121817E-1,100[&rate=6.007266587713637E-4]:2.117625121817E-1)[&rate=6.007266587713637E-4]:2.223570520686E-1,95[&rate=6.007266587713637E-4]:5.188190178023E-1)[&rate=6.007266587713637E-4]:1.178283123106E-1)[&rate=6.007266587713637E-4]:2.95024565795E-1)[&rate=6.007266587713637E-4]:2.03350563585E-1,38[&rate=6.007266587713637E-4]:9.273721862689E-1)[&rate=6.007266587713637E-4]:4.492029623383E-1)[&rate=6.007266587713637E-4]:1.133088963206E-1)[&rate=6.007266587713637E-4]:3.831103520477E-3)[&rate=6.007266587713637E-4]:5.49578953954E-3);
tree STATE_25920000 [&joint=-20976.48988537879,lnP=-20976.48988537879] = [&R] ((32[&rate=5.654430310932278E-4]:8.340814721076E-3,33[&rate=5.654430310932278E-4]:1.382026677579E-2)[&rate=5.654430310932278E-4]:1.237645647773E-2,((((45[&rate=5.654430310932278E-4]:8.133690717428E-1,(((41[&rate=5.654430310932278E-4]:4.580208908432E-1,(42[&rate=5.654430310932278E-4]:4.616817589283E-1,48[&rate=5.654430310932278E-4]:4.999331250486E-1)[&rate=5.654430310932278E-4]:1.80361278906E-3)[&rate=5.654430310932278E-4]:1.11752784461E-1,(46[&rate=5.654430310932278E-4]:4.850939482717E-1,43[&rate=5.654430310932278E-4]:4.850939482717E-1)[&rate=5.654430310932278E-4]:1.393245357754E-1)[&rate=5.654430310932278E-4]:3.579492647747E-2,((50[&rate=5.654430310932278E-4]:4.257171596171E-1,49[&rate=5.654430310932278E-4]:4.257171596171E-1)[&rate=5.654430310932278E-4]:1.546469112443E-1,((47[&rate=5.654430310932278E-4]:2.39740474999E-1,44[&rate=5.654430310932278E-4]:2.342759941247E-1)[&rate=5.654430310932278E-4]:6.060029521603E-2,51[&rate=5.654430310932278E-4]:2.730183658435E-1)[&rate=5.654430310932278E-4]:3.128101858921E-1)[&rate=5.654430310932278E-4]:4.706245441744E-2)[&rate=5.654430310932278E-4]:1.613523825296E-1)[&rate=5.654430310932278E-4]:2.303987713415E-1,(35[&rate=5.654430310932278E-4]:2.753266807657E-1,((121[&rate=5.654430310932278E-4]:2.120111227068E0,((128[&rate=5.654430310932278E-4]:1.341318319452E0,(((118[&rate=5.654430310932278E-4]:5.544994447507E-1,69[&rate=5.654430310932278E-4]:5.654583488604E-1)[&rate=5.654430310932278E-4]:7.767435149516E-2,(131[&rate=5.654430310932278E-4]:2.308046850679E-1,((132[&rate=5.654430310932278E-4]:1.174722626001E-1,129[&rate=5.654430310932278E-4]:1.147325365727E-1)[&rate=5.654430310932278E-4]:8.153783699168E-2,130[&rate=5.654430310932278E-4]:1.962703735644E-1)[&rate=5.654430310932278E-4]:3.179458547615E-2)[&rate=5.654430310932278E-4]:2.671225358354E-1)[&rate=5.654430310932278E-4]:7.281351156898E-1,((62[&rate=5.654430310932278E-4]:4.906904599668E-1,((64[&rate=5.654430310932278E-4]:2.30847426616E-1,60[&rate=5.654430310932278E-4]:8.016249510927E-2)[&rate=5.654430310932278E-4]:2.24496716368E-2,65[&rate=5.654430310932278E-4]:1.026121667461E-1)[&rate=5.654430310932278E-4]:1.96297471303E-1)[&rate=5.654430310932278E-4]:1.693451148739E-1,(63[&rate=5.654430310932278E-4]:2.397132469992E-1,61[&rate=5.654430310932278E-4]:2.808091374103E-1)[&rate=5.654430310932278E-4]:3.792264374305E-1)[&rate=5.654430310932278E-4]:7.002733370949E-1)[&rate=5.654430310932278E-4]:1.207354349135E-1)[&rate=5.654430310932278E-4]:1.248530818707E-1,127[&rate=5.654430310932278E-4]:2.504527565706E0)[&rate=5.654430310932278E-4]:5.667955177259E-2)[&rate=5.654430310932278E-4]:4.148549481377E-2,36[&rate=5.654430310932278E-4]:8.214466708703E-2)[&rate=5.654430310932278E-4]:2.397573561445E-1)[&rate=5.654430310932278E-4]:1.307025132218E-2)[&rate=5.654430310932278E-4]:3.810373944238E-1,((147[&rate=5.654430310932278E-4]:6.77517451865E-1,((((((95[&rate=5.654430310932278E-4]:4.875812412294E-1,(100[&rate=5.654430310932278E-4]:3.542910995168E-1,94[&rate=5.654430310932278E-4]:3.542910995168E-1)[&rate=5.654430310932278E-4]:4.859068816056E-2)[&rate=5.654430310932278E-4]:1.193982519657E-1,(99[&rate=5.654430310932278E-4]:5.342268463777E-1,96[&rate=5.654430310932278E-4]:4.987077206948E-1)[&rate=5.654430310932278E-4]:8.368160856596E-2)[&rate=5.654430310932278E-4]:2.806871533569E-3,98[&rate=5.654430310932278E-4]:5.9885740298E-1)[&rate=5.654430310932278E-4]:1.316517902774E-1,(((((3[&rate=5.654430310932278E-4]:6.914512968924E-1,(((88[&rate=5.654430310932278E-4]:1.570090933059E-1,89[&rate=5.654430310932278E-4]:1.707077234429E-1)[&rate=5.654430310932278E-4]:1.145332780006E-1,87[&rate=5.654430310932278E-4]:2.715423713065E-1)[&rate=5.654430310932278E-4]:3.945422881528E-2,(((86[&rate=5.654430310932278E-4]:1.593243136213E-1,83[&rate=5.654430310932278E-4]:1.593243136213E-1)[&rate=5.654430310932278E-4]:4.673867296011E-3,(85[&rate=5.654430310932278E-4]:1.618865678429E-1,(84[&rate=5.654430310932278E-4]:1.101952150593E-1,93[&rate=5.654430310932278E-4]:1.238938451964E-1)[&rate=5.654430310932278E-4]:5.169135278355E-2)[&rate=5.654430310932278E-4]:2.111613074409E-3)[&rate=5.654430310932278E-4]:5.397045155486E-2,(92[&rate=5.654430310932278E-4]:1.700638092972E-1,(90[&rate=5.654430310932278E-4]:9.544322110161E-2,91[&rate=5.654430310932278E-4]:9.544322110161E-2)[&rate=5.654430310932278E-4]:7.462058819559E-2)[&rate=5.654430310932278E-4]:6.160345331197E-2)[&rate=5.654430310932278E-4]:9.302796764964E-2)[&rate=5.654430310932278E-4]:9.201807241678E-1)[&rate=5.654430310932278E-4]:2.871474131666E-2,(((15[&rate=5.654430310932278E-4]:4.917614939332E-1,10[&rate=5.654430310932278E-4]:4.534053295497E-1)[&rate=5.654430310932278E-4]:1.831234088039E-1,6[&rate=5.654430310932278E-4]:6.200903821892E-1)[&rate=5.654430310932278E-4]:7.229396204614E-2,18[&rate=5.654430310932278E-4]:7.553980428655E-1)[&rate=5.654430310932278E-4]:7.983648849424E-2)[&rate=5.654430310932278E-4]:6.430031275496E-1,((((24[&rate=5.654430310932278E-4]:8.708126647665E-1,(1[&rate=5.654430310932278E-4]:1.478161453542E-2,(21[&rate=5.654430310932278E-4]:4.281483104404E-1,28[&rate=5.654430310932278E-4]:4.528058446869E-1)[&rate=5.654430310932278E-4]:3.482771397115E-1)[&rate=5.654430310932278E-4]:7.520913242288E-2)[&rate=5.654430310932278E-4]:3.427688288349E-1,102[&rate=5.654430310932278E-4]:5.193765798507E-2)[&rate=5.654430310932278E-4]:6.05962036634E-2,((20[&rate=5.654430310932278E-4]:4.26414347043E-1,(23[&rate=5.654430310932278E-4]:3.667707758306E-1,25[&rate=5.654430310932278E-4]:3.777296799402E-1)[&rate=5.654430310932278E-4]:6.786274929451E-2)[&rate=5.654430310932278E-4]:4.073727148948E-1,(140[&rate=5.654430310932278E-4]:7.296769242466E-1,11[&rate=5.654430310932278E-4]:7.488550064383E-1)[&rate=5.654430310932278E-4]:8.219726732349E-3)[&rate=5.654430310932278E-4]:4.212125531353E-1)[&rate=5.654430310932278E-4]:7.618834005273E-2,(((((108[&rate=5.654430310932278E-4]:4.394405357337E-1,(107[&rate=5.654430310932278E-4]:3.239975356384E-1,(109[&rate=5.654430310932278E-4]:3.179724729642E-1,(114[&rate=5.654430310932278E-4]:1.567109642794E-1,112[&rate=5.654430310932278E-4]:2.389027451013E-1)[&rate=5.654430310932278E-4]:8.180945389028E-2)[&rate=5.654430310932278E-4]:2.520314486595E-2)[&rate=5.654430310932278E-4]:1.181827261226E-1)[&rate=5.654430310932278E-4]:3.487298912764E-1,((13[&rate=5.654430310932278E-4]:6.470610173994E-1,19[&rate=5.654430310932278E-4]:6.854171817831E-1)[&rate=5.654430310932278E-4]:1.112468586062E-1,115[&rate=5.654430310932278E-4]:6.761160951838E-1)[&rate=5.654430310932278E-4]:5.452008525086E-2)[&rate=5.654430310932278E-4]:1.698622549773E-1,((148[&rate=5.654430310932278E-4]:2.953788371658E-1,143[&rate=5.654430310932278E-4]:2.926391111384E-1)[&rate=5.654430310932278E-4]:3.95032051059E-1,(((111[&rate=5.654430310932278E-4]:9.939715689669E-2,139[&rate=5.654430310932278E-4]:2.747396226501E-1)[&rate=5.654430310932278E-4]:3.736738361674E-1,(104[&rate=5.654430310932278E-4]:2.871306784577E-1,106[&rate=5.654430310932278E-4]:2.871306784577E-1)[&rate=5.654430310932278E-4]:1.69501958442E-1)[&rate=5.654430310932278E-4]:1.942442948277E-1,116[&rate=5.654430310932278E-4]:5.906029591247E-1)[&rate=5.654430310932278E-4]:6.145176471641E-2)[&rate=5.654430310932278E-4]:2.484437115709E-1)[&rate=5.654430310932278E-4]:9.29782061563E-2,(((110[&rate=5.654430310932278E-4]:4.634480241026E-1,105[&rate=5.654430310932278E-4]:4.415302158835E-1)[&rate=5.654430310932278E-4]:1.986538156379E-1,113[&rate=5.654430310932278E-4]:6.675812917952E-1)[&rate=5.654430310932278E-4]:8.97788145728E-2,((14[&rate=5.654430310932278E-4]:4.917208985373E-1,17[&rate=5.654430310932278E-4]:5.30077062921E-1)[&rate=5.654430310932278E-4]:1.758128059394E-1,((4[&rate=5.654430310932278E-4]:2.83658485069E-1,30[&rate=5.654430310932278E-4]:4.56261224795E-1)[&rate=5.654430310932278E-4]:1.974176773621E-1,(9[&rate=5.654430310932278E-4]:4.769286309008E-1,117[&rate=5.654430310932278E-4]:4.878875350104E-1)[&rate=5.654430310932278E-4]:5.346260002335E-2)[&rate=5.654430310932278E-4]:1.289232954705E-1)[&rate=5.654430310932278E-4]:8.982640189132E-2)[&rate=5.654430310932278E-4]:3.183083160221E-1)[&rate=5.654430310932278E-4]:3.775230557374E-2,(142[&rate=5.654430310932278E-4]:8.559443261041E-1,(144[&rate=5.654430310932278E-4]:2.465789391044E-1,(141[&rate=5.654430310932278E-4]:1.827048072774E-1,145[&rate=5.654430310932278E-4]:1.85444533305E-1)[&rate=5.654430310932278E-4]:6.661385785439E-2)[&rate=5.654430310932278E-4]:6.038859349447E-1)[&rate=5.654430310932278E-4]:4.30079141586E-1)[&rate=5.654430310932278E-4]:1.492740764769E-1)[&rate=5.654430310932278E-4]:1.771866900849E-1)[&rate=5.654430310932278E-4]:4.696897840943E-1,101[&rate=5.654430310932278E-4]:8.301192238254E-1)[&rate=5.654430310932278E-4]:6.937299377052E-1,(((16[&rate=5.654430310932278E-4]:2.472262890752E0,40[&rate=5.654430310932278E-4]:3.867699646348E-1)[&rate=5.654430310932278E-4]:1.453890526292E-1,146[&rate=5.654430310932278E-4]:6.52377596499E-1)[&rate=5.654430310932278E-4]:5.705492508678E-3,97[&rate=5.654430310932278E-4]:4.668262584065E-1)[&rate=5.654430310932278E-4]:1.282049276411E-2)[&rate=5.654430310932278E-4]:5.140889017424E-2)[&rate=5.654430310932278E-4]:7.501469131239E-4,(((22[&rate=5.654430310932278E-4]:4.133450023683E-1,27[&rate=5.654430310932278E-4]:4.297833585327E-1)[&rate=5.654430310932278E-4]:3.032931919594E-1,(2[&rate=5.654430310932278E-4]:4.174246103104E-1,31[&rate=5.654430310932278E-4]:6.448218705845E-1)[&rate=5.654430310932278E-4]:1.266108442913E-1)[&rate=5.654430310932278E-4]:7.233427805394E-2,(26[&rate=5.654430310932278E-4]:5.453599873067E-1,(7[&rate=5.654430310932278E-4]:8.831841956018E-2,8[&rate=5.654430310932278E-4]:8.831841956018E-2)[&rate=5.654430310932278E-4]:3.50192252678E-1)[&rate=5.654430310932278E-4]:2.545713891846E-1)[&rate=5.654430310932278E-4]:1.943200109798E0)[&rate=5.654430310932278E-4]:7.477099645479E-3,39[&rate=5.654430310932278E-4]:6.103211392697E-1)[&rate=5.654430310932278E-4]:9.819263415029E-3)[&rate=5.654430310932278E-4]:2.195768598838E-1,38[&rate=5.654430310932278E-4]:7.714112516394E-1)[&rate=5.654430310932278E-4]:5.003885213877E-1)[&rate=5.654430310932278E-4]:2.322930382262E-1,(((((((135[&rate=5.654430310932278E-4]:4.983822444626E-1,(138[&rate=5.654430310932278E-4]:2.268189369716E-1,136[&rate=5.654430310932278E-4]:9.531208765641E-2)[&rate=5.654430310932278E-4]:4.71563307491E-1)[&rate=5.654430310932278E-4]:1.045589223079E0,119[&rate=5.654430310932278E-4]:1.891916673021E0)[&rate=5.654430310932278E-4]:1.0202332625E-1,(120[&rate=5.654430310932278E-4]:1.710332526023E0,126[&rate=5.654430310932278E-4]:1.020520414338E0)[&rate=5.654430310932278E-4]:1.877170622892E-1)[&rate=5.654430310932278E-4]:2.769223406865E-1,66[&rate=5.654430310932278E-4]:2.379856276284E-1)[&rate=5.654430310932278E-4]:1.11374721031E-1,(((124[&rate=5.654430310932278E-4]:2.938687527434E-1,122[&rate=5.654430310932278E-4]:2.966009931805E-1)[&rate=5.654430310932278E-4]:7.677864674396E-2,123[&rate=5.654430310932278E-4]:3.733796399245E-1)[&rate=5.654430310932278E-4]:2.743903310491E-1,67[&rate=5.654430310932278E-4]:1.464974206329E-1)[&rate=5.654430310932278E-4]:2.028629280264E-1)[&rate=5.654430310932278E-4]:5.194893644655E-1,34[&rate=5.654430310932278E-4]:5.836014494832E-3)[&rate=5.654430310932278E-4]:2.744353632358E-2,((((52[&rate=5.654430310932278E-4]:7.987090095282E-1,(((12[&rate=5.654430310932278E-4]:1.608178676785E-1,5[&rate=5.654430310932278E-4]:1.22461703295E-1)[&rate=5.654430310932278E-4]:1.001222745299E-1,29[&rate=5.654430310932278E-4]:3.677894572769E-1)[&rate=5.654430310932278E-4]:2.552995534043E-1,103[&rate=5.654430310932278E-4]:3.902122983524E-1)[&rate=5.654430310932278E-4]:2.072790445737E0)[&rate=5.654430310932278E-4]:1.121693844561E-1,((((74[&rate=5.654430310932278E-4]:4.352250523203E-1,((75[&rate=5.654430310932278E-4]:3.341115992492E-1,70[&rate=5.654430310932278E-4]:2.957554348658E-1)[&rate=5.654430310932278E-4]:1.54289136541E-2,76[&rate=5.654430310932278E-4]:3.495405129033E-1)[&rate=5.654430310932278E-4]:8.5684539417E-2)[&rate=5.654430310932278E-4]:2.085652367291E-1,(((73[&rate=5.654430310932278E-4]:3.70287040061E-1,(71[&rate=5.654430310932278E-4]:1.59024418796E-1,77[&rate=5.654430310932278E-4]:2.220381174261E-1)[&rate=5.654430310932278E-4]:1.427694705802E-1)[&rate=5.654430310932278E-4]:1.085607306851E-2,((82[&rate=5.654430310932278E-4]:3.187695861287E-1,79[&rate=5.654430310932278E-4]:3.105504080466E-1)[&rate=5.654430310932278E-4]:1.794879943982E-2,(78[&rate=5.654430310932278E-4]:2.948911384447E-1,72[&rate=5.654430310932278E-4]:2.729733302254E-1)[&rate=5.654430310932278E-4]:3.360806904173E-2)[&rate=5.654430310932278E-4]:1.154801523227E-2)[&rate=5.654430310932278E-4]:1.443327345413E-1,(80[&rate=5.654430310932278E-4]:9.896196022412E-2,81[&rate=5.654430310932278E-4]:9.896196022412E-2)[&rate=5.654430310932278E-4]:3.771988189536E-1)[&rate=5.654430310932278E-4]:1.183144413785E-1)[&rate=5.654430310932278E-4]:7.175400045232E-1,(133[&rate=5.654430310932278E-4]:6.459021938513E-1,(134[&rate=5.654430310932278E-4]:3.977093066527E-1,137[&rate=5.654430310932278E-4]:4.689421833649E-1)[&rate=5.654430310932278E-4]:2.180559008974E-1)[&rate=5.654430310932278E-4]:7.510445380774E-1)[&rate=5.654430310932278E-4]:2.094204100131E-1,53[&rate=5.654430310932278E-4]:8.242876449736E-1)[&rate=5.654430310932278E-4]:7.839402769927E-2)[&rate=5.654430310932278E-4]:3.249161360969E-1,125[&rate=5.654430310932278E-4]:1.017215295109E0)[&rate=5.654430310932278E-4]:2.403070133235E-1,(((((57[&rate=5.654430310932278E-4]:3.158154489144E-1,(54[&rate=5.654430310932278E-4]:2.631102605174E-1,37[&rate=5.654430310932278E-4]:3.396129927578E-1)[&rate=5.654430310932278E-4]:1.172158183961E-2)[&rate=5.654430310932278E-4]:1.059470134974E-2,58[&rate=5.654430310932278E-4]:3.428035928871E-1)[&rate=5.654430310932278E-4]:9.268333794324E-3,(56[&rate=5.654430310932278E-4]:2.64368524404E-1,55[&rate=5.654430310932278E-4]:2.64368524404E-1)[&rate=5.654430310932278E-4]:6.038099790573E-2)[&rate=5.654430310932278E-4]:7.437044806513E-2,59[&rate=5.654430310932278E-4]:4.073166916864E-1)[&rate=5.654430310932278E-4]:2.697310614529E-1,68[&rate=5.654430310932278E-4]:6.278674252704E-1)[&rate=5.654430310932278E-4]:4.62988216495E-1)[&rate=5.654430310932278E-4]:3.531582454554E-1)[&rate=5.654430310932278E-4]:5.434115289364E-3)[&rate=5.654430310932278E-4]:3.921413310114E-3);
tree STATE_26010000 [&joint=-20980.935499709547,lnP=-20980.935499709547] = [&R] ((((126[&rate=4.927571206543383E-4]:1.114985221365E0,((119[&rate=4.927571206543383E-4]:1.085991375395E0,120[&rate=4.927571206543383E-4]:9.901009644366E-1)[&rate=4.927571206543383E-4]:7.407934131794E-1,(135[&rate=4.927571206543383E-4]:5.887734404732E-1,(138[&rate=4.927571206543383E-4]:2.749829243808E-1,136[&rate=4.927571206543383E-4]:1.434760750656E-1)[&rate=4.927571206543383E-4]:5.137905160925E-1)[&rate=4.927571206543383E-4]:8.900661426223E-1)[&rate=4.927571206543383E-4]:7.390295543378E-2)[&rate=4.927571206543383E-4]:6.156389574699E-1,66[&rate=4.927571206543383E-4]:4.834499891497E-1)[&rate=4.927571206543383E-4]:1.582382441103E-1,(((123[&rate=4.927571206543383E-4]:2.374771371031E-2,124[&rate=4.927571206543383E-4]:2.101547327318E-2)[&rate=4.927571206543383E-4]:2.464163071082E-1,122[&rate=4.927571206543383E-4]:2.701640208185E-1)[&rate=4.927571206543383E-4]:4.386853707577E-1,67[&rate=4.927571206543383E-4]:2.075768412356E-1)[&rate=4.927571206543383E-4]:4.341113920244E-1)[&rate=4.927571206543383E-4]:3.380818706065E-1,((32[&rate=4.927571206543383E-4]:7.035914012752E-2,((((35[&rate=4.927571206543383E-4]:1.551870761049E-1,(36[&rate=4.927571206543383E-4]:8.933148480889E-2,127[&rate=4.927571206543383E-4]:2.609879430014E0)[&rate=4.927571206543383E-4]:1.124309337617E-1)[&rate=4.927571206543383E-4]:3.384127269911E-1,(((65[&rate=4.927571206543383E-4]:2.939484926179E-1,((64[&rate=4.927571206543383E-4]:3.042886315557E-1,60[&rate=4.927571206543383E-4]:1.53603700049E-1)[&rate=4.927571206543383E-4]:1.016817472143E-1,62[&rate=4.927571206543383E-4]:4.470662691811E-1)[&rate=4.927571206543383E-4]:3.866304535451E-2)[&rate=4.927571206543383E-4]:8.568078790149E-1,(63[&rate=4.927571206543383E-4]:1.1683974954E-1,61[&rate=4.927571206543383E-4]:1.57935639951E-1)[&rate=4.927571206543383E-4]:1.184601553599E0)[&rate=4.927571206543383E-4]:7.839361876994E-1,((45[&rate=4.927571206543383E-4]:8.317073096247E-1,(((49[&rate=4.927571206543383E-4]:2.232429223746E-1,50[&rate=4.927571206543383E-4]:2.232429223746E-1)[&rate=4.927571206543383E-4]:3.889715801197E-1,(51[&rate=4.927571206543383E-4]:4.614000968253E-1,(44[&rate=4.927571206543383E-4]:4.606823615383E-1,47[&rate=4.927571206543383E-4]:4.661468424126E-1)[&rate=4.927571206543383E-4]:2.257565878416E-2)[&rate=4.927571206543383E-4]:1.562788865433E-1)[&rate=4.927571206543383E-4]:7.716616698205E-2,(46[&rate=4.927571206543383E-4]:5.866848895924E-1,(43[&rate=4.927571206543383E-4]:5.226444149118E-1,((48[&rate=4.927571206543383E-4]:3.075820383915E-1,42[&rate=4.927571206543383E-4]:2.693306722713E-1)[&rate=4.927571206543383E-4]:8.784493195225E-3,41[&rate=4.927571206543383E-4]:2.726506845923E-1)[&rate=4.927571206543383E-4]:1.953489215766E-1)[&rate=4.927571206543383E-4]:6.404047468061E-2)[&rate=4.927571206543383E-4]:1.354826651296E-1)[&rate=4.927571206543383E-4]:1.17736476214E-1)[&rate=4.927571206543383E-4]:1.889591699817E-1,(128[&rate=4.927571206543383E-4]:1.325119301185E0,(118[&rate=4.927571206543383E-4]:1.188262599739E0,((132[&rate=4.927571206543383E-4]:3.46046421646E-1,((131[&rate=4.927571206543383E-4]:1.191248811512E-1,130[&rate=4.927571206543383E-4]:1.163851551238E-1)[&rate=4.927571206543383E-4]:2.153691669001E-1,129[&rate=4.927571206543383E-4]:3.317543220239E-1)[&rate=4.927571206543383E-4]:1.155237359474E-2)[&rate=4.927571206543383E-4]:6.487138145501E-1,69[&rate=4.927571206543383E-4]:1.139965715648E0)[&rate=4.927571206543383E-4]:5.925578820065E-2)[&rate=4.927571206543383E-4]:2.765827288433E-1)[&rate=4.927571206543383E-4]:4.689433907123E-1)[&rate=4.927571206543383E-4]:1.926846619549E-1)[&rate=4.927571206543383E-4]:3.561957253106E-2)[&rate=4.927571206543383E-4]:2.041932099087E-3,121[&rate=4.927571206543383E-4]:2.621669132455E0)[&rate=4.927571206543383E-4]:1.448014088552E-1,(38[&rate=4.927571206543383E-4]:8.069595254149E-1,(((((((((105[&rate=4.927571206543383E-4]:7.627904274195E-1,113[&rate=4.927571206543383E-4]:7.901876876933E-1)[&rate=4.927571206543383E-4]:3.217355566583E-2,110[&rate=4.927571206543383E-4]:8.168817913044E-1)[&rate=4.927571206543383E-4]:2.456859439926E-1,((117[&rate=4.927571206543383E-4]:6.359525370407E-1,9[&rate=4.927571206543383E-4]:6.24993632931E-1)[&rate=4.927571206543383E-4]:1.608814823762E-1,((4[&rate=4.927571206543383E-4]:2.802017500396E-1,30[&rate=4.927571206543383E-4]:4.528044897656E-1)[&rate=4.927571206543383E-4]:4.146072366409E-1,(14[&rate=4.927571206543383E-4]:2.879206662439E-1,17[&rate=4.927571206543383E-4]:3.262768306276E-1)[&rate=4.927571206543383E-4]:4.644225670117E-1)[&rate=4.927571206543383E-4]:4.175106013368E-2)[&rate=4.927571206543383E-4]:2.739528939624E-1)[&rate=4.927571206543383E-4]:2.199129331532E-1,(((116[&rate=4.927571206543383E-4]:7.661089781006E-1,(148[&rate=4.927571206543383E-4]:2.817072209722E-1,143[&rate=4.927571206543383E-4]:2.789674949449E-1)[&rate=4.927571206543383E-4]:5.22757921512E-1)[&rate=4.927571206543383E-4]:2.627274070185E-3,((104[&rate=4.927571206543383E-4]:3.062620468374E-1,(106[&rate=4.927571206543383E-4]:1.996658064906E-1,111[&rate=4.927571206543383E-4]:2.16104162655E-1)[&rate=4.927571206543383E-4]:1.065962403468E-1)[&rate=4.927571206543383E-4]:1.190188048323E-1,139[&rate=4.927571206543383E-4]:6.170616735875E-1)[&rate=4.927571206543383E-4]:4.037293731038E-1)[&rate=4.927571206543383E-4]:3.605507405535E-2,(((108[&rate=4.927571206543383E-4]:2.786502870326E-1,107[&rate=4.927571206543383E-4]:2.8139001306E-1)[&rate=4.927571206543383E-4]:2.798268408866E-1,(109[&rate=4.927571206543383E-4]:4.431309423043E-1,(112[&rate=4.927571206543383E-4]:3.522929009462E-1,114[&rate=4.927571206543383E-4]:2.701011201243E-1)[&rate=4.927571206543383E-4]:9.357776738549E-2)[&rate=4.927571206543383E-4]:1.37263993834E-1)[&rate=4.927571206543383E-4]:2.477213628751E-1,((13[&rate=4.927571206543383E-4]:2.737579880468E-1,19[&rate=4.927571206543383E-4]:3.121141524305E-1)[&rate=4.927571206543383E-4]:1.8427513928E-2,115[&rate=4.927571206543383E-4]:2.09993721153E-1)[&rate=4.927571206543383E-4]:5.38670523066E-1)[&rate=4.927571206543383E-4]:5.612708200714E-2)[&rate=4.927571206543383E-4]:4.00977013457E-1)[&rate=4.927571206543383E-4]:1.908118146717E-1,((142[&rate=4.927571206543383E-4]:6.173492211945E-1,((145[&rate=4.927571206543383E-4]:1.559347564412E-1,141[&rate=4.927571206543383E-4]:1.531950304136E-1)[&rate=4.927571206543383E-4]:2.592426279077E-1,144[&rate=4.927571206543383E-4]:4.09697932294E-1)[&rate=4.927571206543383E-4]:2.021718368456E-1)[&rate=4.927571206543383E-4]:1.021262032923E0,(((23[&rate=4.927571206543383E-4]:6.796562762423E-1,(25[&rate=4.927571206543383E-4]:6.074793539841E-1,20[&rate=4.927571206543383E-4]:5.883012717924E-1)[&rate=4.927571206543383E-4]:8.313582636782E-2)[&rate=4.927571206543383E-4]:1.707198961086E-1,(11[&rate=4.927571206543383E-4]:4.176712465731E-1,140[&rate=4.927571206543383E-4]:3.984931643814E-1)[&rate=4.927571206543383E-4]:3.477734189285E-1)[&rate=4.927571206543383E-4]:6.607219693545E-1,((24[&rate=4.927571206543383E-4]:9.545165734352E-1,((28[&rate=4.927571206543383E-4]:6.376802236169E-1,21[&rate=4.927571206543383E-4]:6.130226893704E-1)[&rate=4.927571206543383E-4]:2.817785783549E-1,1[&rate=4.927571206543383E-4]:1.331574321088E-1)[&rate=4.927571206543383E-4]:4.053722351821E-2)[&rate=4.927571206543383E-4]:5.430987620088E-1,102[&rate=4.927571206543383E-4]:3.359714998277E-1)[&rate=4.927571206543383E-4]:2.444171037086E-2)[&rate=4.927571206543383E-4]:3.162270145292E-2)[&rate=4.927571206543383E-4]:1.276342078557E-2)[&rate=4.927571206543383E-4]:3.805159534603E-2,(((15[&rate=4.927571206543383E-4]:3.353635196619E-1,10[&rate=4.927571206543383E-4]:2.970073552785E-1)[&rate=4.927571206543383E-4]:3.084867830224E-1,(18[&rate=4.927571206543383E-4]:2.331465654281E-1,6[&rate=4.927571206543383E-4]:1.70132866798E-1)[&rate=4.927571206543383E-4]:4.189229153384E-1)[&rate=4.927571206543383E-4]:2.128986142055E-1,(((88[&rate=4.927571206543383E-4]:2.143611767021E-1,89[&rate=4.927571206543383E-4]:2.280598068391E-1)[&rate=4.927571206543383E-4]:5.129075370021E-1,((((83[&rate=4.927571206543383E-4]:5.305449258139E-2,85[&rate=4.927571206543383E-4]:5.305449258139E-2)[&rate=4.927571206543383E-4]:1.474238304831E-1,(84[&rate=4.927571206543383E-4]:9.304757202211E-2,(86[&rate=4.927571206543383E-4]:8.39032254517E-2,93[&rate=4.927571206543383E-4]:9.760185558871E-2)[&rate=4.927571206543383E-4]:9.144346570412E-3)[&rate=4.927571206543383E-4]:1.074307510424E-1)[&rate=4.927571206543383E-4]:1.048524053843E-1,87[&rate=4.927571206543383E-4]:3.053307284488E-1)[&rate=4.927571206543383E-4]:1.02360776204E-1,(92[&rate=4.927571206543383E-4]:1.579959159222E-1,(91[&rate=4.927571206543383E-4]:1.305387173123E-1,90[&rate=4.927571206543383E-4]:1.305387173123E-1)[&rate=4.927571206543383E-4]:2.745719860987E-2)[&rate=4.927571206543383E-4]:2.633942188676E-1)[&rate=4.927571206543383E-4]:3.195772090514E-1)[&rate=4.927571206543383E-4]:5.344459854083E-1,3[&rate=4.927571206543383E-4]:7.219886717154E-1)[&rate=4.927571206543383E-4]:2.791093010606E-2)[&rate=4.927571206543383E-4]:6.902115999343E-1)[&rate=4.927571206543383E-4]:7.40266908208E-1,101[&rate=4.927571206543383E-4]:1.177638383936E0)[&rate=4.927571206543383E-4]:5.08042978431E-1,((95[&rate=4.927571206543383E-4]:5.652859984728E-1,(100[&rate=4.927571206543383E-4]:2.888549073965E-1,94[&rate=4.927571206543383E-4]:2.888549073965E-1)[&rate=4.927571206543383E-4]:1.917316375242E-1)[&rate=4.927571206543383E-4]:1.566514571586E-1,((98[&rate=4.927571206543383E-4]:5.901198349426E-1,97[&rate=4.927571206543383E-4]:3.906662830301E-1)[&rate=4.927571206543383E-4]:6.274772663092E-2,(99[&rate=4.927571206543383E-4]:5.910999478093E-1,96[&rate=4.927571206543383E-4]:5.555808221264E-1)[&rate=4.927571206543383E-4]:8.362553726142E-2)[&rate=4.927571206543383E-4]:5.814093230919E-2)[&rate=4.927571206543383E-4]:1.29924010037E-1)[&rate=4.927571206543383E-4]:9.640001018815E-2,(40[&rate=4.927571206543383E-4]:7.779526981579E-1,(146[&rate=4.927571206543383E-4]:8.753017148919E-1,(((((26[&rate=4.927571206543383E-4]:9.011608497487E-1,(7[&rate=4.927571206543383E-4]:2.506910485977E-1,8[&rate=4.927571206543383E-4]:2.506910485977E-1)[&rate=4.927571206543383E-4]:5.436204860825E-1)[&rate=4.927571206543383E-4]:4.045884967821E-2,(31[&rate=4.927571206543383E-4]:9.649834094199E-1,(22[&rate=4.927571206543383E-4]:2.961499153137E-1,27[&rate=4.927571206543383E-4]:3.125882714781E-1)[&rate=4.927571206543383E-4]:6.140389735581E-1)[&rate=4.927571206543383E-4]:2.04719064454E-2)[&rate=4.927571206543383E-4]:1.288088171864E-1,2[&rate=4.927571206543383E-4]:8.868668727776E-1)[&rate=4.927571206543383E-4]:1.50770010144E0,39[&rate=4.927571206543383E-4]:4.37841171388E-1)[&rate=4.927571206543383E-4]:1.68089348155E-1,(16[&rate=4.927571206543383E-4]:2.632201078745E0,147[&rate=4.927571206543383E-4]:6.040852018086E-1)[&rate=4.927571206543383E-4]:5.922236691476E-2)[&rate=4.927571206543383E-4]:1.49152616114E-1)[&rate=4.927571206543383E-4]:2.286956250092E-2)[&rate=4.927571206543383E-4]:3.096451540357E-2)[&rate=4.927571206543383E-4]:6.634832278247E-2)[&rate=4.927571206543383E-4]:4.358490651509E-1)[&rate=4.927571206543383E-4]:3.148475029264E-1)[&rate=4.927571206543383E-4]:1.731078375593E-2,((34[&rate=4.927571206543383E-4]:5.018035184889E-2,33[&rate=4.927571206543383E-4]:3.374199568452E-2)[&rate=4.927571206543383E-4]:3.77831512792E-2,(((((((((12[&rate=4.927571206543383E-4]:2.581594324849E-1,5[&rate=4.927571206543383E-4]:2.198032681015E-1)[&rate=4.927571206543383E-4]:2.864653685127E-1,29[&rate=4.927571206543383E-4]:6.514741160662E-1)[&rate=4.927571206543383E-4]:8.591591764263E-2,103[&rate=4.927571206543383E-4]:5.0451332138E-1)[&rate=4.927571206543383E-4]:1.774474984164E0,(133[&rate=4.927571206543383E-4]:5.61467784664E-1,(137[&rate=4.927571206543383E-4]:5.814723882485E-1,134[&rate=4.927571206543383E-4]:5.102395115363E-1)[&rate=4.927571206543383E-4]:2.109128682656E-2)[&rate=4.927571206543383E-4]:8.271095619756E-1)[&rate=4.927571206543383E-4]:7.809387317073E-2,52[&rate=4.927571206543383E-4]:6.927884441534E-1)[&rate=4.927571206543383E-4]:4.794045671948E-2,53[&rate=4.927571206543383E-4]:7.325321795615E-1)[&rate=4.927571206543383E-4]:5.270851325589E-2,((((74[&rate=4.927571206543383E-4]:4.483757973053E-1,70[&rate=4.927571206543383E-4]:4.100196329218E-1)[&rate=4.927571206543383E-4]:3.147682988854E-2,76[&rate=4.927571206543383E-4]:4.798526271938E-1)[&rate=4.927571206543383E-4]:2.040617153785E-2,75[&rate=4.927571206543383E-4]:5.002587987317E-1)[&rate=4.927571206543383E-4]:4.386457300201E-1,(71[&rate=4.927571206543383E-4]:3.917008004935E-1,(((80[&rate=4.927571206543383E-4]:1.009648590523E-1,81[&rate=4.927571206543383E-4]:1.009648590523E-1)[&rate=4.927571206543383E-4]:2.748031329313E-1,(((82[&rate=4.927571206543383E-4]:1.509568199666E-1,(78[&rate=4.927571206543383E-4]:2.691736924833E-2,72[&rate=4.927571206543383E-4]:4.999561029012E-3)[&rate=4.927571206543383E-4]:1.158202726362E-1)[&rate=4.927571206543383E-4]:5.007205403017E-2,79[&rate=4.927571206543383E-4]:1.928096959147E-1)[&rate=4.927571206543383E-4]:1.812690954182E-1,77[&rate=4.927571206543383E-4]:4.09695229689E-1)[&rate=4.927571206543383E-4]:9.908378732986E-3)[&rate=4.927571206543383E-4]:1.005582602482E-4,73[&rate=4.927571206543383E-4]:4.25183618737E-1)[&rate=4.927571206543383E-4]:3.501033244141E-2)[&rate=4.927571206543383E-4]:4.787105775734E-1)[&rate=4.927571206543383E-4]:5.927992226777E-1)[&rate=4.927571206543383E-4]:4.361981665964E-1,125[&rate=4.927571206543383E-4]:1.011056345753E0)[&rate=4.927571206543383E-4]:3.388417656421E-1,((57[&rate=4.927571206543383E-4]:3.978029752851E-1,((58[&rate=4.927571206543383E-4]:3.464267605161E-1,(56[&rate=4.927571206543383E-4]:2.288578469492E-1,55[&rate=4.927571206543383E-4]:2.288578469492E-1)[&rate=4.927571206543383E-4]:9.024650919518E-2)[&rate=4.927571206543383E-4]:4.841175007151E-2,((54[&rate=4.927571206543383E-4]:8.528734464167E-2,59[&rate=4.927571206543383E-4]:1.235387107619E-1)[&rate=4.927571206543383E-4]:8.054320496798E-2,37[&rate=4.927571206543383E-4]:2.423332818501E-1)[&rate=4.927571206543383E-4]:1.716309117977E-1)[&rate=4.927571206543383E-4]:1.935790732039E-2)[&rate=4.927571206543383E-4]:2.414941626324E-1,68[&rate=4.927571206543383E-4]:5.873845696114E-1)[&rate=4.927571206543383E-4]:5.958468751165E-1)[&rate=4.927571206543383E-4]:3.154663948025E-1)[&rate=4.927571206543383E-4]:2.162422897445E-2)[&rate=4.927571206543383E-4]:7.168673133874E-3);
tree STATE_26100000 [&joint=-20974.19439763328,lnP=-20974.19439763328] = [&R] ((33[&rate=5.315013476828549E-4]:2.278475242711E-1,(((((123[&rate=5.315013476828549E-4]:1.82057845496E-1,124[&rate=5.315013476828549E-4]:1.793256050588E-1)[&rate=5.315013476828549E-4]:1.085708943104E-1,122[&rate=5.315013476828549E-4]:2.906287398064E-1)[&rate=5.315013476828549E-4]:5.072027835854E-1,67[&rate=5.315013476828549E-4]:2.965589730511E-1)[&rate=5.315013476828549E-4]:7.639991572895E-2,(((119[&rate=5.315013476828549E-4]:1.876962597544E0,(135[&rate=5.315013476828549E-4]:6.434782818704E-1,(138[&rate=5.315013476828549E-4]:1.68184664542E-1,136[&rate=5.315013476828549E-4]:3.667781522675E-2)[&rate=5.315013476828549E-4]:6.752936173285E-1)[&rate=5.315013476828549E-4]:8.855391101944E-1)[&rate=5.315013476828549E-4]:2.815479554506E-2,120[&rate=5.315013476828549E-4]:1.80922698213E0)[&rate=5.315013476828549E-4]:4.293551020762E-2,126[&rate=5.315013476828549E-4]:1.162350380653E0)[&rate=5.315013476828549E-4]:4.57782697812E-1)[&rate=5.315013476828549E-4]:2.702389266144E-1,66[&rate=5.315013476828549E-4]:6.431978153945E-1)[&rate=5.315013476828549E-4]:4.64101763671E-1)[&rate=5.315013476828549E-4]:3.254703505913E-2,(34[&rate=5.315013476828549E-4]:2.052278878478E-1,(((((((58[&rate=5.315013476828549E-4]:3.181451725045E-1,54[&rate=5.315013476828549E-4]:2.607681233242E-1)[&rate=5.315013476828549E-4]:1.455320304219E-1,(56[&rate=5.315013476828549E-4]:2.983014639823E-1,55[&rate=5.315013476828549E-4]:2.983014639823E-1)[&rate=5.315013476828549E-4]:1.380533345724E-1)[&rate=5.315013476828549E-4]:4.265494336816E-2,(37[&rate=5.315013476828549E-4]:3.150276943056E-1,59[&rate=5.315013476828549E-4]:2.767763281854E-1)[&rate=5.315013476828549E-4]:2.10430135049E-1)[&rate=5.315013476828549E-4]:5.150651111418E-2,57[&rate=5.315013476828549E-4]:5.414452147858E-1)[&rate=5.315013476828549E-4]:2.827766396775E-1,68[&rate=5.315013476828549E-4]:7.723092861572E-1)[&rate=5.315013476828549E-4]:4.427137486202E-1,((53[&rate=5.315013476828549E-4]:7.842501149297E-1,((52[&rate=5.315013476828549E-4]:6.341475423866E-1,((((12[&rate=5.315013476828549E-4]:3.552058094707E-1,5[&rate=5.315013476828549E-4]:3.168496450872E-1)[&rate=5.315013476828549E-4]:8.780842955627E-2,29[&rate=5.315013476828549E-4]:5.498635540955E-1)[&rate=5.315013476828549E-4]:2.860379512096E-1,103[&rate=5.315013476828549E-4]:6.030247929763E-1)[&rate=5.315013476828549E-4]:1.630065986909E0,((134[&rate=5.315013476828549E-4]:4.677410380415E-1,137[&rate=5.315013476828549E-4]:5.389739147537E-1)[&rate=5.315013476828549E-4]:2.906250596947E-2,133[&rate=5.315013476828549E-4]:5.269405303121E-1)[&rate=5.315013476828549E-4]:8.157392906693E-1)[&rate=5.315013476828549E-4]:6.535049706196E-2)[&rate=5.315013476828549E-4]:4.341238492756E-2,(((76[&rate=5.315013476828549E-4]:6.256668725925E-1,(74[&rate=5.315013476828549E-4]:4.395384028721E-1,75[&rate=5.315013476828549E-4]:4.395384028721E-1)[&rate=5.315013476828549E-4]:1.861284697204E-1)[&rate=5.315013476828549E-4]:4.851578269907E-3,70[&rate=5.315013476828549E-4]:5.92162286479E-1)[&rate=5.315013476828549E-4]:3.401478855735E-1,((((79[&rate=5.315013476828549E-4]:1.336205722171E-1,(72[&rate=5.315013476828549E-4]:2.022755352789E-2,78[&rate=5.315013476828549E-4]:4.21453617472E-2)[&rate=5.315013476828549E-4]:9.147521046993E-2)[&rate=5.315013476828549E-4]:1.454394645061E-1,82[&rate=5.315013476828549E-4]:2.872792148053E-1)[&rate=5.315013476828549E-4]:2.136354665697E-1,77[&rate=5.315013476828549E-4]:5.283119416491E-1)[&rate=5.315013476828549E-4]:5.227562644447E-2,((73[&rate=5.315013476828549E-4]:4.205906339164E-1,(80[&rate=5.315013476828549E-4]:3.782832505222E-2,81[&rate=5.315013476828549E-4]:3.782832505222E-2)[&rate=5.315013476828549E-4]:3.33447240371E-1)[&rate=5.315013476828549E-4]:4.671546502671E-2,71[&rate=5.315013476828549E-4]:3.988129482582E-1)[&rate=5.315013476828549E-4]:1.187609212052E-1)[&rate=5.315013476828549E-4]:3.845993162877E-1)[&rate=5.315013476828549E-4]:4.451599281789E-1)[&rate=5.315013476828549E-4]:1.148869089269E-1)[&rate=5.315013476828549E-4]:1.034373686256E-1,125[&rate=5.315013476828549E-4]:6.77304969894E-1)[&rate=5.315013476828549E-4]:7.043847315501E-1)[&rate=5.315013476828549E-4]:3.770002241906E-1,(32[&rate=5.315013476828549E-4]:1.533805856518E-1,(((36[&rate=5.315013476828549E-4]:3.853624081913E-1,((121[&rate=5.315013476828549E-4]:1.916560081009E0,127[&rate=5.315013476828549E-4]:2.357655971419E0)[&rate=5.315013476828549E-4]:2.113423791416E-1,35[&rate=5.315013476828549E-4]:1.875062889942E-3)[&rate=5.315013476828549E-4]:3.369120028356E-1)[&rate=5.315013476828549E-4]:1.170295827007E-1,((((47[&rate=5.315013476828549E-4]:4.998128380742E-1,44[&rate=5.315013476828549E-4]:4.943483572E-1)[&rate=5.315013476828549E-4]:1.556721598598E-1,45[&rate=5.315013476828549E-4]:6.472882766227E-1)[&rate=5.315013476828549E-4]:1.102698243516E-1,(((46[&rate=5.315013476828549E-4]:5.350229033733E-1,(43[&rate=5.315013476828549E-4]:5.174415439151E-1,((48[&rate=5.315013476828549E-4]:3.931834966676E-1,42[&rate=5.315013476828549E-4]:3.549321305474E-1)[&rate=5.315013476828549E-4]:5.773139471007E-2,41[&rate=5.315013476828549E-4]:4.071990443832E-1)[&rate=5.315013476828549E-4]:5.559769078889E-2)[&rate=5.315013476828549E-4]:1.758135945817E-2)[&rate=5.315013476828549E-4]:1.144889156933E-1,51[&rate=5.315013476828549E-4]:6.221894146951E-1)[&rate=5.315013476828549E-4]:4.11208342796E-2,(49[&rate=5.315013476828549E-4]:5.415746358773E-1,50[&rate=5.315013476828549E-4]:5.415746358773E-1)[&rate=5.315013476828549E-4]:1.162711322231E-1)[&rate=5.315013476828549E-4]:7.512216893945E-2)[&rate=5.315013476828549E-4]:3.467381176891E-1,((128[&rate=5.315013476828549E-4]:1.752753565065E0,(((60[&rate=5.315013476828549E-4]:2.511902016285E-1,64[&rate=5.315013476828549E-4]:4.018751331352E-1)[&rate=5.315013476828549E-4]:1.726799098194E-3,(62[&rate=5.315013476828549E-4]:4.237982552399E-1,65[&rate=5.315013476828549E-4]:2.320174333221E-1)[&rate=5.315013476828549E-4]:2.089956740451E-2)[&rate=5.315013476828549E-4]:2.092498170827E-1,(63[&rate=5.315013476828549E-4]:6.638787901687E-2,61[&rate=5.315013476828549E-4]:1.074837694279E-1)[&rate=5.315013476828549E-4]:5.464638702992E-1)[&rate=5.315013476828549E-4]:1.238531952735E0)[&rate=5.315013476828549E-4]:4.487862055108E-2,(((((130[&rate=5.315013476828549E-4]:2.764831614739E-1,132[&rate=5.315013476828549E-4]:2.792228875012E-1)[&rate=5.315013476828549E-4]:1.206483566736E-2,129[&rate=5.315013476828549E-4]:2.885479971412E-1)[&rate=5.315013476828549E-4]:1.927218062654E-1,131[&rate=5.315013476828549E-4]:4.84009529434E-1)[&rate=5.315013476828549E-4]:7.014011047748E-1,118[&rate=5.315013476828549E-4]:1.319657209551E0)[&rate=5.315013476828549E-4]:4.567340617286E-2,69[&rate=5.315013476828549E-4]:1.376289519834E0)[&rate=5.315013476828549E-4]:5.720275972887E-1)[&rate=5.315013476828549E-4]:8.006024533909E-2)[&rate=5.315013476828549E-4]:1.068913407593E-1)[&rate=5.315013476828549E-4]:7.746123447355E-2,(38[&rate=5.315013476828549E-4]:8.748834083076E-1,(((98[&rate=5.315013476828549E-4]:6.905529180837E-1,((94[&rate=5.315013476828549E-4]:4.435600945929E-1,100[&rate=5.315013476828549E-4]:4.435600945929E-1)[&rate=5.315013476828549E-4]:1.556998961336E-1,95[&rate=5.315013476828549E-4]:6.839594442786E-1)[&rate=5.315013476828549E-4]:1.752243555385E-2)[&rate=5.315013476828549E-4]:2.115874622417E-2,((((((((((102[&rate=5.315013476828549E-4]:6.7618939423E-2,((23[&rate=5.315013476828549E-4]:6.409104716975E-1,(25[&rate=5.315013476828549E-4]:4.920879361026E-1,20[&rate=5.315013476828549E-4]:4.729098539109E-1)[&rate=5.315013476828549E-4]:1.597814397045E-1)[&rate=5.315013476828549E-4]:2.264059586557E-1,(11[&rate=5.315013476828549E-4]:4.386254480076E-1,140[&rate=5.315013476828549E-4]:4.194473658159E-1)[&rate=5.315013476828549E-4]:3.437594754964E-1)[&rate=5.315013476828549E-4]:3.509874405765E-1)[&rate=5.315013476828549E-4]:4.534971718306E-2,(24[&rate=5.315013476828549E-4]:9.208308928102E-1,((28[&rate=5.315013476828549E-4]:4.817990390129E-1,21[&rate=5.315013476828549E-4]:4.571415047665E-1)[&rate=5.315013476828549E-4]:3.35359965058E-1,1[&rate=5.315013476828549E-4]:3.085763420793E-2)[&rate=5.315013476828549E-4]:1.091513407941E-1)[&rate=5.315013476828549E-4]:3.537815994122E-1)[&rate=5.315013476828549E-4]:8.292835699035E-3,(142[&rate=5.315013476828549E-4]:7.658789093227E-1,(145[&rate=5.315013476828549E-4]:5.65476934125E-1,(141[&rate=5.315013476828549E-4]:5.396063670327E-1,144[&rate=5.315013476828549E-4]:5.368666410054E-1)[&rate=5.315013476828549E-4]:2.313084106464E-2)[&rate=5.315013476828549E-4]:2.004019751978E-1)[&rate=5.315013476828549E-4]:6.019579254482E-1)[&rate=5.315013476828549E-4]:2.510682870838E-1,((((((105[&rate=5.315013476828549E-4]:4.077130307407E-1,117[&rate=5.315013476828549E-4]:4.378500170421E-1)[&rate=5.315013476828549E-4]:6.941194042313E-2,110[&rate=5.315013476828549E-4]:4.990427793829E-1)[&rate=5.315013476828549E-4]:2.984257338927E-1,113[&rate=5.315013476828549E-4]:8.029479653303E-1)[&rate=5.315013476828549E-4]:1.061531673902E-2,(9[&rate=5.315013476828549E-4]:4.109525479E-1,(4[&rate=5.315013476828549E-4]:1.527539750369E-2,30[&rate=5.315013476828549E-4]:1.878781372297E-1)[&rate=5.315013476828549E-4]:3.463620819032E-1)[&rate=5.315013476828549E-4]:3.943915560872E-1)[&rate=5.315013476828549E-4]:5.046931702225E-3,(14[&rate=5.315013476828549E-4]:4.007143462638E-1,17[&rate=5.315013476828549E-4]:4.390705106475E-1)[&rate=5.315013476828549E-4]:4.178958675078E-1)[&rate=5.315013476828549E-4]:3.312758358516E-1,((116[&rate=5.315013476828549E-4]:7.334164247463E-1,((104[&rate=5.315013476828549E-4]:3.788406315287E-1,(139[&rate=5.315013476828549E-4]:5.691299039132E-1,(106[&rate=5.315013476828549E-4]:7.106974137552E-3,111[&rate=5.315013476828549E-4]:2.354533030192E-2)[&rate=5.315013476828549E-4]:3.702421078579E-1)[&rate=5.315013476828549E-4]:1.491549533271E-3)[&rate=5.315013476828549E-4]:3.393849273012E-1,(148[&rate=5.315013476828549E-4]:3.779876060272E-1,143[&rate=5.315013476828549E-4]:3.752478799998E-1)[&rate=5.315013476828549E-4]:3.183201445836E-1)[&rate=5.315013476828549E-4]:7.546483851925E-2)[&rate=5.315013476828549E-4]:7.464926350602E-2,((((109[&rate=5.315013476828549E-4]:5.317159247512E-1,(112[&rate=5.315013476828549E-4]:4.359627847978E-1,114[&rate=5.315013476828549E-4]:3.53771003976E-1)[&rate=5.315013476828549E-4]:9.849286598071E-2)[&rate=5.315013476828549E-4]:1.222529836616E-2,107[&rate=5.315013476828549E-4]:5.247631409256E-1)[&rate=5.315013476828549E-4]:1.731525279514E-1,108[&rate=5.315013476828549E-4]:6.951759428497E-1)[&rate=5.315013476828549E-4]:1.071749698258E-1,((13[&rate=5.315013476828549E-4]:4.165405941874E-1,19[&rate=5.315013476828549E-4]:4.548967585711E-1)[&rate=5.315013476828549E-4]:4.017240539644E-1,115[&rate=5.315013476828549E-4]:7.3607286733E-1)[&rate=5.315013476828549E-4]:8.743798770098E-3)[&rate=5.315013476828549E-4]:6.324902215231E-2)[&rate=5.315013476828549E-4]:2.59628580549E-1)[&rate=5.315013476828549E-4]:2.964163325052E-1)[&rate=5.315013476828549E-4]:7.015851059228E-2,((((88[&rate=5.315013476828549E-4]:7.883268211285E-2,89[&rate=5.315013476828549E-4]:9.253131224987E-2)[&rate=5.315013476828549E-4]:1.51597696645E-1,(((92[&rate=5.315013476828549E-4]:1.34467224675E-1,(91[&rate=5.315013476828549E-4]:8.491136898428E-2,90[&rate=5.315013476828549E-4]:8.491136898428E-2)[&rate=5.315013476828549E-4]:4.955585569068E-2)[&rate=5.315013476828549E-4]:2.497141756201E-2,(83[&rate=5.315013476828549E-4]:1.271655016058E-1,((86[&rate=5.315013476828549E-4]:8.195446811597E-2,84[&rate=5.315013476828549E-4]:8.195446811597E-2)[&rate=5.315013476828549E-4]:2.278473902281E-2,(93[&rate=5.315013476828549E-4]:8.608268424984E-2,85[&rate=5.315013476828549E-4]:7.238405411282E-2)[&rate=5.315013476828549E-4]:3.235515302596E-2)[&rate=5.315013476828549E-4]:2.242629446698E-2)[&rate=5.315013476828549E-4]:1.85745104942E-2)[&rate=5.315013476828549E-4]:3.776799574042E-2,87[&rate=5.315013476828549E-4]:1.835080078404E-1)[&rate=5.315013476828549E-4]:4.692237091743E-2)[&rate=5.315013476828549E-4]:1.047825821411E0,(6[&rate=5.315013476828549E-4]:7.047136606086E-1,(15[&rate=5.315013476828549E-4]:5.711928632934E-1,10[&rate=5.315013476828549E-4]:5.3283669891E-1)[&rate=5.315013476828549E-4]:1.88315317863E-1)[&rate=5.315013476828549E-4]:8.587130668388E-2)[&rate=5.315013476828549E-4]:3.268212357482E-1,(18[&rate=5.315013476828549E-4]:6.583051700956E-1,3[&rate=5.315013476828549E-4]:5.43236676945E-1)[&rate=5.315013476828549E-4]:5.221147315753E-1)[&rate=5.315013476828549E-4]:3.743971554335E-1)[&rate=5.315013476828549E-4]:1.855152261902E-1,101[&rate=5.315013476828549E-4]:6.225240641164E-1)[&rate=5.315013476828549E-4]:7.175082100918E-1,16[&rate=5.315013476828549E-4]:2.452361041332E0)[&rate=5.315013476828549E-4]:2.65280932578E-2,(((((22[&rate=5.315013476828549E-4]:4.62496982983E-1,27[&rate=5.315013476828549E-4]:4.789353391474E-1)[&rate=5.315013476828549E-4]:4.147647587546E-1,(7[&rate=5.315013476828549E-4]:3.62513549745E-1,8[&rate=5.315013476828549E-4]:3.62513549745E-1)[&rate=5.315013476828549E-4]:4.188577810338E-1)[&rate=5.315013476828549E-4]:1.909229125502E-2,(2[&rate=5.315013476828549E-4]:6.001703465064E-1,31[&rate=5.315013476828549E-4]:8.275676067805E-1)[&rate=5.315013476828549E-4]:1.235809467603E-1)[&rate=5.315013476828549E-4]:2.440265457732E-2,26[&rate=5.315013476828549E-4]:9.317155916797E-1)[&rate=5.315013476828549E-4]:1.573729440476E0,39[&rate=5.315013476828549E-4]:3.651575854911E-1)[&rate=5.315013476828549E-4]:2.823862298113E-2)[&rate=5.315013476828549E-4]:6.750948741185E-2,146[&rate=5.315013476828549E-4]:5.81124275119E-1)[&rate=5.315013476828549E-4]:6.282966419545E-2,(97[&rate=5.315013476828549E-4]:3.397725167142E-1,147[&rate=5.315013476828549E-4]:4.681878172607E-1)[&rate=5.315013476828549E-4]:1.129245919991E-1)[&rate=5.315013476828549E-4]:5.956100368207E-2)[&rate=5.315013476828549E-4]:4.972024900622E-2,((96[&rate=5.315013476828549E-4]:5.642888653485E-1,99[&rate=5.315013476828549E-4]:5.998079910314E-1)[&rate=5.315013476828549E-4]:8.261848586146E-2,40[&rate=5.315013476828549E-4]:5.321532528493E-1)[&rate=5.315013476828549E-4]:1.008633599185E-1)[&rate=5.315013476828549E-4]:3.101728064689E-1)[&rate=5.315013476828549E-4]:2.607599211077E-1)[&rate=5.315013476828549E-4]:5.050342096011E-1)[&rate=5.315013476828549E-4]:5.990528694734E-3)[&rate=5.315013476828549E-4]:2.393896528217E-2)[&rate=5.315013476828549E-4]:7.160502764677E-2);
tree STATE_26190000 [&joint=-20944.098267757316,lnP=-20944.098267757316] = [&R] ((32[&rate=6.072078147310323E-4]:1.802196196385E-2,((((((((54[&rate=6.072078147310323E-4]:3.152554517098E-1,((37[&rate=6.072078147310323E-4]:3.027291949877E-1,58[&rate=6.072078147310323E-4]:2.836035119276E-1)[&rate=6.072078147310323E-4]:5.684207845714E-3,57[&rate=6.072078147310323E-4]:2.728942771503E-1)[&rate=6.072078147310323E-4]:8.334478111684E-2)[&rate=6.072078147310323E-4]:4.653016621111E-3,(56[&rate=6.072078147310323E-4]:2.797141716284E-1,55[&rate=6.072078147310323E-4]:2.797141716284E-1)[&rate=6.072078147310323E-4]:7.024894151111E-2)[&rate=6.072078147310323E-4]:8.532058799164E-2,59[&rate=6.072078147310323E-4]:4.434804224428E-1)[&rate=6.072078147310323E-4]:2.880893633333E-1,68[&rate=6.072078147310323E-4]:6.823894579071E-1)[&rate=6.072078147310323E-4]:2.748596797059E-1,((((((133[&rate=6.072078147310323E-4]:5.715721909364E-1,134[&rate=6.072078147310323E-4]:5.414352046352E-1)[&rate=6.072078147310323E-4]:8.83309113641E-2,137[&rate=6.072078147310323E-4]:7.009989927115E-1)[&rate=6.072078147310323E-4]:7.697074757099E-1,((((12[&rate=6.072078147310323E-4]:1.170847897723E-1,5[&rate=6.072078147310323E-4]:7.872862538888E-2)[&rate=6.072078147310323E-4]:4.494605243895E-1,29[&rate=6.072078147310323E-4]:6.733946292304E-1)[&rate=6.072078147310323E-4]:4.597586834393E-1,103[&rate=6.072078147310323E-4]:9.002766003409E-1)[&rate=6.072078147310323E-4]:1.099461932334E0,52[&rate=6.072078147310323E-4]:3.354447981139E-1)[&rate=6.072078147310323E-4]:3.202830042396E-1)[&rate=6.072078147310323E-4]:3.719001190978E-2,53[&rate=6.072078147310323E-4]:6.84721092952E-1)[&rate=6.072078147310323E-4]:2.655310843862E-2,(((70[&rate=6.072078147310323E-4]:5.214999996328E-1,(74[&rate=6.072078147310323E-4]:4.143660487664E-1,76[&rate=6.072078147310323E-4]:4.143660487664E-1)[&rate=6.072078147310323E-4]:1.454901152499E-1)[&rate=6.072078147310323E-4]:6.956932208143E-2,75[&rate=6.072078147310323E-4]:6.294254860977E-1)[&rate=6.072078147310323E-4]:8.500365016901E-2,((((72[&rate=6.072078147310323E-4]:7.499385072219E-2,78[&rate=6.072078147310323E-4]:9.69116589415E-2)[&rate=6.072078147310323E-4]:2.155993717589E-1,(79[&rate=6.072078147310323E-4]:2.905703646994E-1,71[&rate=6.072078147310323E-4]:2.631731044254E-1)[&rate=6.072078147310323E-4]:2.194066600093E-2)[&rate=6.072078147310323E-4]:1.676326980839E-2,82[&rate=6.072078147310323E-4]:3.374934785908E-1)[&rate=6.072078147310323E-4]:1.593013886732E-1,((80[&rate=6.072078147310323E-4]:7.202341940088E-2,81[&rate=6.072078147310323E-4]:7.202341940088E-2)[&rate=6.072078147310323E-4]:2.849936538117E-1,(77[&rate=6.072078147310323E-4]:2.28731323278E-1,73[&rate=6.072078147310323E-4]:2.342107753327E-1)[&rate=6.072078147310323E-4]:1.72121366373E-1)[&rate=6.072078147310323E-4]:1.23339437887E-1)[&rate=6.072078147310323E-4]:1.84757556674E-1)[&rate=6.072078147310323E-4]:7.43308123736E-1)[&rate=6.072078147310323E-4]:1.403059180642E-1,125[&rate=6.072078147310323E-4]:6.411976057936E-1)[&rate=6.072078147310323E-4]:4.827181984862E-1)[&rate=6.072078147310323E-4]:1.266458713957E-1,((38[&rate=6.072078147310323E-4]:5.150648981187E-1,(((39[&rate=6.072078147310323E-4]:4.6074148738E-1,16[&rate=6.072078147310323E-4]:2.546234413497E0)[&rate=6.072078147310323E-4]:7.96399426855E-2,(((40[&rate=6.072078147310323E-4]:4.623794347734E-1,((((((142[&rate=6.072078147310323E-4]:5.227520051086E-1,(144[&rate=6.072078147310323E-4]:1.70449828594E-1,(141[&rate=6.072078147310323E-4]:1.517241939079E-1,145[&rate=6.072078147310323E-4]:1.544639199355E-1)[&rate=6.072078147310323E-4]:2.146536071348E-2)[&rate=6.072078147310323E-4]:3.468227244597E-1)[&rate=6.072078147310323E-4]:8.157034425618E-1,(((105[&rate=6.072078147310323E-4]:3.763879018659E-1,110[&rate=6.072078147310323E-4]:3.98305710085E-1)[&rate=6.072078147310323E-4]:2.435060540371E-1,(((4[&rate=6.072078147310323E-4]:3.615537548064E-1,30[&rate=6.072078147310323E-4]:5.341564945324E-1)[&rate=6.072078147310323E-4]:8.93371946582E-2,(117[&rate=6.072078147310323E-4]:4.35515078286E-1,(113[&rate=6.072078147310323E-4]:3.186816181942E-1,9[&rate=6.072078147310323E-4]:3.104624401121E-1)[&rate=6.072078147310323E-4]:1.140937340643E-1)[&rate=6.072078147310323E-4]:7.564984378138E-2)[&rate=6.072078147310323E-4]:7.687009917513E-2,(14[&rate=6.072078147310323E-4]:3.88936235964E-1,17[&rate=6.072078147310323E-4]:4.272924003477E-1)[&rate=6.072078147310323E-4]:1.963590592509E-1)[&rate=6.072078147310323E-4]:6.199592096187E-2)[&rate=6.072078147310323E-4]:3.603809445389E-1,(((116[&rate=6.072078147310323E-4]:6.781459864336E-1,(148[&rate=6.072078147310323E-4]:1.833593546054E-1,143[&rate=6.072078147310323E-4]:1.80619628578E-1)[&rate=6.072078147310323E-4]:5.331427962119E-1)[&rate=6.072078147310323E-4]:8.498294080864E-2,((104[&rate=6.072078147310323E-4]:1.434883530817E-1,106[&rate=6.072078147310323E-4]:1.434883530817E-1)[&rate=6.072078147310323E-4]:5.071245405785E-3,(111[&rate=6.072078147310323E-4]:1.176228978824E-1,139[&rate=6.072078147310323E-4]:2.929653636358E-1)[&rate=6.072078147310323E-4]:4.737505676946E-2)[&rate=6.072078147310323E-4]:6.748433013574E-1)[&rate=6.072078147310323E-4]:3.014505897343E-2,(115[&rate=6.072078147310323E-4]:6.440296246239E-1,((((112[&rate=6.072078147310323E-4]:3.714614175039E-1,114[&rate=6.072078147310323E-4]:2.89269636682E-1)[&rate=6.072078147310323E-4]:1.867165069312E-1,109[&rate=6.072078147310323E-4]:5.554381984077E-1)[&rate=6.072078147310323E-4]:8.436316439713E-2,(108[&rate=6.072078147310323E-4]:1.609368103838E-1,107[&rate=6.072078147310323E-4]:1.636765364111E-1)[&rate=6.072078147310323E-4]:4.56946744202E-1)[&rate=6.072078147310323E-4]:7.682845734326E-2,(13[&rate=6.072078147310323E-4]:4.549867555921E-1,19[&rate=6.072078147310323E-4]:4.933429199758E-1)[&rate=6.072078147310323E-4]:2.643827905834E-1)[&rate=6.072078147310323E-4]:6.851859270296E-3)[&rate=6.072078147310323E-4]:1.492443615917E-1)[&rate=6.072078147310323E-4]:1.322063936782E-1)[&rate=6.072078147310323E-4]:1.581805472284E-1)[&rate=6.072078147310323E-4]:2.148396281963E-2,(102[&rate=6.072078147310323E-4]:6.39572628466E-2,((24[&rate=6.072078147310323E-4]:1.059569712907E0,(1[&rate=6.072078147310323E-4]:1.635855706544E-1,(21[&rate=6.072078147310323E-4]:6.383565650063E-1,28[&rate=6.072078147310323E-4]:6.630140992528E-1)[&rate=6.072078147310323E-4]:2.868728412646E-1)[&rate=6.072078147310323E-4]:1.151622244443E-1)[&rate=6.072078147310323E-4]:1.636545883391E-1,(((20[&rate=6.072078147310323E-4]:5.11785373035E-1,25[&rate=6.072078147310323E-4]:5.309634552268E-1)[&rate=6.072078147310323E-4]:1.190679477184E-1,23[&rate=6.072078147310323E-4]:6.390724988355E-1)[&rate=6.072078147310323E-4]:2.173003862339E-1,(11[&rate=6.072078147310323E-4]:3.835977657274E-1,140[&rate=6.072078147310323E-4]:3.644196835357E-1)[&rate=6.072078147310323E-4]:3.878436124927E-1)[&rate=6.072078147310323E-4]:3.55892512067E-1)[&rate=6.072078147310323E-4]:2.376797216887E-3)[&rate=6.072078147310323E-4]:4.940680517762E-2)[&rate=6.072078147310323E-4]:4.940327813188E-1,(((((88[&rate=6.072078147310323E-4]:5.288519525121E-2,89[&rate=6.072078147310323E-4]:6.658382538822E-2)[&rate=6.072078147310323E-4]:1.350730030952E-1,(83[&rate=6.072078147310323E-4]:1.053802162078E-1,86[&rate=6.072078147310323E-4]:1.053802162078E-1)[&rate=6.072078147310323E-4]:8.25779821386E-2)[&rate=6.072078147310323E-4]:9.170580844294E-2,(87[&rate=6.072078147310323E-4]:1.475212176957E-1,((92[&rate=6.072078147310323E-4]:5.267768918245E-2,(91[&rate=6.072078147310323E-4]:4.418721616987E-2,90[&rate=6.072078147310323E-4]:4.418721616987E-2)[&rate=6.072078147310323E-4]:8.490473012581E-3)[&rate=6.072078147310323E-4]:9.583828969749E-2,((84[&rate=6.072078147310323E-4]:2.6457200665E-2,85[&rate=6.072078147310323E-4]:2.6457200665E-2)[&rate=6.072078147310323E-4]:4.938456743729E-3,93[&rate=6.072078147310323E-4]:4.509428754575E-2)[&rate=6.072078147310323E-4]:1.034216913342E-1)[&rate=6.072078147310323E-4]:1.270386895276E-2)[&rate=6.072078147310323E-4]:1.321427890937E-1)[&rate=6.072078147310323E-4]:7.387055572418E-1,3[&rate=6.072078147310323E-4]:4.786435366341E-1)[&rate=6.072078147310323E-4]:4.141448069302E-1,(((15[&rate=6.072078147310323E-4]:6.200517943661E-1,10[&rate=6.072078147310323E-4]:5.816956299827E-1)[&rate=6.072078147310323E-4]:5.143776416216E-2,18[&rate=6.072078147310323E-4]:6.797087366106E-1)[&rate=6.072078147310323E-4]:1.482439382284E-2,6[&rate=6.072078147310323E-4]:6.315194318033E-1)[&rate=6.072078147310323E-4]:3.133237062814E-1)[&rate=6.072078147310323E-4]:7.118687797514E-1)[&rate=6.072078147310323E-4]:4.516382038459E-1,101[&rate=6.072078147310323E-4]:1.053555601134E0)[&rate=6.072078147310323E-4]:3.386705574928E-1,((((7[&rate=6.072078147310323E-4]:1.86308504169E-1,8[&rate=6.072078147310323E-4]:1.86308504169E-1)[&rate=6.072078147310323E-4]:2.623823410152E-1,26[&rate=6.072078147310323E-4]:5.555401602527E-1)[&rate=6.072078147310323E-4]:2.589289860756E-1,((22[&rate=6.072078147310323E-4]:4.044232719261E-1,27[&rate=6.072078147310323E-4]:4.208616280904E-1)[&rate=6.072078147310323E-4]:2.64546204328E-1,31[&rate=6.072078147310323E-4]:7.237639968021E-1)[&rate=6.072078147310323E-4]:1.345407659646E-1)[&rate=6.072078147310323E-4]:1.864408971559E-1,2[&rate=6.072078147310323E-4]:8.173483996486E-1)[&rate=6.072078147310323E-4]:1.558439402814E0)[&rate=6.072078147310323E-4]:4.331743514043E-2)[&rate=6.072078147310323E-4]:9.499846358335E-3,146[&rate=6.072078147310323E-4]:5.920978603666E-1)[&rate=6.072078147310323E-4]:4.491832301418E-2,147[&rate=6.072078147310323E-4]:5.741746533262E-1)[&rate=6.072078147310323E-4]:2.358382591964E-2)[&rate=6.072078147310323E-4]:5.943937113702E-3,((((100[&rate=6.072078147310323E-4]:2.113732759291E-1,94[&rate=6.072078147310323E-4]:2.113732759291E-1)[&rate=6.072078147310323E-4]:1.266830182035E-1,95[&rate=6.072078147310323E-4]:4.227557476846E-1)[&rate=6.072078147310323E-4]:2.047207550802E-1,((99[&rate=6.072078147310323E-4]:5.210958222547E-1,96[&rate=6.072078147310323E-4]:4.855766965718E-1)[&rate=6.072078147310323E-4]:8.482615846155E-2,97[&rate=6.072078147310323E-4]:3.846105053065E-1)[&rate=6.072078147310323E-4]:3.248348379718E-2)[&rate=6.072078147310323E-4]:3.247081395778E-2,98[&rate=6.072078147310323E-4]:6.490183549739E-1)[&rate=6.072078147310323E-4]:2.572231275161E-2)[&rate=6.072078147310323E-4]:3.704554186858E-2)[&rate=6.072078147310323E-4]:3.647687329126E-1,((35[&rate=6.072078147310323E-4]:1.659860263235E-2,(((69[&rate=6.072078147310323E-4]:7.317507098583E-1,(((129[&rate=6.072078147310323E-4]:3.784975654122E-1,132[&rate=6.072078147310323E-4]:3.812372914396E-1)[&rate=6.072078147310323E-4]:1.747920432517E-2,(130[&rate=6.072078147310323E-4]:2.100662361709E-1,131[&rate=6.072078147310323E-4]:2.128059621983E-1)[&rate=6.072078147310323E-4]:1.859105335665E-1)[&rate=6.072078147310323E-4]:1.859433491476E-1,118[&rate=6.072078147310323E-4]:7.189064202549E-1)[&rate=6.072078147310323E-4]:1.885385493704E-3)[&rate=6.072078147310323E-4]:9.335366477411E-1,(45[&rate=6.072078147310323E-4]:6.560474748128E-1,((47[&rate=6.072078147310323E-4]:6.473602144566E-1,((49[&rate=6.072078147310323E-4]:5.462940285302E-1,50[&rate=6.072078147310323E-4]:5.462940285302E-1)[&rate=6.072078147310323E-4]:6.122562293268E-2,(((46[&rate=6.072078147310323E-4]:2.414107747965E-1,43[&rate=6.072078147310323E-4]:2.414107747965E-1)[&rate=6.072078147310323E-4]:2.21588269541E-1,((48[&rate=6.072078147310323E-4]:1.790431920959E-1,42[&rate=6.072078147310323E-4]:1.407918259757E-1)[&rate=6.072078147310323E-4]:5.698631294234E-2,41[&rate=6.072078147310323E-4]:1.923136580438E-1)[&rate=6.072078147310323E-4]:2.160405775507E-1)[&rate=6.072078147310323E-4]:1.478238159015E-1,51[&rate=6.072078147310323E-4]:5.835004558675E-1)[&rate=6.072078147310323E-4]:2.948367646971E-2)[&rate=6.072078147310323E-4]:7.053677747953E-3)[&rate=6.072078147310323E-4]:1.276045708316E-3,44[&rate=6.072078147310323E-4]:6.431717792907E-1)[&rate=6.072078147310323E-4]:1.560793595921E-2)[&rate=6.072078147310323E-4]:8.515873898832E-2)[&rate=6.072078147310323E-4]:1.277311425074E-2,(((62[&rate=6.072078147310323E-4]:4.336151115692E-1,(65[&rate=6.072078147310323E-4]:2.022934818926E-1,(60[&rate=6.072078147310323E-4]:1.586445322357E-1,64[&rate=6.072078147310323E-4]:3.093294637424E-1)[&rate=6.072078147310323E-4]:4.364894965688E-2)[&rate=6.072078147310323E-4]:3.954080775881E-2)[&rate=6.072078147310323E-4]:2.029923061118E-1,(63[&rate=6.072078147310323E-4]:7.782961358526E-2,61[&rate=6.072078147310323E-4]:1.189255039963E-1)[&rate=6.072078147310323E-4]:5.176819136846E-1)[&rate=6.072078147310323E-4]:9.296970313627E-1,128[&rate=6.072078147310323E-4]:1.426578421646E0)[&rate=6.072078147310323E-4]:1.007971186968E-1)[&rate=6.072078147310323E-4]:1.799018557689E-2)[&rate=6.072078147310323E-4]:3.166092598655E-2,((127[&rate=6.072078147310323E-4]:2.467074822213E0,121[&rate=6.072078147310323E-4]:2.025978931802E0)[&rate=6.072078147310323E-4]:1.349644296314E-1,36[&rate=6.072078147310323E-4]:8.149130663921E-2)[&rate=6.072078147310323E-4]:1.334356444545E-2)[&rate=6.072078147310323E-4]:2.29208655897E-1)[&rate=6.072078147310323E-4]:2.587061867206E-1)[&rate=6.072078147310323E-4]:1.025170379355E-1,((((119[&rate=6.072078147310323E-4]:1.864215232076E0,((135[&rate=6.072078147310323E-4]:6.096485659206E-1,(138[&rate=6.072078147310323E-4]:2.033086255866E-1,136[&rate=6.072078147310323E-4]:7.180177627136E-2)[&rate=6.072078147310323E-4]:6.063399403341E-1)[&rate=6.072078147310323E-4]:4.347933059455E-1,120[&rate=6.072078147310323E-4]:1.296496666387E0)[&rate=6.072078147310323E-4]:4.718281547305E-1)[&rate=6.072078147310323E-4]:4.630946715254E-2,126[&rate=6.072078147310323E-4]:1.124822176585E0)[&rate=6.072078147310323E-4]:3.040345671852E-1,66[&rate=6.072078147310323E-4]:1.81682554085E-1)[&rate=6.072078147310323E-4]:3.060028973458E-1,((123[&rate=6.072078147310323E-4]:3.489777729631E-1,(124[&rate=6.072078147310323E-4]:3.346540791649E-1,122[&rate=6.072078147310323E-4]:3.373863196021E-1)[&rate=6.072078147310323E-4]:1.159145336102E-2)[&rate=6.072078147310323E-4]:3.545375882091E-1,67[&rate=6.072078147310323E-4]:2.022428108315E-1)[&rate=6.072078147310323E-4]:2.854426405994E-1)[&rate=6.072078147310323E-4]:1.510059577411E-1)[&rate=6.072078147310323E-4]:2.362827272748E-1,34[&rate=6.072078147310323E-4]:1.196043781661E-2)[&rate=6.072078147310323E-4]:2.797933236632E-2)[&rate=6.072078147310323E-4]:3.648614915267E-2,33[&rate=6.072078147310323E-4]:5.998756317123E-2);
tree STATE_26280000 [&joint=-20996.123397307863,lnP=-20996.123397307863] = [&R] (((((((122[&rate=5.440514215895062E-4]:3.602873703535E-1,(123[&rate=5.440514215895062E-4]:3.1337940949E-1,124[&rate=5.440514215895062E-4]:3.106471690528E-1)[&rate=5.440514215895062E-4]:4.690796086352E-2)[&rate=5.440514215895062E-4]:2.520142223343E-1,67[&rate=5.440514215895062E-4]:1.110290423472E-1)[&rate=5.440514215895062E-4]:9.884298191513E-2,66[&rate=5.440514215895062E-4]:2.098720242623E-1)[&rate=5.440514215895062E-4]:4.621567751917E-2,((((138[&rate=5.440514215895062E-4]:1.500379354901E-1,136[&rate=5.440514215895062E-4]:1.853108617486E-2)[&rate=5.440514215895062E-4]:5.664487965069E-1,135[&rate=5.440514215895062E-4]:5.164867319969E-1)[&rate=5.440514215895062E-4]:1.359379829954E-1,(119[&rate=5.440514215895062E-4]:9.900118331521E-1,120[&rate=5.440514215895062E-4]:8.941214221932E-1)[&rate=5.440514215895062E-4]:1.035808731958E-2)[&rate=5.440514215895062E-4]:1.662317720206E-1,126[&rate=5.440514215895062E-4]:3.808991698486E-1)[&rate=5.440514215895062E-4]:1.122362721618E0)[&rate=5.440514215895062E-4]:6.654868989244E-1,((125[&rate=5.440514215895062E-4]:1.229148407166E0,((((134[&rate=5.440514215895062E-4]:2.091359694395E-1,137[&rate=5.440514215895062E-4]:2.803688461518E-1)[&rate=5.440514215895062E-4]:6.131621987316E-2,133[&rate=5.440514215895062E-4]:3.005891756139E-1)[&rate=5.440514215895062E-4]:1.493018745817E0,((((76[&rate=5.440514215895062E-4]:3.583094734902E-1,74[&rate=5.440514215895062E-4]:3.583094734902E-1)[&rate=5.440514215895062E-4]:1.107111489997E-2,70[&rate=5.440514215895062E-4]:3.310244240067E-1)[&rate=5.440514215895062E-4]:3.158209489793E-1,75[&rate=5.440514215895062E-4]:6.852015373695E-1)[&rate=5.440514215895062E-4]:2.073927205674E-1,((((72[&rate=5.440514215895062E-4]:9.663564797417E-3,78[&rate=5.440514215895062E-4]:3.158137301673E-2)[&rate=5.440514215895062E-4]:2.832182220254E-1,82[&rate=5.440514215895062E-4]:3.230187731242E-1)[&rate=5.440514215895062E-4]:4.650238578381E-2,79[&rate=5.440514215895062E-4]:3.61301980826E-1)[&rate=5.440514215895062E-4]:2.503633346681E-1,((71[&rate=5.440514215895062E-4]:1.42875632773E-1,(80[&rate=5.440514215895062E-4]:2.095377546634E-2,81[&rate=5.440514215895062E-4]:2.095377546634E-2)[&rate=5.440514215895062E-4]:1.410999394983E-1)[&rate=5.440514215895062E-4]:3.027465346679E-1,(77[&rate=5.440514215895062E-4]:4.463930530779E-1,73[&rate=5.440514215895062E-4]:4.518725051327E-1)[&rate=5.440514215895062E-4]:6.224281299308E-2)[&rate=5.440514215895062E-4]:1.386458877792E-1)[&rate=5.440514215895062E-4]:2.39833052032E-1)[&rate=5.440514215895062E-4]:8.653972251375E-1)[&rate=5.440514215895062E-4]:4.398004393743E-3,(53[&rate=5.440514215895062E-4]:7.165991383325E-1,((((12[&rate=5.440514215895062E-4]:2.664973427934E-1,5[&rate=5.440514215895062E-4]:2.281411784099E-1)[&rate=5.440514215895062E-4]:2.334738641148E-1,29[&rate=5.440514215895062E-4]:6.068205219768E-1)[&rate=5.440514215895062E-4]:2.698468931953E-1,103[&rate=5.440514215895062E-4]:6.437907028432E-1)[&rate=5.440514215895062E-4]:1.594303970812E0,52[&rate=5.440514215895062E-4]:5.73800939094E-1)[&rate=5.440514215895062E-4]:1.509949205498E-1)[&rate=5.440514215895062E-4]:2.993272905235E-1)[&rate=5.440514215895062E-4]:4.236044919707E-1)[&rate=5.440514215895062E-4]:3.742262967688E-1,32[&rate=5.440514215895062E-4]:4.055892646118E-3)[&rate=5.440514215895062E-4]:3.258720121055E-2)[&rate=5.440514215895062E-4]:1.745307859932E-1,((((38[&rate=5.440514215895062E-4]:1.006996348337E0,(((((16[&rate=5.440514215895062E-4]:2.579701296385E0,(2[&rate=5.440514215895062E-4]:9.96285822461E-1,(((22[&rate=5.440514215895062E-4]:2.506016775427E-1,27[&rate=5.440514215895062E-4]:2.670400337071E-1)[&rate=5.440514215895062E-4]:1.858898136036E-1,31[&rate=5.440514215895062E-4]:4.912860116944E-1)[&rate=5.440514215895062E-4]:4.79274183572E-1,(26[&rate=5.440514215895062E-4]:7.713589209458E-1,(7[&rate=5.440514215895062E-4]:4.989839522827E-1,8[&rate=5.440514215895062E-4]:4.989839522827E-1)[&rate=5.440514215895062E-4]:1.655256535946E-1)[&rate=5.440514215895062E-4]:1.553656578822E-1)[&rate=5.440514215895062E-4]:2.531228874687E-1)[&rate=5.440514215895062E-4]:1.454648350636E0)[&rate=5.440514215895062E-4]:8.946124270712E-2,((147[&rate=5.440514215895062E-4]:5.514030082943E-1,40[&rate=5.440514215895062E-4]:4.94025959114E-1)[&rate=5.440514215895062E-4]:5.35355956877E-2,39[&rate=5.440514215895062E-4]:5.475615548017E-1)[&rate=5.440514215895062E-4]:3.610805817314E-2)[&rate=5.440514215895062E-4]:1.068873786895E-1,146[&rate=5.440514215895062E-4]:8.107755708993E-1)[&rate=5.440514215895062E-4]:7.077538610457E-2,(((((102[&rate=5.440514215895062E-4]:1.009956634703E-1,(((140[&rate=5.440514215895062E-4]:4.322008962956E-1,11[&rate=5.440514215895062E-4]:4.513789784873E-1)[&rate=5.440514215895062E-4]:3.84379480726E-1,(23[&rate=5.440514215895062E-4]:7.93962726091E-1,(25[&rate=5.440514215895062E-4]:3.927953142952E-1,20[&rate=5.440514215895062E-4]:3.736172321035E-1)[&rate=5.440514215895062E-4]:4.121263159054E-1)[&rate=5.440514215895062E-4]:1.267272399716E-1)[&rate=5.440514215895062E-4]:1.893350312091E-1,(24[&rate=5.440514215895062E-4]:1.025700245923E0,(1[&rate=5.440514215895062E-4]:2.34181929742E-1,(21[&rate=5.440514215895062E-4]:7.348516027191E-1,28[&rate=5.440514215895062E-4]:7.595091369655E-1)[&rate=5.440514215895062E-4]:2.609741626394E-1)[&rate=5.440514215895062E-4]:1.069639837317E-2)[&rate=5.440514215895062E-4]:9.528365545791E-2)[&rate=5.440514215895062E-4]:1.416555977054E-1)[&rate=5.440514215895062E-4]:2.547839284216E-1,(((((117[&rate=5.440514215895062E-4]:2.683065645275E-1,105[&rate=5.440514215895062E-4]:2.381695782261E-1)[&rate=5.440514215895062E-4]:1.738147145253E-1,113[&rate=5.440514215895062E-4]:4.393815530252E-1)[&rate=5.440514215895062E-4]:1.340253713787E-1,110[&rate=5.440514215895062E-4]:5.679274723492E-1)[&rate=5.440514215895062E-4]:1.143666662895E-1,((14[&rate=5.440514215895062E-4]:3.457910646943E-1,17[&rate=5.440514215895062E-4]:3.84147229078E-1)[&rate=5.440514215895062E-4]:3.137352185391E-1,(9[&rate=5.440514215895062E-4]:6.430907463725E-1,(4[&rate=5.440514215895062E-4]:1.566664412919E-1,30[&rate=5.440514215895062E-4]:3.292691810179E-1)[&rate=5.440514215895062E-4]:4.371092365875E-1)[&rate=5.440514215895062E-4]:8.216358778797E-3)[&rate=5.440514215895062E-4]:2.824730746E-2)[&rate=5.440514215895062E-4]:2.948969954073E-1,(((116[&rate=5.440514215895062E-4]:7.630288619987E-1,((13[&rate=5.440514215895062E-4]:6.423244080848E-1,19[&rate=5.440514215895062E-4]:6.806805724684E-1)[&rate=5.440514215895062E-4]:1.187787928879E-1,115[&rate=5.440514215895062E-4]:6.789114201508E-1)[&rate=5.440514215895062E-4]:8.411744184795E-2)[&rate=5.440514215895062E-4]:2.613593492131E-3,((112[&rate=5.440514215895062E-4]:2.987090497903E-1,114[&rate=5.440514215895062E-4]:2.165172689684E-1)[&rate=5.440514215895062E-4]:3.370654360454E-2,((107[&rate=5.440514215895062E-4]:1.932174354124E-1,108[&rate=5.440514215895062E-4]:1.904777093851E-1)[&rate=5.440514215895062E-4]:7.40287593971E-2,109[&rate=5.440514215895062E-4]:2.864242770012E-1)[&rate=5.440514215895062E-4]:4.325159036622E-2)[&rate=5.440514215895062E-4]:5.154186429179E-1)[&rate=5.440514215895062E-4]:5.631826151443E-2,((((111[&rate=5.440514215895062E-4]:1.454154115638E-1,139[&rate=5.440514215895062E-4]:3.207578773172E-1)[&rate=5.440514215895062E-4]:5.469536416555E-2,106[&rate=5.440514215895062E-4]:1.83672419565E-1)[&rate=5.440514215895062E-4]:2.277268797356E-1,104[&rate=5.440514215895062E-4]:4.113992993006E-1)[&rate=5.440514215895062E-4]:2.563053448679E-1,(148[&rate=5.440514215895062E-4]:3.070462085863E-1,143[&rate=5.440514215895062E-4]:3.043064825589E-1)[&rate=5.440514215895062E-4]:3.387406273632E-1)[&rate=5.440514215895062E-4]:2.145300454395E-1)[&rate=5.440514215895062E-4]:7.851808827355E-2)[&rate=5.440514215895062E-4]:4.470816085308E-1)[&rate=5.440514215895062E-4]:5.759980250105E-2,(142[&rate=5.440514215895062E-4]:5.983640237523E-1,((144[&rate=5.440514215895062E-4]:4.766007580711E-1,141[&rate=5.440514215895062E-4]:4.793404840985E-1)[&rate=5.440514215895062E-4]:6.011687845122E-2,145[&rate=5.440514215895062E-4]:5.421970885773E-1)[&rate=5.440514215895062E-4]:5.616693517501E-2)[&rate=5.440514215895062E-4]:1.061590713106E0)[&rate=5.440514215895062E-4]:9.763009820856E-2,(((((87[&rate=5.440514215895062E-4]:1.522990761269E-1,(92[&rate=5.440514215895062E-4]:8.50833389611E-2,(91[&rate=5.440514215895062E-4]:8.777268965239E-3,90[&rate=5.440514215895062E-4]:8.777268965239E-3)[&rate=5.440514215895062E-4]:7.630606999586E-2)[&rate=5.440514215895062E-4]:8.091436730283E-2)[&rate=5.440514215895062E-4]:3.454558922097E-2,((84[&rate=5.440514215895062E-4]:2.755104616047E-3,93[&rate=5.440514215895062E-4]:1.645373475306E-2)[&rate=5.440514215895062E-4]:1.526519245767E-2,85[&rate=5.440514215895062E-4]:1.802029707372E-2)[&rate=5.440514215895062E-4]:1.688243682742E-1)[&rate=5.440514215895062E-4]:9.122760226256E-2,((88[&rate=5.440514215895062E-4]:1.167094685398E-2,89[&rate=5.440514215895062E-4]:2.536957699099E-2)[&rate=5.440514215895062E-4]:1.176166088396E-1,(83[&rate=5.440514215895062E-4]:2.008138565775E-2,86[&rate=5.440514215895062E-4]:2.008138565775E-2)[&rate=5.440514215895062E-4]:1.092061700358E-1)[&rate=5.440514215895062E-4]:1.487847119169E-1)[&rate=5.440514215895062E-4]:1.015798275602E0,3[&rate=5.440514215895062E-4]:7.54144515815E-1)[&rate=5.440514215895062E-4]:3.54920757434E-1,((15[&rate=5.440514215895062E-4]:3.004638886868E-1,10[&rate=5.440514215895062E-4]:2.621077243033E-1)[&rate=5.440514215895062E-4]:3.961616646344E-1,(6[&rate=5.440514215895062E-4]:3.604441639574E-1,18[&rate=5.440514215895062E-4]:4.234578625876E-1)[&rate=5.440514215895062E-4]:2.81386868816E-1)[&rate=5.440514215895062E-4]:5.192890349961E-1)[&rate=5.440514215895062E-4]:3.992044933251E-1)[&rate=5.440514215895062E-4]:6.319062190542E-1,101[&rate=5.440514215895062E-4]:1.137436259601E0)[&rate=5.440514215895062E-4]:5.970602771619E-1)[&rate=5.440514215895062E-4]:1.847530086971E-2,(((97[&rate=5.440514215895062E-4]:4.758990372933E-1,((94[&rate=5.440514215895062E-4]:3.02668064311E-1,100[&rate=5.440514215895062E-4]:3.02668064311E-1)[&rate=5.440514215895062E-4]:2.29380305985E-1,95[&rate=5.440514215895062E-4]:6.16747823848E-1)[&rate=5.440514215895062E-4]:6.953372710642E-2)[&rate=5.440514215895062E-4]:6.979268678569E-2,(96[&rate=5.440514215895062E-4]:6.484604571748E-1,99[&rate=5.440514215895062E-4]:6.839795828577E-1)[&rate=5.440514215895062E-4]:8.3023616631E-2)[&rate=5.440514215895062E-4]:8.005845331509E-2,98[&rate=5.440514215895062E-4]:8.252037293065E-1)[&rate=5.440514215895062E-4]:8.301924987842E-2)[&rate=5.440514215895062E-4]:2.954946806273E-1)[&rate=5.440514215895062E-4]:4.363864555402E-1,(((121[&rate=5.440514215895062E-4]:2.196124363848E0,36[&rate=5.440514215895062E-4]:1.166723090531E-1)[&rate=5.440514215895062E-4]:8.076528162828E-2,(127[&rate=5.440514215895062E-4]:2.580389842697E0,35[&rate=5.440514215895062E-4]:1.326655502554E-2)[&rate=5.440514215895062E-4]:1.375956931901E-1)[&rate=5.440514215895062E-4]:1.421027678645E-1,((((62[&rate=5.440514215895062E-4]:3.614665655514E-1,((60[&rate=5.440514215895062E-4]:1.214860751835E-1,64[&rate=5.440514215895062E-4]:2.721710066903E-1)[&rate=5.440514215895062E-4]:4.664185864146E-2,65[&rate=5.440514215895062E-4]:1.68127933825E-1)[&rate=5.440514215895062E-4]:1.55780980864E-3)[&rate=5.440514215895062E-4]:2.263371281494E-1,(63[&rate=5.440514215895062E-4]:1.125890777475E-1,61[&rate=5.440514215895062E-4]:1.536849681585E-1)[&rate=5.440514215895062E-4]:4.341187255423E-1)[&rate=5.440514215895062E-4]:1.106814063299E0,(((69[&rate=5.440514215895062E-4]:6.530517382344E-1,118[&rate=5.440514215895062E-4]:6.420928341248E-1)[&rate=5.440514215895062E-4]:2.290098225975E-1,(((130[&rate=5.440514215895062E-4]:1.326606526516E-1,131[&rate=5.440514215895062E-4]:1.35400378679E-1)[&rate=5.440514215895062E-4]:1.022436402912E-1,129[&rate=5.440514215895062E-4]:2.349042929428E-1)[&rate=5.440514215895062E-4]:5.622673602432E-2,132[&rate=5.440514215895062E-4]:2.938707549945E-1)[&rate=5.440514215895062E-4]:4.429853263853E-1)[&rate=5.440514215895062E-4]:6.593600725726E-1,128[&rate=5.440514215895062E-4]:1.390736701898E0)[&rate=5.440514215895062E-4]:1.641550277044E-1)[&rate=5.440514215895062E-4]:1.200869463826E-1,(((51[&rate=5.440514215895062E-4]:7.443482847364E-1,(46[&rate=5.440514215895062E-4]:7.166054705482E-1,(((42[&rate=5.440514215895062E-4]:3.067122797067E-1,48[&rate=5.440514215895062E-4]:3.44963645827E-1)[&rate=5.440514215895062E-4]:1.596740847971E-1,41[&rate=5.440514215895062E-4]:4.609218836296E-1)[&rate=5.440514215895062E-4]:4.321608453222E-2,43[&rate=5.440514215895062E-4]:5.587827769048E-1)[&rate=5.440514215895062E-4]:1.578226936434E-1)[&rate=5.440514215895062E-4]:5.506521855964E-2)[&rate=5.440514215895062E-4]:1.658380118993E-2,((49[&rate=5.440514215895062E-4]:4.976843468912E-1,50[&rate=5.440514215895062E-4]:4.976843468912E-1)[&rate=5.440514215895062E-4]:1.824785952428E-1,(47[&rate=5.440514215895062E-4]:7.812498431883E-3,44[&rate=5.440514215895062E-4]:2.34801755763E-3)[&rate=5.440514215895062E-4]:7.051373289478E-1)[&rate=5.440514215895062E-4]:7.53046629181E-2)[&rate=5.440514215895062E-4]:4.23748680856E-2,45[&rate=5.440514215895062E-4]:8.22432637072E-1)[&rate=5.440514215895062E-4]:7.914982662134E-2)[&rate=5.440514215895062E-4]:1.467534633831E-1)[&rate=5.440514215895062E-4]:5.480523412815E-1)[&rate=5.440514215895062E-4]:1.212270105368E-1,33[&rate=5.440514215895062E-4]:8.279231310391E-2)[&rate=5.440514215895062E-4]:5.693301911033E-3,34[&rate=5.440514215895062E-4]:1.049239711793E-1)[&rate=5.440514215895062E-4]:1.281677168896E-1)[&rate=5.440514215895062E-4]:7.487642035069E-2,((57[&rate=5.440514215895062E-4]:6.020350579751E-1,((56[&rate=5.440514215895062E-4]:3.868761021757E-1,55[&rate=5.440514215895062E-4]:3.868761021757E-1)[&rate=5.440514215895062E-4]:1.531408483206E-1,(((59[&rate=5.440514215895062E-4]:3.65223070999E-1,54[&rate=5.440514215895062E-4]:3.269717048787E-1)[&rate=5.440514215895062E-4]:6.182728868782E-4,37[&rate=5.440514215895062E-4]:4.040927100061E-1)[&rate=5.440514215895062E-4]:7.749237881354E-3,58[&rate=5.440514215895062E-4]:3.927162648273E-1)[&rate=5.440514215895062E-4]:1.746230900407E-1)[&rate=5.440514215895062E-4]:5.108914573009E-2)[&rate=5.440514215895062E-4]:2.356126288536E-1,68[&rate=5.440514215895062E-4]:7.857351185226E-1)[&rate=5.440514215895062E-4]:9.329673262993E-1);
tree STATE_26370000 [&joint=-20983.36134500828,lnP=-20983.36134500828] = [&R] (((34[&rate=6.07975249432818E-4]:1.940534549247E-1,(32[&rate=6.07975249432818E-4]:1.124371686134E-1,(((120[&rate=6.07975249432818E-4]:1.018728822896E0,119[&rate=6.07975249432818E-4]:1.114619233855E0)[&rate=6.07975249432818E-4]:6.949783151027E-1,(126[&rate=6.07975249432818E-4]:7.158346454373E-1,(135[&rate=6.07975249432818E-4]:3.165472236052E-1,(138[&rate=6.07975249432818E-4]:3.575489928165E-1,136[&rate=6.07975249432818E-4]:2.260421435013E-1)[&rate=6.07975249432818E-4]:1.589982307888E-1)[&rate=6.07975249432818E-4]:8.370447389964E-1)[&rate=6.07975249432818E-4]:3.080603808766E-1)[&rate=6.07975249432818E-4]:6.685400518642E-1,((((124[&rate=6.07975249432818E-4]:1.093627669682E-1,123[&rate=6.07975249432818E-4]:1.120950074054E-1)[&rate=6.07975249432818E-4]:2.026037267837E-1,122[&rate=6.07975249432818E-4]:3.146987341891E-1)[&rate=6.07975249432818E-4]:3.115053405485E-1,67[&rate=6.07975249432818E-4]:1.24931524397E-1)[&rate=6.07975249432818E-4]:1.415829683898E-1,66[&rate=6.07975249432818E-4]:2.665144927867E-1)[&rate=6.07975249432818E-4]:1.787463957063E-1)[&rate=6.07975249432818E-4]:5.521077869695E-1)[&rate=6.07975249432818E-4]:5.969847809223E-2)[&rate=6.07975249432818E-4]:2.483786664396E-2,33[&rate=6.07975249432818E-4]:2.024529654043E-1)[&rate=6.07975249432818E-4]:3.161800411764E-2,(((125[&rate=6.07975249432818E-4]:6.052874917887E-1,((((75[&rate=6.07975249432818E-4]:3.894684908245E-1,((70[&rate=6.07975249432818E-4]:2.570842323533E-1,76[&rate=6.07975249432818E-4]:2.954403967368E-1)[&rate=6.07975249432818E-4]:9.945629158932E-4,74[&rate=6.07975249432818E-4]:2.964349596527E-1)[&rate=6.07975249432818E-4]:9.303353117188E-2)[&rate=6.07975249432818E-4]:5.291856590595E-1,((71[&rate=6.07975249432818E-4]:6.164134265166E-1,((80[&rate=6.07975249432818E-4]:2.403517811107E-1,81[&rate=6.07975249432818E-4]:2.403517811107E-1)[&rate=6.07975249432818E-4]:3.751437382161E-1,(77[&rate=6.07975249432818E-4]:5.213498033652E-1,73[&rate=6.07975249432818E-4]:5.2682925542E-1)[&rate=6.07975249432818E-4]:1.379813323999E-1)[&rate=6.07975249432818E-4]:2.009598938159E-2)[&rate=6.07975249432818E-4]:1.433716519051E-2,(82[&rate=6.07975249432818E-4]:2.162531616871E-1,(79[&rate=6.07975249432818E-4]:1.988221846412E-1,(78[&rate=6.07975249432818E-4]:1.229513097126E-1,72[&rate=6.07975249432818E-4]:1.010335014932E-1)[&rate=6.07975249432818E-4]:7.587087492868E-2)[&rate=6.07975249432818E-4]:9.211798963769E-3)[&rate=6.07975249432818E-4]:4.501138683762E-1)[&rate=6.07975249432818E-4]:2.194104074921E-1)[&rate=6.07975249432818E-4]:5.832132898222E-1,(((((12[&rate=6.07975249432818E-4]:1.841612674856E-1,5[&rate=6.07975249432818E-4]:1.458051031021E-1)[&rate=6.07975249432818E-4]:1.166150203886E-1,29[&rate=6.07975249432818E-4]:4.076256029427E-1)[&rate=6.07975249432818E-4]:2.450170555458E-1,103[&rate=6.07975249432818E-4]:4.197659461597E-1)[&rate=6.07975249432818E-4]:1.887712827196E0,52[&rate=6.07975249432818E-4]:6.431850387946E-1)[&rate=6.07975249432818E-4]:1.002051097157E-1,53[&rate=6.07975249432818E-4]:7.351934271989E-1)[&rate=6.07975249432818E-4]:2.021095389521E-2)[&rate=6.07975249432818E-4]:1.810869138194E-2,((133[&rate=6.07975249432818E-4]:5.997679330446E-1,134[&rate=6.07975249432818E-4]:5.696309467434E-1)[&rate=6.07975249432818E-4]:6.767428048864E-2,137[&rate=6.07975249432818E-4]:7.085381039443E-1)[&rate=6.07975249432818E-4]:8.881503559111E-1)[&rate=6.07975249432818E-4]:4.215693297385E-2)[&rate=6.07975249432818E-4]:1.510201379185E-1,((57[&rate=6.07975249432818E-4]:3.835150246139E-1,((58[&rate=6.07975249432818E-4]:2.203805924189E-1,54[&rate=6.07975249432818E-4]:1.630035432386E-1)[&rate=6.07975249432818E-4]:1.581880437594E-1,((37[&rate=6.07975249432818E-4]:1.538158523569E-1,59[&rate=6.07975249432818E-4]:1.155644862367E-1)[&rate=6.07975249432818E-4]:2.38485871267E-1,(56[&rate=6.07975249432818E-4]:2.305744371608E-1,55[&rate=6.07975249432818E-4]:2.305744371608E-1)[&rate=6.07975249432818E-4]:1.152791990313E-1)[&rate=6.07975249432818E-4]:5.392595614517E-3)[&rate=6.07975249432818E-4]:2.133983105855E-2)[&rate=6.07975249432818E-4]:8.96126592296E-2,68[&rate=6.07975249432818E-4]:4.212151155374E-1)[&rate=6.07975249432818E-4]:1.684258475031E-1)[&rate=6.07975249432818E-4]:1.022184356059E0,((38[&rate=6.07975249432818E-4]:7.834505200952E-1,((((98[&rate=6.07975249432818E-4]:5.597021644432E-1,((94[&rate=6.07975249432818E-4]:3.283222974028E-1,100[&rate=6.07975249432818E-4]:3.283222974028E-1)[&rate=6.07975249432818E-4]:1.052774114325E-1,95[&rate=6.07975249432818E-4]:5.182991623873E-1)[&rate=6.07975249432818E-4]:5.233196380463E-2)[&rate=6.07975249432818E-4]:1.408243156723E-2,(99[&rate=6.07975249432818E-4]:5.083857935227E-1,96[&rate=6.07975249432818E-4]:4.728666678398E-1)[&rate=6.07975249432818E-4]:8.7256725985E-2)[&rate=6.07975249432818E-4]:1.258832580878E-1,(146[&rate=6.07975249432818E-4]:5.591050455869E-1,(147[&rate=6.07975249432818E-4]:4.953067588308E-1,((((22[&rate=6.07975249432818E-4]:3.587565298479E-1,27[&rate=6.07975249432818E-4]:3.751948860123E-1)[&rate=6.07975249432818E-4]:4.384084113348E-1,(26[&rate=6.07975249432818E-4]:6.271122170294E-1,(7[&rate=6.07975249432818E-4]:3.447197720547E-1,8[&rate=6.07975249432818E-4]:3.447197720547E-1)[&rate=6.07975249432818E-4]:1.755431299062E-1)[&rate=6.07975249432818E-4]:1.81011628263E-1)[&rate=6.07975249432818E-4]:1.1109995759E-2,31[&rate=6.07975249432818E-4]:8.630694574898E-1)[&rate=6.07975249432818E-4]:3.47323206717E-1,2[&rate=6.07975249432818E-4]:9.829954039327E-1)[&rate=6.07975249432818E-4]:1.411660108547E0)[&rate=6.07975249432818E-4]:9.567567014535E-4)[&rate=6.07975249432818E-4]:1.323660872E-1)[&rate=6.07975249432818E-4]:1.764941734963E-2,((16[&rate=6.07975249432818E-4]:2.595111333611E0,40[&rate=6.07975249432818E-4]:5.09618407494E-1)[&rate=6.07975249432818E-4]:3.214194823595E-2,((((((((15[&rate=6.07975249432818E-4]:3.449361921045E-1,10[&rate=6.07975249432818E-4]:3.065800277211E-1)[&rate=6.07975249432818E-4]:2.808826804439E-1,6[&rate=6.07975249432818E-4]:5.710243520006E-1)[&rate=6.07975249432818E-4]:2.978681228523E-2,(18[&rate=6.07975249432818E-4]:6.109543270231E-1,3[&rate=6.07975249432818E-4]:4.958858338725E-1)[&rate=6.07975249432818E-4]:5.287053589284E-2)[&rate=6.07975249432818E-4]:3.911450967603E-1,(87[&rate=6.07975249432818E-4]:3.628956183789E-1,(((88[&rate=6.07975249432818E-4]:6.436916580485E-2,89[&rate=6.07975249432818E-4]:7.806779594187E-2)[&rate=6.07975249432818E-4]:1.878021358904E-1,(83[&rate=6.07975249432818E-4]:1.513446836206E-1,86[&rate=6.07975249432818E-4]:1.513446836206E-1)[&rate=6.07975249432818E-4]:1.008266180746E-1)[&rate=6.07975249432818E-4]:9.01144936714E-2,((92[&rate=6.07975249432818E-4]:1.048621158431E-1,(91[&rate=6.07975249432818E-4]:5.266591501066E-2,90[&rate=6.07975249432818E-4]:5.266591501066E-2)[&rate=6.07975249432818E-4]:5.219620083241E-2)[&rate=6.07975249432818E-4]:4.937168018793E-2,((84[&rate=6.07975249432818E-4]:3.234810461204E-2,93[&rate=6.07975249432818E-4]:4.604673474906E-2)[&rate=6.07975249432818E-4]:2.454050407758E-2,85[&rate=6.07975249432818E-4]:5.688860868963E-2)[&rate=6.07975249432818E-4]:8.364655720436E-2)[&rate=6.07975249432818E-4]:2.017506294726E-1)[&rate=6.07975249432818E-4]:2.060982301231E-2)[&rate=6.07975249432818E-4]:1.116731875544E0)[&rate=6.07975249432818E-4]:3.374450071103E-1,(((((24[&rate=6.07975249432818E-4]:9.351709580171E-1,((21[&rate=6.07975249432818E-4]:6.214798611934E-1,28[&rate=6.07975249432818E-4]:6.461373954399E-1)[&rate=6.07975249432818E-4]:2.070584979964E-1,1[&rate=6.07975249432818E-4]:6.68945235733E-2)[&rate=6.07975249432818E-4]:8.745451663552E-2)[&rate=6.07975249432818E-4]:1.407737342854E-1,((140[&rate=6.07975249432818E-4]:3.330092971597E-1,11[&rate=6.07975249432818E-4]:3.521873793515E-1)[&rate=6.07975249432818E-4]:1.952281680702E-1,(23[&rate=6.07975249432818E-4]:6.228347099788E-1,(25[&rate=6.07975249432818E-4]:3.732613928975E-1,20[&rate=6.07975249432818E-4]:3.540833107057E-1)[&rate=6.07975249432818E-4]:2.60532221191E-1)[&rate=6.07975249432818E-4]:9.512344292027E-3)[&rate=6.07975249432818E-4]:4.326387339219E-1)[&rate=6.07975249432818E-4]:8.595803138026E-2,102[&rate=6.07975249432818E-4]:2.588880663115E-4)[&rate=6.07975249432818E-4]:9.026571570964E-2,(142[&rate=6.07975249432818E-4]:7.373132903467E-1,(141[&rate=6.07975249432818E-4]:6.438831792854E-1,(145[&rate=6.07975249432818E-4]:4.581258132089E-1,144[&rate=6.07975249432818E-4]:4.52646361154E-1)[&rate=6.07975249432818E-4]:1.88497092104E-1)[&rate=6.07975249432818E-4]:9.069038503374E-2)[&rate=6.07975249432818E-4]:5.997866558951E-1)[&rate=6.07975249432818E-4]:6.285282786036E-3,(((105[&rate=6.07975249432818E-4]:3.509703794011E-1,110[&rate=6.07975249432818E-4]:3.728881876202E-1)[&rate=6.07975249432818E-4]:3.840827352855E-1,((((14[&rate=6.07975249432818E-4]:2.574933619629E-1,17[&rate=6.07975249432818E-4]:2.958495263466E-1)[&rate=6.07975249432818E-4]:3.741578122661E-1,9[&rate=6.07975249432818E-4]:6.23431996147E-1)[&rate=6.07975249432818E-4]:7.696901685953E-2,((4[&rate=6.07975249432818E-4]:1.39416902623E-1,30[&rate=6.07975249432818E-4]:3.12019642349E-1)[&rate=6.07975249432818E-4]:4.964264099238E-1,117[&rate=6.07975249432818E-4]:6.961172851496E-1)[&rate=6.07975249432818E-4]:1.524263196661E-2)[&rate=6.07975249432818E-4]:3.908454726144E-3,113[&rate=6.07975249432818E-4]:7.125286458147E-1)[&rate=6.07975249432818E-4]:4.992172914567E-2)[&rate=6.07975249432818E-4]:2.071856730812E-1,((((104[&rate=6.07975249432818E-4]:2.767010117047E-1,(106[&rate=6.07975249432818E-4]:2.575981323833E-1,111[&rate=6.07975249432818E-4]:2.740364885477E-1)[&rate=6.07975249432818E-4]:1.910287932135E-2)[&rate=6.07975249432818E-4]:1.116189161372E-1,139[&rate=6.07975249432818E-4]:5.801007497596E-1)[&rate=6.07975249432818E-4]:2.056613748504E-1,((148[&rate=6.07975249432818E-4]:2.527083118278E-1,143[&rate=6.07975249432818E-4]:2.499685858005E-1)[&rate=6.07975249432818E-4]:2.783932827605E-1,116[&rate=6.07975249432818E-4]:4.927454302047E-1)[&rate=6.07975249432818E-4]:4.096189988472E-2)[&rate=6.07975249432818E-4]:2.469104985432E-1,((115[&rate=6.07975249432818E-4]:4.45809065646E-1,(13[&rate=6.07975249432818E-4]:2.930323854831E-1,19[&rate=6.07975249432818E-4]:3.313885498667E-1)[&rate=6.07975249432818E-4]:2.349684609848E-1)[&rate=6.07975249432818E-4]:4.119225091702E-2,(((112[&rate=6.07975249432818E-4]:3.288876410585E-1,114[&rate=6.07975249432818E-4]:2.466958602367E-1)[&rate=6.07975249432818E-4]:4.748909281237E-2,109[&rate=6.07975249432818E-4]:3.736370078435E-1)[&rate=6.07975249432818E-4]:9.61808896626E-2,(107[&rate=6.07975249432818E-4]:1.076564399802E-1,108[&rate=6.07975249432818E-4]:1.049167139529E-1)[&rate=6.07975249432818E-4]:3.429833753342E-1)[&rate=6.07975249432818E-4]:9.663547385136E-2)[&rate=6.07975249432818E-4]:2.936165120696E-1)[&rate=6.07975249432818E-4]:1.068264385871E-1)[&rate=6.07975249432818E-4]:2.011464412599E-1)[&rate=6.07975249432818E-4]:1.832763131014E-1)[&rate=6.07975249432818E-4]:7.376096610537E-1,101[&rate=6.07975249432818E-4]:1.012216408662E0)[&rate=6.07975249432818E-4]:4.643275162864E-1,39[&rate=6.07975249432818E-4]:5.033797659548E-1)[&rate=6.07975249432818E-4]:2.849069173133E-2,97[&rate=6.07975249432818E-4]:4.608322063199E-1)[&rate=6.07975249432818E-4]:9.889898043872E-3)[&rate=6.07975249432818E-4]:4.714161517162E-2)[&rate=6.07975249432818E-4]:2.628545601226E-1)[&rate=6.07975249432818E-4]:3.773771066105E-1,(36[&rate=6.07975249432818E-4]:4.26522978017E-1,((35[&rate=6.07975249432818E-4]:7.445534460614E-2,((((65[&rate=6.07975249432818E-4]:3.942129887939E-1,(64[&rate=6.07975249432818E-4]:2.824171159345E-1,(60[&rate=6.07975249432818E-4]:2.658803238614E-2,62[&rate=6.07975249432818E-4]:2.183688543039E-1)[&rate=6.07975249432818E-4]:1.051441520417E-1)[&rate=6.07975249432818E-4]:2.624808043661E-1)[&rate=6.07975249432818E-4]:8.989865592197E-2,(63[&rate=6.07975249432818E-4]:1.116375656123E-1,61[&rate=6.07975249432818E-4]:1.527334560233E-1)[&rate=6.07975249432818E-4]:5.231590106103E-1)[&rate=6.07975249432818E-4]:7.427463144248E-1,(128[&rate=6.07975249432818E-4]:1.124595307521E0,((118[&rate=6.07975249432818E-4]:6.213627164634E-1,(131[&rate=6.07975249432818E-4]:1.851786020483E-1,(132[&rate=6.07975249432818E-4]:8.799930401547E-2,(129[&rate=6.07975249432818E-4]:8.420996170366E-2,130[&rate=6.07975249432818E-4]:8.420996170366E-2)[&rate=6.07975249432818E-4]:1.049616284452E-3)[&rate=6.07975249432818E-4]:9.717929803284E-2)[&rate=6.07975249432818E-4]:3.019375390725E-1)[&rate=6.07975249432818E-4]:8.695762930931E-2,69[&rate=6.07975249432818E-4]:7.192792498823E-1)[&rate=6.07975249432818E-4]:5.560009891461E-1)[&rate=6.07975249432818E-4]:1.543174461397E-1)[&rate=6.07975249432818E-4]:2.752809923938E-2,(121[&rate=6.07975249432818E-4]:1.719664355907E0,127[&rate=6.07975249432818E-4]:2.160760246318E0)[&rate=6.07975249432818E-4]:1.840367709664E-1)[&rate=6.07975249432818E-4]:2.967816149933E-1)[&rate=6.07975249432818E-4]:2.296506101216E-1,((((48[&rate=6.07975249432818E-4]:3.708655044352E-1,(41[&rate=6.07975249432818E-4]:2.450111137897E-1,42[&rate=6.07975249432818E-4]:2.504755946639E-1)[&rate=6.07975249432818E-4]:8.213854365102E-2)[&rate=6.07975249432818E-4]:9.904450470678E-2,(46[&rate=6.07975249432818E-4]:4.302721308655E-1,43[&rate=6.07975249432818E-4]:4.302721308655E-1)[&rate=6.07975249432818E-4]:5.056684002492E-2)[&rate=6.07975249432818E-4]:6.770341891111E-2,((49[&rate=6.07975249432818E-4]:3.080319130428E-1,50[&rate=6.07975249432818E-4]:3.080319130428E-1)[&rate=6.07975249432818E-4]:2.001512732626E-1,(51[&rate=6.07975249432818E-4]:4.397149927887E-1,(44[&rate=6.07975249432818E-4]:1.829786916342E-3,47[&rate=6.07975249432818E-4]:7.294267790594E-3)[&rate=6.07975249432818E-4]:4.597431293696E-1)[&rate=6.07975249432818E-4]:7.3932674391E-2)[&rate=6.07975249432818E-4]:7.572318250366E-3)[&rate=6.07975249432818E-4]:6.805219300374E-2,45[&rate=6.07975249432818E-4]:6.083978614939E-1)[&rate=6.07975249432818E-4]:4.510790042302E-1)[&rate=6.07975249432818E-4]:7.584168082354E-2)[&rate=6.07975249432818E-4]:1.785145446389E-1)[&rate=6.07975249432818E-4]:5.056425011373E-1)[&rate=6.07975249432818E-4]:4.941834298891E-2);
tree STATE_26460000 [&joint=-20966.49414863841,lnP=-20966.49414863841] = [&R] (((66[&rate=6.11709155465099E-4]:2.299675419637E-1,(((122[&rate=6.11709155465099E-4]:1.68651527379E-1,(124[&rate=6.11709155465099E-4]:8.200688372752E-2,123[&rate=6.11709155465099E-4]:8.473912416464E-2)[&rate=6.11709155465099E-4]:8.391240321439E-2)[&rate=6.11709155465099E-4]:4.793847002809E-1,67[&rate=6.11709155465099E-4]:1.467636773192E-1)[&rate=6.11709155465099E-4]:8.007936559753E-2,(119[&rate=6.11709155465099E-4]:1.737696730105E0,(126[&rate=6.11709155465099E-4]:8.091872260946E-1,(120[&rate=6.11709155465099E-4]:1.494714151795E0,(135[&rate=6.11709155465099E-4]:5.839571249013E-1,(138[&rate=6.11709155465099E-4]:1.447034433143E-1,136[&rate=6.11709155465099E-4]:1.319659399908E-2)[&rate=6.11709155465099E-4]:6.39253681587E-1)[&rate=6.11709155465099E-4]:6.587022323732E-1)[&rate=6.11709155465099E-4]:4.285185984451E-3)[&rate=6.11709155465099E-4]:1.428069813664E-1)[&rate=6.11709155465099E-4]:5.220230251408E-1)[&rate=6.11709155465099E-4]:3.124499046915E-3)[&rate=6.11709155465099E-4]:6.477776881414E-1,(((125[&rate=6.11709155465099E-4]:8.891326258291E-1,(((((12[&rate=6.11709155465099E-4]:2.372616714455E-1,5[&rate=6.11709155465099E-4]:1.989055070621E-1)[&rate=6.11709155465099E-4]:2.169936062232E-1,29[&rate=6.11709155465099E-4]:5.611045927373E-1)[&rate=6.11709155465099E-4]:2.668235970076E-1,103[&rate=6.11709155465099E-4]:5.950514774161E-1)[&rate=6.11709155465099E-4]:1.427201619852E0,52[&rate=6.11709155465099E-4]:3.579593627073E-1)[&rate=6.11709155465099E-4]:1.940643067341E-1,((133[&rate=6.11709155465099E-4]:7.19141477699E-1,(134[&rate=6.11709155465099E-4]:1.749391684284E-1,137[&rate=6.11709155465099E-4]:2.461720451406E-1)[&rate=6.11709155465099E-4]:5.140653229694E-1)[&rate=6.11709155465099E-4]:5.088153240565E-1,(53[&rate=6.11709155465099E-4]:2.991467440591E-1,((75[&rate=6.11709155465099E-4]:4.972126481381E-1,(70[&rate=6.11709155465099E-4]:3.90746782763E-1,(76[&rate=6.11709155465099E-4]:3.196961574997E-1,74[&rate=6.11709155465099E-4]:3.196961574997E-1)[&rate=6.11709155465099E-4]:1.094067896468E-1)[&rate=6.11709155465099E-4]:6.810970099168E-2)[&rate=6.11709155465099E-4]:1.769290002324E-1,(((77[&rate=6.11709155465099E-4]:3.770292712398E-1,73[&rate=6.11709155465099E-4]:3.825087232945E-1)[&rate=6.11709155465099E-4]:4.496822376437E-2,(80[&rate=6.11709155465099E-4]:1.925652217153E-1,81[&rate=6.11709155465099E-4]:1.925652217153E-1)[&rate=6.11709155465099E-4]:1.855966568505E-1)[&rate=6.11709155465099E-4]:4.53190973375E-2,(71[&rate=6.11709155465099E-4]:2.806380550064E-1,((82[&rate=6.11709155465099E-4]:2.377123182409E-1,79[&rate=6.11709155465099E-4]:2.294931401589E-1)[&rate=6.11709155465099E-4]:7.400342390456E-2,(78[&rate=6.11709155465099E-4]:1.566458890158E-1,72[&rate=6.11709155465099E-4]:1.347280807964E-1)[&rate=6.11709155465099E-4]:1.468506750477E-1)[&rate=6.11709155465099E-4]:4.538751217049E-3)[&rate=6.11709155465099E-4]:1.236648387051E-1)[&rate=6.11709155465099E-4]:2.013456039742E-1)[&rate=6.11709155465099E-4]:3.714681543007E-1)[&rate=6.11709155465099E-4]:1.467305607282E-1)[&rate=6.11709155465099E-4]:9.794964334275E-2)[&rate=6.11709155465099E-4]:5.556881913603E-1)[&rate=6.11709155465099E-4]:8.50746350961E-2,(((((58[&rate=6.11709155465099E-4]:1.35033480282E-1,(59[&rate=6.11709155465099E-4]:1.954728507657E-2,37[&rate=6.11709155465099E-4]:5.779865119679E-2)[&rate=6.11709155465099E-4]:9.636051214533E-2)[&rate=6.11709155465099E-4]:4.396719862654E-3,54[&rate=6.11709155465099E-4]:8.205315096433E-2)[&rate=6.11709155465099E-4]:1.416963483433E-3,(56[&rate=6.11709155465099E-4]:9.775722496332E-2,55[&rate=6.11709155465099E-4]:9.775722496332E-2)[&rate=6.11709155465099E-4]:1.576753429305E-2)[&rate=6.11709155465099E-4]:3.901821955171E-2,57[&rate=6.11709155465099E-4]:1.634719405568E-1)[&rate=6.11709155465099E-4]:3.294586308856E-1,68[&rate=6.11709155465099E-4]:4.410180031364E-1)[&rate=6.11709155465099E-4]:3.66522591122E-1)[&rate=6.11709155465099E-4]:3.666506047863E-1,((38[&rate=6.11709155465099E-4]:8.086716628854E-1,((146[&rate=6.11709155465099E-4]:6.371824195446E-1,((99[&rate=6.11709155465099E-4]:4.330952144581E-1,96[&rate=6.11709155465099E-4]:3.975760887753E-1)[&rate=6.11709155465099E-4]:1.551707185467E-1,(98[&rate=6.11709155465099E-4]:4.878754707354E-1,(95[&rate=6.11709155465099E-4]:2.351963466697E-1,100[&rate=6.11709155465099E-4]:1.504968931176E-1)[&rate=6.11709155465099E-4]:2.636080858144E-1)[&rate=6.11709155465099E-4]:7.853253877217E-2)[&rate=6.11709155465099E-4]:7.897113134838E-2)[&rate=6.11709155465099E-4]:3.93264400306E-2,((39[&rate=6.11709155465099E-4]:4.512037770924E-1,(94[&rate=6.11709155465099E-4]:4.36398740395E-1,(147[&rate=6.11709155465099E-4]:3.981904789415E-1,(16[&rate=6.11709155465099E-4]:2.364760548537E0,97[&rate=6.11709155465099E-4]:2.082293710536E-1)[&rate=6.11709155465099E-4]:6.15458073414E-2)[&rate=6.11709155465099E-4]:4.09405018908E-2)[&rate=6.11709155465099E-4]:6.944984544035E-2)[&rate=6.11709155465099E-4]:1.00021821074E-1,(((((22[&rate=6.11709155465099E-4]:4.044490570979E-1,27[&rate=6.11709155465099E-4]:4.208874132623E-1)[&rate=6.11709155465099E-4]:1.652774439084E-1,((26[&rate=6.11709155465099E-4]:5.558176639271E-1,(7[&rate=6.11709155465099E-4]:2.355877398797E-1,8[&rate=6.11709155465099E-4]:2.355877398797E-1)[&rate=6.11709155465099E-4]:2.133806089789E-1)[&rate=6.11709155465099E-4]:1.230180867577E-2,31[&rate=6.11709155465099E-4]:6.119550890413E-1)[&rate=6.11709155465099E-4]:1.256593251302E-2)[&rate=6.11709155465099E-4]:2.690599506596E-1,2[&rate=6.11709155465099E-4]:6.661837119399E-1)[&rate=6.11709155465099E-4]:1.471669197195E0,((((((88[&rate=6.11709155465099E-4]:4.017492029028E-2,89[&rate=6.11709155465099E-4]:5.387355042729E-2)[&rate=6.11709155465099E-4]:7.149251753416E-2,(83[&rate=6.11709155465099E-4]:9.041610996135E-3,86[&rate=6.11709155465099E-4]:9.041610996135E-3)[&rate=6.11709155465099E-4]:1.026258268283E-1)[&rate=6.11709155465099E-4]:2.068763255141E-1,((92[&rate=6.11709155465099E-4]:1.148013245671E-1,(91[&rate=6.11709155465099E-4]:5.275942871953E-2,90[&rate=6.11709155465099E-4]:5.275942871953E-2)[&rate=6.11709155465099E-4]:6.20418958476E-2)[&rate=6.11709155465099E-4]:6.551592711886E-2,((85[&rate=6.11709155465099E-4]:5.718505826967E-2,(84[&rate=6.11709155465099E-4]:2.636569346445E-2,93[&rate=6.11709155465099E-4]:4.006432360146E-2)[&rate=6.11709155465099E-4]:3.081936480522E-2)[&rate=6.11709155465099E-4]:4.966767429157E-2,87[&rate=6.11709155465099E-4]:1.068527325612E-1)[&rate=6.11709155465099E-4]:5.976588898773E-2)[&rate=6.11709155465099E-4]:1.519251417896E-1)[&rate=6.11709155465099E-4]:1.126861294425E0,(((15[&rate=6.11709155465099E-4]:5.199881716406E-1,10[&rate=6.11709155465099E-4]:4.816320072571E-1)[&rate=6.11709155465099E-4]:3.039749494344E-2,(6[&rate=6.11709155465099E-4]:4.341141220148E-1,18[&rate=6.11709155465099E-4]:4.971278206449E-1)[&rate=6.11709155465099E-4]:6.147702402138E-2)[&rate=6.11709155465099E-4]:1.801823465773E-1,3[&rate=6.11709155465099E-4]:6.23718698093E-1)[&rate=6.11709155465099E-4]:2.819603322736E-1)[&rate=6.11709155465099E-4]:4.133463066033E-1,((((((1[&rate=6.11709155465099E-4]:1.567742128509E-1,(21[&rate=6.11709155465099E-4]:7.869715399985E-1,28[&rate=6.11709155465099E-4]:8.116290742449E-1)[&rate=6.11709155465099E-4]:1.314465084689E-1)[&rate=6.11709155465099E-4]:1.542291902326E-2,24[&rate=6.11709155465099E-4]:9.530190496824E-1)[&rate=6.11709155465099E-4]:1.670300684032E-1,((23[&rate=6.11709155465099E-4]:6.866669132073E-1,(25[&rate=6.11709155465099E-4]:6.010560942513E-1,20[&rate=6.11709155465099E-4]:5.818780120595E-1)[&rate=6.11709155465099E-4]:9.656972306569E-2)[&rate=6.11709155465099E-4]:1.262024186631E-1,(11[&rate=6.11709155465099E-4]:5.186493818661E-1,140[&rate=6.11709155465099E-4]:4.994712996744E-1)[&rate=6.11709155465099E-4]:2.092884431551E-1)[&rate=6.11709155465099E-4]:2.962208821056E-1)[&rate=6.11709155465099E-4]:7.28652210361E-2,102[&rate=6.11709155465099E-4]:3.127050350534E-2)[&rate=6.11709155465099E-4]:1.147463202072E-1,(142[&rate=6.11709155465099E-4]:6.448108071978E-1,(144[&rate=6.11709155465099E-4]:2.828572384655E-1,(145[&rate=6.11709155465099E-4]:1.278176267554E-1,141[&rate=6.11709155465099E-4]:1.250779007278E-1)[&rate=6.11709155465099E-4]:1.60519063765E-1)[&rate=6.11709155465099E-4]:3.564741166773E-1)[&rate=6.11709155465099E-4]:7.477813589806E-1)[&rate=6.11709155465099E-4]:8.364240966802E-2,(((14[&rate=6.11709155465099E-4]:5.312027758665E-1,17[&rate=6.11709155465099E-4]:5.695589402502E-1)[&rate=6.11709155465099E-4]:2.872126633752E-1,((110[&rate=6.11709155465099E-4]:4.819257933373E-1,(117[&rate=6.11709155465099E-4]:4.786056301894E-1,(113[&rate=6.11709155465099E-4]:4.118656706627E-1,105[&rate=6.11709155465099E-4]:3.844684103889E-1)[&rate=6.11709155465099E-4]:6.400023349909E-2)[&rate=6.11709155465099E-4]:1.15393412302E-2)[&rate=6.11709155465099E-4]:4.907417577916E-2,(9[&rate=6.11709155465099E-4]:3.548761031263E-1,(4[&rate=6.11709155465099E-4]:3.964193421808E-2,30[&rate=6.11709155465099E-4]:2.122446739441E-1)[&rate=6.11709155465099E-4]:2.659191004151E-1)[&rate=6.11709155465099E-4]:1.733841399628E-1)[&rate=6.11709155465099E-4]:2.819360180705E-1)[&rate=6.11709155465099E-4]:1.413115433578E-1,(116[&rate=6.11709155465099E-4]:7.592660930236E-1,(((148[&rate=6.11709155465099E-4]:2.401178559693E-1,143[&rate=6.11709155465099E-4]:2.37378129942E-1)[&rate=6.11709155465099E-4]:4.377689785487E-1,(106[&rate=6.11709155465099E-4]:2.928111755159E-1,(104[&rate=6.11709155465099E-4]:2.444995781828E-1,(111[&rate=6.11709155465099E-4]:1.235317154385E-1,139[&rate=6.11709155465099E-4]:2.988741811918E-1)[&rate=6.11709155465099E-4]:1.374062189087E-1)[&rate=6.11709155465099E-4]:4.831159733309E-2)[&rate=6.11709155465099E-4]:4.069934672212E-1)[&rate=6.11709155465099E-4]:9.533070863525E-2,(((13[&rate=6.11709155465099E-4]:3.07128749866E-1,19[&rate=6.11709155465099E-4]:3.454849142497E-1)[&rate=6.11709155465099E-4]:4.330044748935E-1,(((112[&rate=6.11709155465099E-4]:1.96666413799E-1,114[&rate=6.11709155465099E-4]:1.144746329771E-1)[&rate=6.11709155465099E-4]:1.894090607434E-1,109[&rate=6.11709155465099E-4]:3.833357485151E-1)[&rate=6.11709155465099E-4]:1.139528108687E-1,(107[&rate=6.11709155465099E-4]:4.375252573925E-1,108[&rate=6.11709155465099E-4]:4.347855313652E-1)[&rate=6.11709155465099E-4]:4.05852197995E-2)[&rate=6.11709155465099E-4]:2.401049393483E-1)[&rate=6.11709155465099E-4]:5.253737929457E-2,115[&rate=6.11709155465099E-4]:7.104788232322E-1)[&rate=6.11709155465099E-4]:2.438255553741E-2)[&rate=6.11709155465099E-4]:2.4404714254E-2)[&rate=6.11709155465099E-4]:1.18269108754E-1)[&rate=6.11709155465099E-4]:3.439048535206E-1)[&rate=6.11709155465099E-4]:9.210582961667E-2)[&rate=6.11709155465099E-4]:3.793521036585E-1,101[&rate=6.11709155465099E-4]:6.956377146007E-1)[&rate=6.11709155465099E-4]:4.58653550699E-1)[&rate=6.11709155465099E-4]:3.168205646361E-1,40[&rate=6.11709155465099E-4]:4.979476709421E-1)[&rate=6.11709155465099E-4]:5.327792722427E-2)[&rate=6.11709155465099E-4]:5.064682173875E-3)[&rate=6.11709155465099E-4]:3.206873934742E-1)[&rate=6.11709155465099E-4]:2.266028078867E-1,((35[&rate=6.11709155465099E-4]:5.406766922577E-3,(36[&rate=6.11709155465099E-4]:2.900896473865E-3,(127[&rate=6.11709155465099E-4]:2.091968957267E0,121[&rate=6.11709155465099E-4]:1.650873066857E0)[&rate=6.11709155465099E-4]:4.314798844118E-1)[&rate=6.11709155465099E-4]:4.908121291447E-2)[&rate=6.11709155465099E-4]:2.225618072104E-1,(((((51[&rate=6.11709155465099E-4]:3.596552302737E-1,(47[&rate=6.11709155465099E-4]:5.160263323778E-2,44[&rate=6.11709155465099E-4]:4.613815236352E-2)[&rate=6.11709155465099E-4]:3.353750014075E-1)[&rate=6.11709155465099E-4]:1.12929463345E-1,(49[&rate=6.11709155465099E-4]:2.762381807089E-1,50[&rate=6.11709155465099E-4]:2.762381807089E-1)[&rate=6.11709155465099E-4]:1.908820320356E-1)[&rate=6.11709155465099E-4]:2.898170383295E-2,((46[&rate=6.11709155465099E-4]:2.981986700433E-1,43[&rate=6.11709155465099E-4]:2.981986700433E-1)[&rate=6.11709155465099E-4]:1.670580061396E-2,(41[&rate=6.11709155465099E-4]:1.033582148524E-1,(48[&rate=6.11709155465099E-4]:1.213491183094E-1,42[&rate=6.11709155465099E-4]:8.309775218917E-2)[&rate=6.11709155465099E-4]:2.57249435375E-2)[&rate=6.11709155465099E-4]:1.569014470618E-1)[&rate=6.11709155465099E-4]:2.13984331166E-1)[&rate=6.11709155465099E-4]:1.487230031909E-1,45[&rate=6.11709155465099E-4]:6.694150837027E-1)[&rate=6.11709155465099E-4]:1.022522317263E-1,((128[&rate=6.11709155465099E-4]:1.004409176031E0,(((64[&rate=6.11709155465099E-4]:2.369603067837E-1,(62[&rate=6.11709155465099E-4]:2.72415090653E-1,60[&rate=6.11709155465099E-4]:8.063426873527E-2)[&rate=6.11709155465099E-4]:5.641106541774E-3)[&rate=6.11709155465099E-4]:4.849910268984E-2,65[&rate=6.11709155465099E-4]:1.347744779669E-1)[&rate=6.11709155465099E-4]:3.898388942193E-1,(63[&rate=6.11709155465099E-4]:1.440353246243E-2,61[&rate=6.11709155465099E-4]:5.549942287348E-2)[&rate=6.11709155465099E-4]:6.608947712304E-1)[&rate=6.11709155465099E-4]:4.277410093244E-1)[&rate=6.11709155465099E-4]:2.247610693102E-1,(118[&rate=6.11709155465099E-4]:7.267626842669E-1,(69[&rate=6.11709155465099E-4]:6.841272742419E-1,((129[&rate=6.11709155465099E-4]:1.707587052795E-1,(130[&rate=6.11709155465099E-4]:1.703681915612E-2,131[&rate=6.11709155465099E-4]:1.977654518348E-2)[&rate=6.11709155465099E-4]:1.537218861234E-1)[&rate=6.11709155465099E-4]:7.892832283063E-2,132[&rate=6.11709155465099E-4]:2.524267541375E-1)[&rate=6.11709155465099E-4]:2.864950406522E-1)[&rate=6.11709155465099E-4]:5.35943141347E-2)[&rate=6.11709155465099E-4]:6.421335884716E-1)[&rate=6.11709155465099E-4]:3.158932823791E-1)[&rate=6.11709155465099E-4]:2.116721697003E-1)[&rate=6.11709155465099E-4]:2.049404501237E-1)[&rate=6.11709155465099E-4]:1.935615370159E-1)[&rate=6.11709155465099E-4]:2.512746688326E-1)[&rate=6.11709155465099E-4]:8.235347869722E-2,((33[&rate=6.11709155465099E-4]:4.584761635449E-2,34[&rate=6.11709155465099E-4]:6.228597251886E-2)[&rate=6.11709155465099E-4]:2.730108329353E-2,32[&rate=6.11709155465099E-4]:6.766924759331E-2)[&rate=6.11709155465099E-4]:7.497954359819E-3);
tree STATE_26550000 [&joint=-20978.375217777648,lnP=-20978.375217777648] = [&R] ((32[&rate=5.428049034527478E-4]:4.652496377146E-2,(34[&rate=5.428049034527478E-4]:4.120048275846E-2,((((119[&rate=5.428049034527478E-4]:1.785146526884E0,((135[&rate=5.428049034527478E-4]:2.880469967715E-1,(138[&rate=5.428049034527478E-4]:1.6904367948E-1,136[&rate=5.428049034527478E-4]:3.753683016484E-2)[&rate=5.428049034527478E-4]:3.190033172915E-1)[&rate=5.428049034527478E-4]:7.70830233738E-2,120[&rate=5.428049034527478E-4]:6.171848146659E-1)[&rate=5.428049034527478E-4]:1.072071301259E0)[&rate=5.428049034527478E-4]:6.073557520639E-1,((122[&rate=5.428049034527478E-4]:3.268932807784E-1,(124[&rate=5.428049034527478E-4]:9.173400835738E-2,123[&rate=5.428049034527478E-4]:9.446624879451E-2)[&rate=5.428049034527478E-4]:2.324270319838E-1)[&rate=5.428049034527478E-4]:5.249237276686E-1,67[&rate=5.428049034527478E-4]:3.505444581062E-1)[&rate=5.428049034527478E-4]:9.08110851259E-3)[&rate=5.428049034527478E-4]:1.126712048115E-1,(126[&rate=5.428049034527478E-4]:1.668850846794E0,66[&rate=5.428049034527478E-4]:4.216766571089E-1)[&rate=5.428049034527478E-4]:5.062011432143E-2)[&rate=5.428049034527478E-4]:3.137586831847E-1,(((125[&rate=5.428049034527478E-4]:9.82388006186E-1,(((((12[&rate=5.428049034527478E-4]:2.049187087832E-1,5[&rate=5.428049034527478E-4]:1.665625443998E-1)[&rate=5.428049034527478E-4]:3.002472752397E-1,29[&rate=5.428049034527478E-4]:6.120152990915E-1)[&rate=5.428049034527478E-4]:2.669488891096E-1,103[&rate=5.428049034527478E-4]:6.460874758723E-1)[&rate=5.428049034527478E-4]:1.737276281997E0,52[&rate=5.428049034527478E-4]:7.190700233085E-1)[&rate=5.428049034527478E-4]:5.629154501556E-2,((134[&rate=5.428049034527478E-4]:6.937384096163E-1,(133[&rate=5.428049034527478E-4]:3.993665012562E-1,137[&rate=5.428049034527478E-4]:4.404623916673E-1)[&rate=5.428049034527478E-4]:3.245088946612E-1)[&rate=5.428049034527478E-4]:8.015036025611E-1,(53[&rate=5.428049034527478E-4]:5.857748576443E-1,((75[&rate=5.428049034527478E-4]:7.097392989624E-1,((70[&rate=5.428049034527478E-4]:3.049382270513E-1,74[&rate=5.428049034527478E-4]:3.432943914347E-1)[&rate=5.428049034527478E-4]:6.561562289078E-2,76[&rate=5.428049034527478E-4]:4.089100143255E-1)[&rate=5.428049034527478E-4]:3.008292846368E-1)[&rate=5.428049034527478E-4]:3.595362553643E-2,((80[&rate=5.428049034527478E-4]:7.374035216295E-2,81[&rate=5.428049034527478E-4]:7.374035216295E-2)[&rate=5.428049034527478E-4]:2.332794457257E-1,(((79[&rate=5.428049034527478E-4]:1.269639163302E-1,82[&rate=5.428049034527478E-4]:1.351830944123E-1)[&rate=5.428049034527478E-4]:1.438328027392E-1,((78[&rate=5.428049034527478E-4]:6.317112833826E-2,72[&rate=5.428049034527478E-4]:4.125332011895E-2)[&rate=5.428049034527478E-4]:1.736069520489E-1,71[&rate=5.428049034527478E-4]:2.093808201131E-1)[&rate=5.428049034527478E-4]:3.401863868218E-2)[&rate=5.428049034527478E-4]:4.241724389631E-2,(73[&rate=5.428049034527478E-4]:3.493230930628E-1,77[&rate=5.428049034527478E-4]:3.438436410081E-1)[&rate=5.428049034527478E-4]:4.986760313671E-3)[&rate=5.428049034527478E-4]:2.025013005275E-3)[&rate=5.428049034527478E-4]:3.89358058117E-1)[&rate=5.428049034527478E-4]:5.865449917576E-1)[&rate=5.428049034527478E-4]:1.575246438661E-1)[&rate=5.428049034527478E-4]:2.386534550234E-2)[&rate=5.428049034527478E-4]:4.256056728345E-1)[&rate=5.428049034527478E-4]:3.172711807335E-1,((((54[&rate=5.428049034527478E-4]:3.179422652052E-1,(56[&rate=5.428049034527478E-4]:2.642712285401E-1,55[&rate=5.428049034527478E-4]:2.642712285401E-1)[&rate=5.428049034527478E-4]:8.372568147373E-2)[&rate=5.428049034527478E-4]:1.84114676127E-2,((58[&rate=5.428049034527478E-4]:2.428368604316E-1,37[&rate=5.428049034527478E-4]:2.619625434917E-1)[&rate=5.428049034527478E-4]:4.919539585995E-2,59[&rate=5.428049034527478E-4]:2.729065732314E-1)[&rate=5.428049034527478E-4]:1.016985257067E-1)[&rate=5.428049034527478E-4]:3.930212182745E-2,57[&rate=5.428049034527478E-4]:4.166394612027E-1)[&rate=5.428049034527478E-4]:2.4095173342E-1,68[&rate=5.428049034527478E-4]:6.056786263167E-1)[&rate=5.428049034527478E-4]:5.27313893936E-1)[&rate=5.428049034527478E-4]:1.153584177883E-1,((38[&rate=5.428049034527478E-4]:9.355547412196E-1,(((((((88[&rate=5.428049034527478E-4]:1.057367833207E-2,89[&rate=5.428049034527478E-4]:2.427230846909E-2)[&rate=5.428049034527478E-4]:3.963731217475E-1,(((92[&rate=5.428049034527478E-4]:1.908684317165E-1,(91[&rate=5.428049034527478E-4]:4.533415048809E-2,90[&rate=5.428049034527478E-4]:4.533415048809E-2)[&rate=5.428049034527478E-4]:1.455342812284E-1)[&rate=5.428049034527478E-4]:5.550074881503E-2,(((84[&rate=5.428049034527478E-4]:1.301971993691E-1,93[&rate=5.428049034527478E-4]:1.438958295061E-1)[&rate=5.428049034527478E-4]:4.727417836264E-2,(83[&rate=5.428049034527478E-4]:9.895425749914E-2,86[&rate=5.428049034527478E-4]:9.895425749914E-2)[&rate=5.428049034527478E-4]:7.851712023257E-2)[&rate=5.428049034527478E-4]:3.119647532896E-2,85[&rate=5.428049034527478E-4]:2.086678530607E-1)[&rate=5.428049034527478E-4]:2.400269733384E-2)[&rate=5.428049034527478E-4]:1.170915694501E-3,87[&rate=5.428049034527478E-4]:2.33841466089E-1)[&rate=5.428049034527478E-4]:1.731053339905E-1)[&rate=5.428049034527478E-4]:1.11771523574E0,(((3[&rate=5.428049034527478E-4]:3.716100533723E-1,18[&rate=5.428049034527478E-4]:4.866785465229E-1)[&rate=5.428049034527478E-4]:3.874085228895E-2,6[&rate=5.428049034527478E-4]:4.624057001818E-1)[&rate=5.428049034527478E-4]:1.393330056169E-1,(15[&rate=5.428049034527478E-4]:3.91082185079E-1,10[&rate=5.428049034527478E-4]:3.527260206956E-1)[&rate=5.428049034527478E-4]:2.654510412675E-1)[&rate=5.428049034527478E-4]:4.352520971446E-1)[&rate=5.428049034527478E-4]:3.919093758015E-1,(((((110[&rate=5.428049034527478E-4]:6.019031814655E-1,105[&rate=5.428049034527478E-4]:5.799853732464E-1)[&rate=5.428049034527478E-4]:1.594513601522E-1,(14[&rate=5.428049034527478E-4]:1.208802641556E-1,17[&rate=5.428049034527478E-4]:1.592364285393E-1)[&rate=5.428049034527478E-4]:6.459537295169E-1)[&rate=5.428049034527478E-4]:2.798624566504E-2,((113[&rate=5.428049034527478E-4]:6.706769510087E-1,((4[&rate=5.428049034527478E-4]:5.22255472662E-2,30[&rate=5.428049034527478E-4]:2.248282869922E-1)[&rate=5.428049034527478E-4]:4.618631489183E-1,9[&rate=5.428049034527478E-4]:5.634037646776E-1)[&rate=5.428049034527478E-4]:9.905400824909E-2)[&rate=5.428049034527478E-4]:3.678490944418E-2,117[&rate=5.428049034527478E-4]:7.102015864805E-1)[&rate=5.428049034527478E-4]:8.735837888456E-2)[&rate=5.428049034527478E-4]:2.368276089343E-1,(((116[&rate=5.428049034527478E-4]:6.483543390524E-1,((104[&rate=5.428049034527478E-4]:1.301131396471E-1,139[&rate=5.428049034527478E-4]:3.218939615649E-1)[&rate=5.428049034527478E-4]:1.137151416136E-1,(106[&rate=5.428049034527478E-4]:3.09198598088E-2,111[&rate=5.428049034527478E-4]:4.735821597317E-2)[&rate=5.428049034527478E-4]:2.129084214519E-1)[&rate=5.428049034527478E-4]:4.648000303944E-1)[&rate=5.428049034527478E-4]:4.793699531704E-2,(148[&rate=5.428049034527478E-4]:1.677089754987E-1,143[&rate=5.428049034527478E-4]:1.649692494714E-1)[&rate=5.428049034527478E-4]:5.669385232544E-1)[&rate=5.428049034527478E-4]:1.540931668833E-2,((108[&rate=5.428049034527478E-4]:4.435426808011E-1,(109[&rate=5.428049034527478E-4]:3.530076192922E-1,(107[&rate=5.428049034527478E-4]:2.81205516604E-1,(112[&rate=5.428049034527478E-4]:2.491419541434E-1,114[&rate=5.428049034527478E-4]:1.669501733215E-1)[&rate=5.428049034527478E-4]:5.398137067973E-2)[&rate=5.428049034527478E-4]:5.26240204965E-2)[&rate=5.428049034527478E-4]:1.12452869728E-1)[&rate=5.428049034527478E-4]:2.763490300839E-1,(115[&rate=5.428049034527478E-4]:3.820819145285E-1,(13[&rate=5.428049034527478E-4]:4.593259077969E-1,19[&rate=5.428049034527478E-4]:4.976820721806E-1)[&rate=5.428049034527478E-4]:4.947787553496E-3)[&rate=5.428049034527478E-4]:2.802755497811E-1)[&rate=5.428049034527478E-4]:4.934318674814E-2)[&rate=5.428049034527478E-4]:2.377554163922E-1)[&rate=5.428049034527478E-4]:3.396717512124E-1,(((102[&rate=5.428049034527478E-4]:1.055789737772E-1,((11[&rate=5.428049034527478E-4]:6.973667191113E-1,140[&rate=5.428049034527478E-4]:6.781886369196E-1)[&rate=5.428049034527478E-4]:1.033110601839E-1,(23[&rate=5.428049034527478E-4]:5.32781017021E-1,(20[&rate=5.428049034527478E-4]:3.063002753047E-1,25[&rate=5.428049034527478E-4]:3.254783574965E-1)[&rate=5.428049034527478E-4]:2.182615636342E-1)[&rate=5.428049034527478E-4]:3.528282691235E-1)[&rate=5.428049034527478E-4]:3.706546191395E-1)[&rate=5.428049034527478E-4]:1.540547018468E-2,(24[&rate=5.428049034527478E-4]:1.056949371595E0,((28[&rate=5.428049034527478E-4]:8.170315920995E-1,21[&rate=5.428049034527478E-4]:7.92374057853E-1)[&rate=5.428049034527478E-4]:1.671662323201E-1,1[&rate=5.428049034527478E-4]:1.978964545566E-1)[&rate=5.428049034527478E-4]:7.823099922966E-2)[&rate=5.428049034527478E-4]:2.256789079837E-1)[&rate=5.428049034527478E-4]:1.338650602043E-1,(142[&rate=5.428049034527478E-4]:7.717437506321E-1,((145[&rate=5.428049034527478E-4]:1.006559795145E-1,141[&rate=5.428049034527478E-4]:9.791625348688E-2)[&rate=5.428049034527478E-4]:3.25881686695E-1,144[&rate=5.428049034527478E-4]:4.210582141545E-1)[&rate=5.428049034527478E-4]:3.452060844227E-1)[&rate=5.428049034527478E-4]:7.296810959999E-1)[&rate=5.428049034527478E-4]:4.249749257843E-2)[&rate=5.428049034527478E-4]:8.223811350702E-2)[&rate=5.428049034527478E-4]:3.195802356769E-1,101[&rate=5.428049034527478E-4]:6.936858938736E-1)[&rate=5.428049034527478E-4]:8.590607217864E-1,((((99[&rate=5.428049034527478E-4]:4.268889524893E-1,96[&rate=5.428049034527478E-4]:3.913698268064E-1)[&rate=5.428049034527478E-4]:1.966037893742E-1,(95[&rate=5.428049034527478E-4]:3.048190643037E-1,100[&rate=5.428049034527478E-4]:2.201196107516E-1)[&rate=5.428049034527478E-4]:3.077447158113E-1)[&rate=5.428049034527478E-4]:8.125966427008E-4,98[&rate=5.428049034527478E-4]:6.02447415009E-1)[&rate=5.428049034527478E-4]:3.337697266176E-2,(16[&rate=5.428049034527478E-4]:2.513220727386E0,(97[&rate=5.428049034527478E-4]:3.522135830228E-1,(147[&rate=5.428049034527478E-4]:3.983194325678E-1,(146[&rate=5.428049034527478E-4]:4.288501209057E-1,39[&rate=5.428049034527478E-4]:3.086315416708E-1)[&rate=5.428049034527478E-4]:3.231084171664E-2)[&rate=5.428049034527478E-4]:8.230945100156E-2)[&rate=5.428049034527478E-4]:4.475966879448E-3)[&rate=5.428049034527478E-4]:7.968128585601E-2)[&rate=5.428049034527478E-4]:7.217336954187E-2)[&rate=5.428049034527478E-4]:1.161934071737E-1,(40[&rate=5.428049034527478E-4]:4.966183998418E-1,((((22[&rate=5.428049034527478E-4]:5.42226793711E-1,27[&rate=5.428049034527478E-4]:5.586651498753E-1)[&rate=5.428049034527478E-4]:2.97434384192E-1,(2[&rate=5.428049034527478E-4]:5.810616054907E-1,31[&rate=5.428049034527478E-4]:8.084588657648E-1)[&rate=5.428049034527478E-4]:8.599683268617E-2)[&rate=5.428049034527478E-4]:1.411521207217E-1,((7[&rate=5.428049034527478E-4]:3.551312251562E-1,8[&rate=5.428049034527478E-4]:3.551312251562E-1)[&rate=5.428049034527478E-4]:3.437208274621E-1,26[&rate=5.428049034527478E-4]:8.057013676868E-1)[&rate=5.428049034527478E-4]:1.860708350474E-1)[&rate=5.428049034527478E-4]:1.426191014828E0,94[&rate=5.428049034527478E-4]:3.323205796403E-1)[&rate=5.428049034527478E-4]:2.189426289445E-1)[&rate=5.428049034527478E-4]:1.991574639983E-1)[&rate=5.428049034527478E-4]:3.080848883086E-1)[&rate=5.428049034527478E-4]:2.014206844875E-1,((36[&rate=5.428049034527478E-4]:3.143557982545E-1,(35[&rate=5.428049034527478E-4]:2.067140094051E-1,(127[&rate=5.428049034527478E-4]:2.540309117024E0,121[&rate=5.428049034527478E-4]:2.099213226613E0)[&rate=5.428049034527478E-4]:2.335281800521E-1)[&rate=5.428049034527478E-4]:6.10664463836E-2)[&rate=5.428049034527478E-4]:1.061565626801E-1,((45[&rate=5.428049034527478E-4]:6.70123044551E-1,((44[&rate=5.428049034527478E-4]:5.505643603172E-1,(((50[&rate=5.428049034527478E-4]:3.723095132985E-1,49[&rate=5.428049034527478E-4]:3.723095132985E-1)[&rate=5.428049034527478E-4]:1.358714747889E-1,47[&rate=5.428049034527478E-4]:5.409678733331E-1)[&rate=5.428049034527478E-4]:9.177059259929E-3,51[&rate=5.428049034527478E-4]:5.228225282215E-1)[&rate=5.428049034527478E-4]:5.883908598412E-3)[&rate=5.428049034527478E-4]:8.790868849079E-2,(46[&rate=5.428049034527478E-4]:5.930696062875E-1,(43[&rate=5.428049034527478E-4]:5.898300086105E-1,(41[&rate=5.428049034527478E-4]:3.73892515469E-1,(48[&rate=5.428049034527478E-4]:4.175932768598E-1,42[&rate=5.428049034527478E-4]:3.793419107396E-1)[&rate=5.428049034527478E-4]:1.508560369201E-5)[&rate=5.428049034527478E-4]:1.612926843985E-1)[&rate=5.428049034527478E-4]:3.239597677086E-3)[&rate=5.428049034527478E-4]:5.08679233947E-2)[&rate=5.428049034527478E-4]:3.438223618009E-2)[&rate=5.428049034527478E-4]:3.722810706601E-1,(((65[&rate=5.428049034527478E-4]:2.065715593056E-1,((60[&rate=5.428049034527478E-4]:1.011308952401E-2,64[&rate=5.428049034527478E-4]:1.607980210307E-1)[&rate=5.428049034527478E-4]:1.278123298339E-1,62[&rate=5.428049034527478E-4]:3.297062412756E-1)[&rate=5.428049034527478E-4]:6.864613994775E-2)[&rate=5.428049034527478E-4]:2.957877524924E-1,(63[&rate=5.428049034527478E-4]:2.879134516087E-1,61[&rate=5.428049034527478E-4]:3.290093420197E-1)[&rate=5.428049034527478E-4]:3.651307916961E-1)[&rate=5.428049034527478E-4]:7.689378083168E-1,(128[&rate=5.428049034527478E-4]:1.15293460931E0,((69[&rate=5.428049034527478E-4]:3.930904159502E-1,118[&rate=5.428049034527478E-4]:3.821315118406E-1)[&rate=5.428049034527478E-4]:3.404214210047E-1,((130[&rate=5.428049034527478E-4]:1.086597549063E-1,131[&rate=5.428049034527478E-4]:1.113994809337E-1)[&rate=5.428049034527478E-4]:9.280847935715E-2,(129[&rate=5.428049034527478E-4]:7.275076310984E-2,132[&rate=5.428049034527478E-4]:7.549048913719E-2)[&rate=5.428049034527478E-4]:1.287174711537E-1)[&rate=5.428049034527478E-4]:3.840983972119E-1)[&rate=5.428049034527478E-4]:5.701077038618E-1)[&rate=5.428049034527478E-4]:1.704173053256E-1)[&rate=5.428049034527478E-4]:4.924484128671E-1)[&rate=5.428049034527478E-4]:8.690381425412E-2)[&rate=5.428049034527478E-4]:1.606729607227E-1)[&rate=5.428049034527478E-4]:1.660203210772E-1)[&rate=5.428049034527478E-4]:8.542515434629E-2)[&rate=5.428049034527478E-4]:1.181587267735E-1)[&rate=5.428049034527478E-4]:2.724228923209E-2)[&rate=5.428049034527478E-4]:1.702205594043E-1,33[&rate=5.428049034527478E-4]:2.222249752305E-1);
tree STATE_26640000 [&joint=-20962.146470797332,lnP=-20962.146470797332] = [&R] (33[&rate=6.332041451779667E-4]:1.646681157118E-2,(((((((53[&rate=6.332041451779667E-4]:8.656473714004E-1,((134[&rate=6.332041451779667E-4]:8.392582892153E-1,(133[&rate=6.332041451779667E-4]:3.627266095101E-1,137[&rate=6.332041451779667E-4]:4.038224999211E-1)[&rate=6.332041451779667E-4]:5.066686660063E-1)[&rate=6.332041451779667E-4]:7.539985069971E-1,(((75[&rate=6.332041451779667E-4]:6.540121569071E-1,(76[&rate=6.332041451779667E-4]:4.362940283952E-1,(74[&rate=6.332041451779667E-4]:4.06620124225E-1,70[&rate=6.332041451779667E-4]:3.682639598415E-1)[&rate=6.332041451779667E-4]:2.967390417025E-2)[&rate=6.332041451779667E-4]:2.177181285119E-1)[&rate=6.332041451779667E-4]:1.623252025293E-1,((80[&rate=6.332041451779667E-4]:3.327287012538E-2,81[&rate=6.332041451779667E-4]:3.327287012538E-2)[&rate=6.332041451779667E-4]:6.043052445983E-1,((77[&rate=6.332041451779667E-4]:4.303321385421E-1,73[&rate=6.332041451779667E-4]:4.358115905968E-1)[&rate=6.332041451779667E-4]:1.517542605965E-1,(82[&rate=6.332041451779667E-4]:4.787369335082E-1,((79[&rate=6.332041451779667E-4]:3.094214244691E-1,71[&rate=6.332041451779667E-4]:2.820241641951E-1)[&rate=6.332041451779667E-4]:1.38699724041E-1,(78[&rate=6.332041451779667E-4]:2.957370477367E-2,72[&rate=6.332041451779667E-4]:7.655896554357E-3)[&rate=6.332041451779667E-4]:4.185474437364E-1)[&rate=6.332041451779667E-4]:2.239660691602E-2)[&rate=6.332041451779667E-4]:7.59522053564E-2)[&rate=6.332041451779667E-4]:9.932733202347E-2)[&rate=6.332041451779667E-4]:1.294441762196E-1)[&rate=6.332041451779667E-4]:7.154871180596E-1,(52[&rate=6.332041451779667E-4]:6.218522767533E-1,(((12[&rate=6.332041451779667E-4]:3.830254679626E-1,5[&rate=6.332041451779667E-4]:3.446693035791E-1)[&rate=6.332041451779667E-4]:1.454698686981E-1,29[&rate=6.332041451779667E-4]:6.353446517292E-1)[&rate=6.332041451779667E-4]:3.038088738634E-1,103[&rate=6.332041451779667E-4]:7.062768132638E-1)[&rate=6.332041451779667E-4]:1.57986919805E0)[&rate=6.332041451779667E-4]:1.71705863442E-1)[&rate=6.332041451779667E-4]:5.595286666148E-2)[&rate=6.332041451779667E-4]:2.433308585505E-2)[&rate=6.332041451779667E-4]:4.945981622317E-1,125[&rate=6.332041451779667E-4]:1.149863019971E0)[&rate=6.332041451779667E-4]:2.511878205661E-2,((57[&rate=6.332041451779667E-4]:3.337954243376E-1,((37[&rate=6.332041451779667E-4]:3.158456581303E-1,(59[&rate=6.332041451779667E-4]:2.745005045952E-1,(58[&rate=6.332041451779667E-4]:2.70105135444E-1,54[&rate=6.332041451779667E-4]:2.127280862637E-1)[&rate=6.332041451779667E-4]:2.352105221131E-2)[&rate=6.332041451779667E-4]:3.093787414801E-3)[&rate=6.332041451779667E-4]:4.322557231982E-3,(56[&rate=6.332041451779667E-4]:7.537035473433E-2,55[&rate=6.332041451779667E-4]:7.537035473433E-2)[&rate=6.332041451779667E-4]:1.983497731961E-1)[&rate=6.332041451779667E-4]:4.91463346585E-2)[&rate=6.332041451779667E-4]:5.410044143964E-1,68[&rate=6.332041451779667E-4]:8.228872704279E-1)[&rate=6.332041451779667E-4]:1.854278649328E-1)[&rate=6.332041451779667E-4]:1.862970627551E-1,((38[&rate=6.332041451779667E-4]:8.569296243426E-1,(((((98[&rate=6.332041451779667E-4]:6.70032346837E-1,((96[&rate=6.332041451779667E-4]:3.034212857055E-1,99[&rate=6.332041451779667E-4]:3.389404113883E-1)[&rate=6.332041451779667E-4]:3.23591355624E-1,(95[&rate=6.332041451779667E-4]:3.942524683326E-1,(94[&rate=6.332041451779667E-4]:1.346842743572E-1,100[&rate=6.332041451779667E-4]:1.346842743572E-1)[&rate=6.332041451779667E-4]:1.748687404234E-1)[&rate=6.332041451779667E-4]:2.573503369312E-1)[&rate=6.332041451779667E-4]:2.935850332184E-2)[&rate=6.332041451779667E-4]:9.389029077085E-3,(2[&rate=6.332041451779667E-4]:9.162407035117E-1,((22[&rate=6.332041451779667E-4]:3.808953307559E-1,27[&rate=6.332041451779667E-4]:3.973336869203E-1)[&rate=6.332041451779667E-4]:5.840233895942E-1,(31[&rate=6.332041451779667E-4]:8.992250239341E-1,(26[&rate=6.332041451779667E-4]:7.170093920343E-1,(7[&rate=6.332041451779667E-4]:3.648075239132E-1,8[&rate=6.332041451779667E-4]:3.648075239132E-1)[&rate=6.332041451779667E-4]:2.453525530526E-1)[&rate=6.332041451779667E-4]:1.383800154614E-1)[&rate=6.332041451779667E-4]:1.20488216964E-1)[&rate=6.332041451779667E-4]:1.239247228876E-1)[&rate=6.332041451779667E-4]:1.591491174685E0)[&rate=6.332041451779667E-4]:2.576046025528E-2,((97[&rate=6.332041451779667E-4]:2.813733160127E-1,(16[&rate=6.332041451779667E-4]:2.39328997674E0,39[&rate=6.332041451779667E-4]:3.077970506227E-1)[&rate=6.332041451779667E-4]:4.461451675621E-2)[&rate=6.332041451779667E-4]:9.245285342101E-3,(147[&rate=6.332041451779667E-4]:4.080947017364E-1,(((((88[&rate=6.332041451779667E-4]:1.209176910065E-1,89[&rate=6.332041451779667E-4]:1.346163211435E-1)[&rate=6.332041451779667E-4]:2.756033237784E-1,((85[&rate=6.332041451779667E-4]:1.473315996558E-1,(83[&rate=6.332041451779667E-4]:4.702238771739E-2,86[&rate=6.332041451779667E-4]:4.702238771739E-2)[&rate=6.332041451779667E-4]:1.003092119384E-1)[&rate=6.332041451779667E-4]:2.154699622664E-1,((84[&rate=6.332041451779667E-4]:1.147179539644E-2,93[&rate=6.332041451779667E-4]:2.517042553345E-2)[&rate=6.332041451779667E-4]:2.508743238351E-1,(87[&rate=6.332041451779667E-4]:7.823735815894E-2,(92[&rate=6.332041451779667E-4]:2.773099291682E-2,(91[&rate=6.332041451779667E-4]:6.461600624534E-3,90[&rate=6.332041451779667E-4]:6.461600624534E-3)[&rate=6.332041451779667E-4]:2.126939229229E-2)[&rate=6.332041451779667E-4]:6.420499537914E-2)[&rate=6.332041451779667E-4]:1.841087610726E-1)[&rate=6.332041451779667E-4]:1.004554426906E-1)[&rate=6.332041451779667E-4]:3.371945286262E-2)[&rate=6.332041451779667E-4]:7.138164292385E-1,(((15[&rate=6.332041451779667E-4]:3.683847103888E-1,10[&rate=6.332041451779667E-4]:3.300285460054E-1)[&rate=6.332041451779667E-4]:8.113905374995E-2,6[&rate=6.332041451779667E-4]:3.94729243591E-1)[&rate=6.332041451779667E-4]:2.050279034788E-1,(3[&rate=6.332041451779667E-4]:4.727167398588E-1,18[&rate=6.332041451779667E-4]:5.877852330094E-1)[&rate=6.332041451779667E-4]:7.498561269041E-2)[&rate=6.332041451779667E-4]:2.290906407695E-2)[&rate=6.332041451779667E-4]:6.888741123749E-1,((((((14[&rate=6.332041451779667E-4]:3.383773815879E-1,17[&rate=6.332041451779667E-4]:3.767335459716E-1)[&rate=6.332041451779667E-4]:3.41898003083E-1,((113[&rate=6.332041451779667E-4]:4.63873573445E-1,105[&rate=6.332041451779667E-4]:4.364763131712E-1)[&rate=6.332041451779667E-4]:9.217797243866E-2,110[&rate=6.332041451779667E-4]:5.50572093829E-1)[&rate=6.332041451779667E-4]:1.242238387872E-1)[&rate=6.332041451779667E-4]:8.511814730614E-2,((117[&rate=6.332041451779667E-4]:4.931946605953E-1,(4[&rate=6.332041451779667E-4]:1.6263675203E-1,30[&rate=6.332041451779667E-4]:3.35239491756E-1)[&rate=6.332041451779667E-4]:2.702839359625E-1)[&rate=6.332041451779667E-4]:1.487269231417E-1,9[&rate=6.332041451779667E-4]:6.309626796274E-1)[&rate=6.332041451779667E-4]:1.262116742676E-1)[&rate=6.332041451779667E-4]:2.148059278055E-1,(((148[&rate=6.332041451779667E-4]:2.060334622231E-1,143[&rate=6.332041451779667E-4]:2.032937361957E-1)[&rate=6.332041451779667E-4]:3.268637579659E-1,(((106[&rate=6.332041451779667E-4]:6.904060392993E-3,104[&rate=6.332041451779667E-4]:6.904060392993E-3)[&rate=6.332041451779667E-4]:2.937570526487E-1,(111[&rate=6.332041451779667E-4]:1.439075620281E-1,139[&rate=6.332041451779667E-4]:3.192500277815E-1)[&rate=6.332041451779667E-4]:1.731919071779E-1)[&rate=6.332041451779667E-4]:2.529899258041E-1,116[&rate=6.332041451779667E-4]:4.93377066243E-1)[&rate=6.332041451779667E-4]:1.163989562325E-3)[&rate=6.332041451779667E-4]:2.692276048511E-1,((115[&rate=6.332041451779667E-4]:4.937113245394E-1,(13[&rate=6.332041451779667E-4]:3.163488454996E-1,19[&rate=6.332041451779667E-4]:3.547050098832E-1)[&rate=6.332041451779667E-4]:2.595542598617E-1)[&rate=6.332041451779667E-4]:1.346758959582E-1,((((114[&rate=6.332041451779667E-4]:3.841088780219E-1,112[&rate=6.332041451779667E-4]:4.663006588438E-1)[&rate=6.332041451779667E-4]:4.349438738595E-2,109[&rate=6.332041451779667E-4]:5.070553202023E-1)[&rate=6.332041451779667E-4]:7.951126867035E-2,108[&rate=6.332041451779667E-4]:5.646487806536E-1)[&rate=6.332041451779667E-4]:2.801701250662E-2,107[&rate=6.332041451779667E-4]:5.954055191876E-1)[&rate=6.332041451779667E-4]:9.325567391278E-2)[&rate=6.332041451779667E-4]:1.353814401589E-1)[&rate=6.332041451779667E-4]:1.342390183042E-1)[&rate=6.332041451779667E-4]:2.113968527542E-1,(102[&rate=6.332041451779667E-4]:6.21376459498E-2,(((140[&rate=6.332041451779667E-4]:3.974980602004E-1,11[&rate=6.332041451779667E-4]:4.166761423921E-1)[&rate=6.332041451779667E-4]:2.948988105726E-1,((20[&rate=6.332041451779667E-4]:5.186328664835E-1,25[&rate=6.332041451779667E-4]:5.378109486752E-1)[&rate=6.332041451779667E-4]:1.948128271186E-1,23[&rate=6.332041451779667E-4]:7.216648716842E-1)[&rate=6.332041451779667E-4]:7.484158812978E-2)[&rate=6.332041451779667E-4]:2.934482105778E-1,(24[&rate=6.332041451779667E-4]:1.039934738453E0,((28[&rate=6.332041451779667E-4]:8.879406196032E-1,21[&rate=6.332041451779667E-4]:8.632830853567E-1)[&rate=6.332041451779667E-4]:8.403599708697E-2,1[&rate=6.332041451779667E-4]:1.856752468272E-1)[&rate=6.332041451779667E-4]:7.343757381747E-2)[&rate=6.332041451779667E-4]:6.097883604852E-2)[&rate=6.332041451779667E-4]:1.228679070648E-1)[&rate=6.332041451779667E-4]:5.548606384739E-2)[&rate=6.332041451779667E-4]:2.936082844617E-3,(142[&rate=6.332041451779667E-4]:5.099108932115E-1,((145[&rate=6.332041451779667E-4]:7.911929540477E-2,141[&rate=6.332041451779667E-4]:7.637956937718E-2)[&rate=6.332041451779667E-4]:1.075724226198E-1,144[&rate=6.332041451779667E-4]:1.812122659696E-1)[&rate=6.332041451779667E-4]:3.232191751869E-1)[&rate=6.332041451779667E-4]:8.572242418961E-1)[&rate=6.332041451779667E-4]:1.416654623866E-1)[&rate=6.332041451779667E-4]:1.492675798762E-1,101[&rate=6.332041451779667E-4]:4.060133828497E-1)[&rate=6.332041451779667E-4]:9.178684287001E-1)[&rate=6.332041451779667E-4]:1.093920016487E-2)[&rate=6.332041451779667E-4]:2.151096829021E-1)[&rate=6.332041451779667E-4]:8.723853171516E-2,40[&rate=6.332041451779667E-4]:6.640050673382E-1)[&rate=6.332041451779667E-4]:1.251983921918E-1,146[&rate=6.332041451779667E-4]:9.094220387649E-1)[&rate=6.332041451779667E-4]:1.360321757417E-1)[&rate=6.332041451779667E-4]:9.870858844107E-2,((35[&rate=6.332041451779667E-4]:4.599287562276E-2,((121[&rate=6.332041451779667E-4]:1.911403392554E0,127[&rate=6.332041451779667E-4]:2.352499282965E0)[&rate=6.332041451779667E-4]:1.836082608083E-1,36[&rate=6.332041451779667E-4]:1.555959856816E-2)[&rate=6.332041451779667E-4]:7.700861952036E-2)[&rate=6.332041451779667E-4]:1.206061210539E-1,(((((((41[&rate=6.332041451779667E-4]:1.80103302129E-1,(48[&rate=6.332041451779667E-4]:8.469905021533E-2,42[&rate=6.332041451779667E-4]:4.644768409511E-2)[&rate=6.332041451779667E-4]:1.391200989082E-1)[&rate=6.332041451779667E-4]:7.862633457249E-2,46[&rate=6.332041451779667E-4]:3.133744454445E-1)[&rate=6.332041451779667E-4]:1.293092724534E-1,43[&rate=6.332041451779667E-4]:4.426837178979E-1)[&rate=6.332041451779667E-4]:1.122125272336E-1,((47[&rate=6.332041451779667E-4]:4.851876485356E-1,44[&rate=6.332041451779667E-4]:4.797231676613E-1)[&rate=6.332041451779667E-4]:6.404045156716E-3,(51[&rate=6.332041451779667E-4]:4.465735249818E-1,(50[&rate=6.332041451779667E-4]:2.665656225667E-1,49[&rate=6.332041451779667E-4]:2.665656225667E-1)[&rate=6.332041451779667E-4]:1.745434215408E-1)[&rate=6.332041451779667E-4]:1.769576433903E-2)[&rate=6.332041451779667E-4]:6.330455143929E-2)[&rate=6.332041451779667E-4]:3.782755560021E-2,45[&rate=6.332041451779667E-4]:5.845270794204E-1)[&rate=6.332041451779667E-4]:1.153019950574E-1,(((118[&rate=6.332041451779667E-4]:7.981917391647E-1,((129[&rate=6.332041451779667E-4]:1.930206202042E-1,132[&rate=6.332041451779667E-4]:1.957603462315E-1)[&rate=6.332041451779667E-4]:1.42763438628E-1,(131[&rate=6.332041451779667E-4]:9.381389582838E-2,130[&rate=6.332041451779667E-4]:9.107416980102E-2)[&rate=6.332041451779667E-4]:2.447098890311E-1)[&rate=6.332041451779667E-4]:3.254213789626E-1)[&rate=6.332041451779667E-4]:3.362801655751E-2,69[&rate=6.332041451779667E-4]:8.427786598319E-1)[&rate=6.332041451779667E-4]:5.453560811577E-1,128[&rate=6.332041451779667E-4]:1.237449809483E0)[&rate=6.332041451779667E-4]:2.357754772865E-1)[&rate=6.332041451779667E-4]:9.92668057228E-2,((((64[&rate=6.332041451779667E-4]:2.247699647689E-1,60[&rate=6.332041451779667E-4]:7.408503326224E-2)[&rate=6.332041451779667E-4]:1.856197457676E-1,62[&rate=6.332041451779667E-4]:4.514856009476E-1)[&rate=6.332041451779667E-4]:2.168562478974E-2,65[&rate=6.332041451779667E-4]:2.813904038196E-1)[&rate=6.332041451779667E-4]:1.365110302649E-1,(63[&rate=6.332041451779667E-4]:1.112293636778E-1,61[&rate=6.332041451779667E-4]:1.523252540889E-1)[&rate=6.332041451779667E-4]:4.573570019134E-1)[&rate=6.332041451779667E-4]:1.102535863887E0)[&rate=6.332041451779667E-4]:1.228740274724E-1)[&rate=6.332041451779667E-4]:1.866737695916E-1)[&rate=6.332041451779667E-4]:2.936187940753E-1)[&rate=6.332041451779667E-4]:5.828477488044E-2,((66[&rate=6.332041451779667E-4]:3.114914642709E-1,((119[&rate=6.332041451779667E-4]:8.922336224589E-1,(120[&rate=6.332041451779667E-4]:6.24224703407E-1,(135[&rate=6.332041451779667E-4]:3.270647503599E-1,(138[&rate=6.332041451779667E-4]:2.261111639949E-1,136[&rate=6.332041451779667E-4]:9.460431467968E-2)[&rate=6.332041451779667E-4]:3.009535863651E-1)[&rate=6.332041451779667E-4]:4.510515852652E-2)[&rate=6.332041451779667E-4]:1.72118508093E-1)[&rate=6.332041451779667E-4]:4.599735151964E-1,126[&rate=6.332041451779667E-4]:5.665046150115E-1)[&rate=6.332041451779667E-4]:9.921610389443E-1)[&rate=6.332041451779667E-4]:1.608884900126E-1,((123[&rate=6.332041451779667E-4]:2.840983817665E-1,(122[&rate=6.332041451779667E-4]:2.712619763585E-1,124[&rate=6.332041451779667E-4]:2.685297359214E-1)[&rate=6.332041451779667E-4]:1.283640540799E-2)[&rate=6.332041451779667E-4]:5.874450145729E-1,67[&rate=6.332041451779667E-4]:3.702708459987E-1)[&rate=6.332041451779667E-4]:1.021091082848E-1)[&rate=6.332041451779667E-4]:2.327963809405E-1)[&rate=6.332041451779667E-4]:1.606374400711E-1,34[&rate=6.332041451779667E-4]:2.800076664983E-3)[&rate=6.332041451779667E-4]:1.950925419939E-2,32[&rate=6.332041451779667E-4]:3.915226452866E-4)[&rate=6.332041451779667E-4]:1.059583687118E-2);
tree STATE_26730000 [&joint=-20970.709747252895,lnP=-20970.709747252895] = [&R] ((33[&rate=5.515043713422686E-4]:3.06505375133E-2,(((((124[&rate=5.515043713422686E-4]:2.593667798813E-1,122[&rate=5.515043713422686E-4]:2.620990203185E-1)[&rate=5.515043713422686E-4]:1.293701911258E-3,123[&rate=5.515043713422686E-4]:2.633927222297E-1)[&rate=5.515043713422686E-4]:5.074376393198E-1,67[&rate=5.515043713422686E-4]:2.695578112089E-1)[&rate=5.515043713422686E-4]:1.228361042319E-1,66[&rate=5.515043713422686E-4]:3.923939154408E-1)[&rate=5.515043713422686E-4]:1.21486087004E-1,(((((138[&rate=5.515043713422686E-4]:2.04832696205E-1,136[&rate=5.515043713422686E-4]:7.332584688978E-2)[&rate=5.515043713422686E-4]:4.04950284364E-1,135[&rate=5.515043713422686E-4]:4.097829805689E-1)[&rate=5.515043713422686E-4]:4.580085870022E-1,119[&rate=5.515043713422686E-4]:1.215736773051E0)[&rate=5.515043713422686E-4]:7.279886348723E-3,120[&rate=5.515043713422686E-4]:1.12712624844E0)[&rate=5.515043713422686E-4]:7.38832662914E-1,126[&rate=5.515043713422686E-4]:1.176146799669E0)[&rate=5.515043713422686E-4]:5.849073924603E-1)[&rate=5.515043713422686E-4]:3.96222589863E-1)[&rate=5.515043713422686E-4]:5.811683534021E-2,(((((38[&rate=5.515043713422686E-4]:7.972462407553E-1,(((((((26[&rate=5.515043713422686E-4]:6.061042075901E-1,(7[&rate=5.515043713422686E-4]:2.790284816128E-1,8[&rate=5.515043713422686E-4]:2.790284816128E-1)[&rate=5.515043713422686E-4]:2.202264109088E-1)[&rate=5.515043713422686E-4]:1.309446712465E-1,(31[&rate=5.515043713422686E-4]:6.545518730935E-1,(22[&rate=5.515043713422686E-4]:2.504488515937E-1,27[&rate=5.515043713422686E-4]:2.66887207758E-1)[&rate=5.515043713422686E-4]:3.493085009518E-1)[&rate=5.515043713422686E-4]:1.263326221814E-1)[&rate=5.515043713422686E-4]:1.153658977864E-1,2[&rate=5.515043713422686E-4]:6.688531327873E-1)[&rate=5.515043713422686E-4]:1.73349583406E0,(147[&rate=5.515043713422686E-4]:4.739333619825E-1,146[&rate=5.515043713422686E-4]:5.367748920371E-1)[&rate=5.515043713422686E-4]:2.906685121589E-2)[&rate=5.515043713422686E-4]:8.215605882703E-2,(16[&rate=5.515043713422686E-4]:2.588741431227E0,(((3[&rate=5.515043713422686E-4]:7.806867507799E-1,(((88[&rate=5.515043713422686E-4]:8.824977705406E-3,89[&rate=5.515043713422686E-4]:2.252360784242E-2)[&rate=5.515043713422686E-4]:8.70848104608E-1,(87[&rate=5.515043713422686E-4]:2.948835773224E-1,(((84[&rate=5.515043713422686E-4]:2.490139227113E-2,93[&rate=5.515043713422686E-4]:3.860002240814E-2)[&rate=5.515043713422686E-4]:1.000933377717E-1,(86[&rate=5.515043713422686E-4]:1.142690955223E-1,(83[&rate=5.515043713422686E-4]:1.040315521501E-2,85[&rate=5.515043713422686E-4]:1.040315521501E-2)[&rate=5.515043713422686E-4]:1.038659403073E-1)[&rate=5.515043713422686E-4]:1.072563452048E-2)[&rate=5.515043713422686E-4]:1.210430346691E-1,(92[&rate=5.515043713422686E-4]:8.365789530572E-2,(91[&rate=5.515043713422686E-4]:9.138695060387E-3,90[&rate=5.515043713422686E-4]:9.138695060387E-3)[&rate=5.515043713422686E-4]:7.451920024534E-2)[&rate=5.515043713422686E-4]:1.760784995432E-1)[&rate=5.515043713422686E-4]:4.88458126105E-2)[&rate=5.515043713422686E-4]:5.84789504991E-1)[&rate=5.515043713422686E-4]:3.903223519599E-1,(6[&rate=5.515043713422686E-4]:6.416785315646E-1,(18[&rate=5.515043713422686E-4]:5.771652125051E-1,(15[&rate=5.515043713422686E-4]:3.772028624897E-1,10[&rate=5.515043713422686E-4]:3.388466981063E-1)[&rate=5.515043713422686E-4]:1.917431719331E-1)[&rate=5.515043713422686E-4]:1.275270176896E-1)[&rate=5.515043713422686E-4]:1.40645669832E-1)[&rate=5.515043713422686E-4]:5.041734390377E-2)[&rate=5.515043713422686E-4]:4.287629964072E-1,((((24[&rate=5.515043713422686E-4]:9.725151421664E-1,((28[&rate=5.515043713422686E-4]:6.947252586865E-1,21[&rate=5.515043713422686E-4]:6.700677244401E-1)[&rate=5.515043713422686E-4]:1.747336798784E-1,1[&rate=5.515043713422686E-4]:8.315756870196E-2)[&rate=5.515043713422686E-4]:1.085356556562E-1)[&rate=5.515043713422686E-4]:2.462234777984E-1,(((140[&rate=5.515043713422686E-4]:4.347458200294E-1,11[&rate=5.515043713422686E-4]:4.539239022211E-1)[&rate=5.515043713422686E-4]:1.02548770643E-1,((20[&rate=5.515043713422686E-4]:4.051863123922E-1,25[&rate=5.515043713422686E-4]:4.243643945839E-1)[&rate=5.515043713422686E-4]:1.817654703773E-1,23[&rate=5.515043713422686E-4]:5.951709608516E-1)[&rate=5.515043713422686E-4]:4.623321886178E-2)[&rate=5.515043713422686E-4]:5.634468293472E-1,102[&rate=5.515043713422686E-4]:5.416607755387E-2)[&rate=5.515043713422686E-4]:2.92870679457E-3)[&rate=5.515043713422686E-4]:3.310891967341E-2,((((110[&rate=5.515043713422686E-4]:3.865155792865E-1,105[&rate=5.515043713422686E-4]:3.645977710674E-1)[&rate=5.515043713422686E-4]:3.568321025881E-1,(((4[&rate=5.515043713422686E-4]:6.339000079511E-3,30[&rate=5.515043713422686E-4]:1.789417398055E-1)[&rate=5.515043713422686E-4]:5.927156290141E-1,(117[&rate=5.515043713422686E-4]:3.770335035161E-1,9[&rate=5.515043713422686E-4]:3.660745994064E-1)[&rate=5.515043713422686E-4]:2.822950981803E-1)[&rate=5.515043713422686E-4]:2.615236877207E-2,(14[&rate=5.515043713422686E-4]:3.067413811706E-1,17[&rate=5.515043713422686E-4]:3.450975455543E-1)[&rate=5.515043713422686E-4]:3.759998632703E-1)[&rate=5.515043713422686E-4]:6.608588948848E-2)[&rate=5.515043713422686E-4]:9.735101540228E-3,113[&rate=5.515043713422686E-4]:7.585622354696E-1)[&rate=5.515043713422686E-4]:3.399584260409E-1,(((((104[&rate=5.515043713422686E-4]:8.035392646487E-2,106[&rate=5.515043713422686E-4]:8.035392646487E-2)[&rate=5.515043713422686E-4]:5.339133315737E-2,111[&rate=5.515043713422686E-4]:1.501836157866E-1)[&rate=5.515043713422686E-4]:1.389636311578E-1,139[&rate=5.515043713422686E-4]:4.644897126978E-1)[&rate=5.515043713422686E-4]:5.229684568563E-1,((148[&rate=5.515043713422686E-4]:2.832603791542E-1,143[&rate=5.515043713422686E-4]:2.805206531268E-1)[&rate=5.515043713422686E-4]:4.478175664121E-1,116[&rate=5.515043713422686E-4]:6.927217811827E-1)[&rate=5.515043713422686E-4]:4.268159385098E-2)[&rate=5.515043713422686E-4]:4.143289363786E-2,((13[&rate=5.515043713422686E-4]:3.306232702778E-1,19[&rate=5.515043713422686E-4]:3.689794346615E-1)[&rate=5.515043713422686E-4]:3.129091413249E-1,(115[&rate=5.515043713422686E-4]:5.32784431606E-1,((107[&rate=5.515043713422686E-4]:2.373343284098E-1,108[&rate=5.515043713422686E-4]:2.345946023825E-1)[&rate=5.515043713422686E-4]:2.554515027155E-1,((114[&rate=5.515043713422686E-4]:1.036450622329E-1,112[&rate=5.515043713422686E-4]:1.858368430548E-1)[&rate=5.515043713422686E-4]:2.966327658979E-1,109[&rate=5.515043713422686E-4]:4.797298829253E-1)[&rate=5.515043713422686E-4]:3.223403039174E-2)[&rate=5.515043713422686E-4]:1.002725730834E-1)[&rate=5.515043713422686E-4]:2.855619917486E-2)[&rate=5.515043713422686E-4]:2.154956378907E-1)[&rate=5.515043713422686E-4]:2.394926120172E-1)[&rate=5.515043713422686E-4]:6.565564525089E-2)[&rate=5.515043713422686E-4]:4.634952661447E-2,(142[&rate=5.515043713422686E-4]:7.475710162849E-1,((144[&rate=5.515043713422686E-4]:1.340246291831E-1,141[&rate=5.515043713422686E-4]:1.367643552104E-1)[&rate=5.515043713422686E-4]:9.741276899644E-2,145[&rate=5.515043713422686E-4]:2.369168502345E-1)[&rate=5.515043713422686E-4]:5.106541660505E-1)[&rate=5.515043713422686E-4]:6.355575568172E-1)[&rate=5.515043713422686E-4]:7.563624257814E-2)[&rate=5.515043713422686E-4]:5.85028686795E-1,101[&rate=5.515043713422686E-4]:7.917387079546E-1)[&rate=5.515043713422686E-4]:6.846739561489E-1)[&rate=5.515043713422686E-4]:2.453071773541E-2)[&rate=5.515043713422686E-4]:1.312307077384E-1,(39[&rate=5.515043713422686E-4]:4.32469756916E-1,40[&rate=5.515043713422686E-4]:4.32469756916E-1)[&rate=5.515043713422686E-4]:2.265401736675E-1)[&rate=5.515043713422686E-4]:1.949272535634E-2,((98[&rate=5.515043713422686E-4]:6.146355598497E-1,(97[&rate=5.515043713422686E-4]:3.709016751866E-1,((100[&rate=5.515043713422686E-4]:1.792235157829E-1,94[&rate=5.515043713422686E-4]:1.792235157829E-1)[&rate=5.515043713422686E-4]:2.209665823592E-1,95[&rate=5.515043713422686E-4]:4.848895516941E-1)[&rate=5.515043713422686E-4]:9.639463715365E-2)[&rate=5.515043713422686E-4]:4.428033275067E-2)[&rate=5.515043713422686E-4]:3.122296186977E-2,(99[&rate=5.515043713422686E-4]:5.849244543206E-1,96[&rate=5.515043713422686E-4]:5.494053286377E-1)[&rate=5.515043713422686E-4]:8.279199089614E-2)[&rate=5.515043713422686E-4]:1.610594347666E-1)[&rate=5.515043713422686E-4]:1.870495957445E-1)[&rate=5.515043713422686E-4]:4.686464564014E-1,(((121[&rate=5.515043713422686E-4]:2.146973594357E0,(36[&rate=5.515043713422686E-4]:5.367786186575E-3,127[&rate=5.515043713422686E-4]:2.525915731392E0)[&rate=5.515043713422686E-4]:6.215375337642E-2)[&rate=5.515043713422686E-4]:5.095195225154E-2,35[&rate=5.515043713422686E-4]:7.189814934877E-2)[&rate=5.515043713422686E-4]:3.042708011485E-1,((((118[&rate=5.515043713422686E-4]:7.917386000302E-1,((132[&rate=5.515043713422686E-4]:4.035230406952E-2,129[&rate=5.515043713422686E-4]:3.761257804217E-2)[&rate=5.515043713422686E-4]:2.986555633582E-1,(131[&rate=5.515043713422686E-4]:1.035235755067E-1,130[&rate=5.515043713422686E-4]:1.007838494794E-1)[&rate=5.515043713422686E-4]:2.35484291921E-1)[&rate=5.515043713422686E-4]:3.184841572599E-1)[&rate=5.515043713422686E-4]:4.091732244174E-2,69[&rate=5.515043713422686E-4]:8.436148265816E-1)[&rate=5.515043713422686E-4]:6.073042837246E-1,(128[&rate=5.515043713422686E-4]:1.292377770287E0,((((62[&rate=5.515043713422686E-4]:1.661876102917E-1,64[&rate=5.515043713422686E-4]:1.250917198806E-1)[&rate=5.515043713422686E-4]:8.592111403226E-2,60[&rate=5.515043713422686E-4]:6.03279024062E-2)[&rate=5.515043713422686E-4]:2.106013810591E-1,65[&rate=5.515043713422686E-4]:2.709292834653E-1)[&rate=5.515043713422686E-4]:1.743122647001E-1,(63[&rate=5.515043713422686E-4]:4.320540552535E-2,61[&rate=5.515043713422686E-4]:8.430129593639E-2)[&rate=5.515043713422686E-4]:5.527210741468E-1)[&rate=5.515043713422686E-4]:7.950814276011E-1)[&rate=5.515043713422686E-4]:7.856408512227E-3)[&rate=5.515043713422686E-4]:4.755031093352E-1,(45[&rate=5.515043713422686E-4]:8.167883051788E-1,(((43[&rate=5.515043713422686E-4]:4.609942113743E-1,(((41[&rate=5.515043713422686E-4]:1.813112696682E-1,48[&rate=5.515043713422686E-4]:2.250271166627E-1)[&rate=5.515043713422686E-4]:8.719980201224E-3,42[&rate=5.515043713422686E-4]:1.954957307437E-1)[&rate=5.515043713422686E-4]:1.953420792065E-1,46[&rate=5.515043713422686E-4]:4.400181378189E-1)[&rate=5.515043713422686E-4]:2.097607355545E-2)[&rate=5.515043713422686E-4]:1.046809679516E-1,(47[&rate=5.515043713422686E-4]:2.912874298692E-1,44[&rate=5.515043713422686E-4]:2.858229489949E-1)[&rate=5.515043713422686E-4]:2.743877494567E-1)[&rate=5.515043713422686E-4]:8.307558869927E-2,(51[&rate=5.515043713422686E-4]:5.835710022698E-1,(50[&rate=5.515043713422686E-4]:5.355418195011E-1,49[&rate=5.515043713422686E-4]:5.355418195011E-1)[&rate=5.515043713422686E-4]:4.256470189446E-2)[&rate=5.515043713422686E-4]:3.78573613839E-2)[&rate=5.515043713422686E-4]:1.76234258465E-1)[&rate=5.515043713422686E-4]:1.855527706643E-1)[&rate=5.515043713422686E-4]:1.291987856506E-1)[&rate=5.515043713422686E-4]:2.873583001439E-1)[&rate=5.515043713422686E-4]:3.129096097975E-2,(((59[&rate=5.515043713422686E-4]:5.092944088944E-1,((54[&rate=5.515043713422686E-4]:3.130341303594E-1,(56[&rate=5.515043713422686E-4]:3.057289364223E-1,55[&rate=5.515043713422686E-4]:3.057289364223E-1)[&rate=5.515043713422686E-4]:3.73598387457E-2)[&rate=5.515043713422686E-4]:1.766617265086E-2,(58[&rate=5.515043713422686E-4]:3.702072796057E-1,(37[&rate=5.515043713422686E-4]:1.262790719103E-1,57[&rate=5.515043713422686E-4]:9.075994622717E-2)[&rate=5.515043713422686E-4]:2.630538907555E-1)[&rate=5.515043713422686E-4]:1.787007258491E-2)[&rate=5.515043713422686E-4]:1.403427397639E-1)[&rate=5.515043713422686E-4]:2.771897307895E-2,68[&rate=5.515043713422686E-4]:4.878330541044E-1)[&rate=5.515043713422686E-4]:5.149585424004E-1,(((53[&rate=5.515043713422686E-4]:6.700926389812E-1,(((134[&rate=5.515043713422686E-4]:1.367171684392E-1,137[&rate=5.515043713422686E-4]:2.079500451514E-1)[&rate=5.515043713422686E-4]:3.393700678263E-1,133[&rate=5.515043713422686E-4]:5.062242225667E-1)[&rate=5.515043713422686E-4]:4.473525536783E-1,(52[&rate=5.515043713422686E-4]:1.768513050894E-1,(((12[&rate=5.515043713422686E-4]:1.411035508785E-1,5[&rate=5.515043713422686E-4]:1.027473864951E-1)[&rate=5.515043713422686E-4]:1.706364013828E-1,29[&rate=5.515043713422686E-4]:4.185892673299E-1)[&rate=5.515043713422686E-4]:4.23507723435E-1,103[&rate=5.515043713422686E-4]:6.092202784361E-1)[&rate=5.515043713422686E-4]:1.231924761214E0)[&rate=5.515043713422686E-4]:2.84269549878E-3)[&rate=5.515043713422686E-4]:4.985953597044E-1)[&rate=5.515043713422686E-4]:3.073509750959E-2,((((74[&rate=5.515043713422686E-4]:3.861292848559E-1,76[&rate=5.515043713422686E-4]:3.861292848559E-1)[&rate=5.515043713422686E-4]:1.212214657632E-1,70[&rate=5.515043713422686E-4]:4.689945862357E-1)[&rate=5.515043713422686E-4]:1.930478936414E-1,75[&rate=5.515043713422686E-4]:7.003986442605E-1)[&rate=5.515043713422686E-4]:1.1565518209E-1,(((((79[&rate=5.515043713422686E-4]:1.272911140513E-1,(71[&rate=5.515043713422686E-4]:4.937209970462E-2,82[&rate=5.515043713422686E-4]:8.498853806072E-2)[&rate=5.515043713422686E-4]:5.052175407262E-2)[&rate=5.515043713422686E-4]:1.617222365797E-1,(78[&rate=5.515043713422686E-4]:7.377265449787E-2,72[&rate=5.515043713422686E-4]:5.185484627856E-2)[&rate=5.515043713422686E-4]:2.152406961331E-1)[&rate=5.515043713422686E-4]:5.648231394225E-2,73[&rate=5.515043713422686E-4]:3.86591554984E-1)[&rate=5.515043713422686E-4]:2.102827483041E-1,(81[&rate=5.515043713422686E-4]:2.955529722659E-2,80[&rate=5.515043713422686E-4]:2.955529722659E-2)[&rate=5.515043713422686E-4]:5.180039375684E-1)[&rate=5.515043713422686E-4]:1.29302183466E-2,77[&rate=5.515043713422686E-4]:6.0432506958E-1)[&rate=5.515043713422686E-4]:2.062493047158E-1)[&rate=5.515043713422686E-4]:6.312369687524E-1)[&rate=5.515043713422686E-4]:1.598234425917E-1,125[&rate=5.515043713422686E-4]:6.502686654213E-1)[&rate=5.515043713422686E-4]:5.191895977504E-1)[&rate=5.515043713422686E-4]:2.397472528884E-1)[&rate=5.515043713422686E-4]:1.928091291136E-1,32[&rate=5.515043713422686E-4]:2.695833885433E-3)[&rate=5.515043713422686E-4]:5.215454559066E-2,34[&rate=5.515043713422686E-4]:7.676818769518E-2)[&rate=5.515043713422686E-4]:2.84375413227E-2);
tree STATE_26820000 [&joint=-20999.89726135716,lnP=-20999.89726135716] = [&R] ((33[&rate=6.358445036939945E-4]:1.499720781262E-1,(((((126[&rate=6.358445036939945E-4]:1.002297047197E0,(((138[&rate=6.358445036939945E-4]:2.685297112971E-1,136[&rate=6.358445036939945E-4]:1.370228619819E-1)[&rate=6.358445036939945E-4]:1.760313056087E-1,135[&rate=6.358445036939945E-4]:2.445610169057E-1)[&rate=6.358445036939945E-4]:4.511629829923E-1,(119[&rate=6.358445036939945E-4]:9.671628643866E-1,120[&rate=6.358445036939945E-4]:8.712724534277E-1)[&rate=6.358445036939945E-4]:7.650634099079E-2)[&rate=6.358445036939945E-4]:7.44330364463E-1)[&rate=6.358445036939945E-4]:5.573361400307E-1,66[&rate=6.358445036939945E-4]:3.124589975423E-1)[&rate=6.358445036939945E-4]:3.06613059526E-1,(67[&rate=6.358445036939945E-4]:3.234359455122E-1,(122[&rate=6.358445036939945E-4]:2.884414116989E-1,(123[&rate=6.358445036939945E-4]:1.62603473295E-1,124[&rate=6.358445036939945E-4]:1.598712328578E-1)[&rate=6.358445036939945E-4]:1.258379384039E-1)[&rate=6.358445036939945E-4]:5.36267084154E-1)[&rate=6.358445036939945E-4]:2.95636111556E-1)[&rate=6.358445036939945E-4]:2.64554161048E-1,34[&rate=6.358445036939945E-4]:2.061251948616E-2)[&rate=6.358445036939945E-4]:1.065375555629E-1,((38[&rate=6.358445036939945E-4]:8.275576986153E-1,((146[&rate=6.358445036939945E-4]:7.295626040936E-1,(((99[&rate=6.358445036939945E-4]:4.200552000714E-1,96[&rate=6.358445036939945E-4]:3.845360743885E-1)[&rate=6.358445036939945E-4]:4.697945161083E-2,98[&rate=6.358445036939945E-4]:4.451767281849E-1)[&rate=6.358445036939945E-4]:1.043550975893E-1,((100[&rate=6.358445036939945E-4]:3.29395754825E-1,94[&rate=6.358445036939945E-4]:3.29395754825E-1)[&rate=6.358445036939945E-4]:5.310101691508E-2,95[&rate=6.358445036939945E-4]:4.671962252921E-1)[&rate=6.358445036939945E-4]:9.326456223086E-2)[&rate=6.358445036939945E-4]:1.882274996308E-1)[&rate=6.358445036939945E-4]:4.734066616079E-2,(((16[&rate=6.358445036939945E-4]:2.357665163666E0,((((22[&rate=6.358445036939945E-4]:3.455522445968E-1,27[&rate=6.358445036939945E-4]:3.619906007612E-1)[&rate=6.358445036939945E-4]:3.458224185984E-1,31[&rate=6.358445036939945E-4]:7.461691837433E-1)[&rate=6.358445036939945E-4]:4.79107635545E-2,((7[&rate=6.358445036939945E-4]:3.944937834994E-1,8[&rate=6.358445036939945E-4]:3.944937834994E-1)[&rate=6.358445036939945E-4]:2.102981650867E-1,26[&rate=6.358445036939945E-4]:7.116412636546E-1)[&rate=6.358445036939945E-4]:3.860306720479E-2)[&rate=6.358445036939945E-4]:2.978493397606E-1,2[&rate=6.358445036939945E-4]:8.645320267843E-1)[&rate=6.358445036939945E-4]:1.364366013594E0)[&rate=6.358445036939945E-4]:3.054945541441E-1,(((((88[&rate=6.358445036939945E-4]:3.549784930952E-2,89[&rate=6.358445036939945E-4]:4.919647944654E-2)[&rate=6.358445036939945E-4]:8.202006935206E-1,(((92[&rate=6.358445036939945E-4]:3.915409659017E-2,(91[&rate=6.358445036939945E-4]:1.421350193375E-2,90[&rate=6.358445036939945E-4]:1.421350193375E-2)[&rate=6.358445036939945E-4]:2.494059465642E-2)[&rate=6.358445036939945E-4]:1.159245479456E-1,87[&rate=6.358445036939945E-4]:1.413800143988E-1)[&rate=6.358445036939945E-4]:8.807992422886E-2,((83[&rate=6.358445036939945E-4]:1.614695621113E-1,85[&rate=6.358445036939945E-4]:1.614695621113E-1)[&rate=6.358445036939945E-4]:2.641353033247E-2,((84[&rate=6.358445036939945E-4]:4.503514659871E-2,86[&rate=6.358445036939945E-4]:4.503514659871E-2)[&rate=6.358445036939945E-4]:9.992019855989E-2,93[&rate=6.358445036939945E-4]:1.586539752956E-1)[&rate=6.358445036939945E-4]:4.292774728515E-2)[&rate=6.358445036939945E-4]:4.15768461839E-2)[&rate=6.358445036939945E-4]:6.262386042025E-1)[&rate=6.358445036939945E-4]:6.242759011959E-1,(((18[&rate=6.358445036939945E-4]:2.768220591752E-1,(15[&rate=6.358445036939945E-4]:1.642233340221E-1,10[&rate=6.358445036939945E-4]:1.258671696387E-1)[&rate=6.358445036939945E-4]:1.043795470708E-1)[&rate=6.358445036939945E-4]:1.825260651637E-1,6[&rate=6.358445036939945E-4]:3.963344257088E-1)[&rate=6.358445036939945E-4]:2.668541789619E-1,3[&rate=6.358445036939945E-4]:6.111338101503E-1)[&rate=6.358445036939945E-4]:3.291146064786E-1)[&rate=6.358445036939945E-4]:1.974838425346E-1,((((24[&rate=6.358445036939945E-4]:1.071003662534E0,(1[&rate=6.358445036939945E-4]:2.564212141937E-1,(28[&rate=6.358445036939945E-4]:4.776778251987E-1,21[&rate=6.358445036939945E-4]:4.530202909523E-1)[&rate=6.358445036939945E-4]:5.650447588579E-1)[&rate=6.358445036939945E-4]:3.376053053249E-2)[&rate=6.358445036939945E-4]:8.25767594304E-2,((11[&rate=6.358445036939945E-4]:6.020989112109E-1,140[&rate=6.358445036939945E-4]:5.829208290192E-1)[&rate=6.358445036939945E-4]:4.023638789249E-3,(23[&rate=6.358445036939945E-4]:4.595082408417E-1,(25[&rate=6.358445036939945E-4]:2.912215312476E-1,20[&rate=6.358445036939945E-4]:2.720434490558E-1)[&rate=6.358445036939945E-4]:1.792456137038E-1)[&rate=6.358445036939945E-4]:2.315458160077E-1)[&rate=6.358445036939945E-4]:4.515674610058E-1)[&rate=6.358445036939945E-4]:1.616657865882E-2,102[&rate=6.358445036939945E-4]:8.103165007264E-3)[&rate=6.358445036939945E-4]:5.474542092119E-2,((142[&rate=6.358445036939945E-4]:3.392093644298E-1,(141[&rate=6.358445036939945E-4]:2.737015276434E-1,(145[&rate=6.358445036939945E-4]:1.0495259457E-1,144[&rate=6.358445036939945E-4]:9.947314251505E-2)[&rate=6.358445036939945E-4]:1.71488659101E-1)[&rate=6.358445036939945E-4]:6.276811075884E-2)[&rate=6.358445036939945E-4]:8.975483447736E-1,(((110[&rate=6.358445036939945E-4]:5.634300517343E-1,(105[&rate=6.358445036939945E-4]:5.300787538093E-1,113[&rate=6.358445036939945E-4]:5.574760140831E-1)[&rate=6.358445036939945E-4]:1.143348970591E-2)[&rate=6.358445036939945E-4]:2.277686982569E-1,(117[&rate=6.358445036939945E-4]:7.271569324959E-1,(((4[&rate=6.358445036939945E-4]:1.797411364169E-1,30[&rate=6.358445036939945E-4]:3.523438761429E-1)[&rate=6.358445036939945E-4]:3.159891142292E-1,9[&rate=6.358445036939945E-4]:5.450453191392E-1)[&rate=6.358445036939945E-4]:7.717875293445E-2,(14[&rate=6.358445036939945E-4]:3.70368321635E-1,17[&rate=6.358445036939945E-4]:4.087244860187E-1)[&rate=6.358445036939945E-4]:2.600749285207E-1)[&rate=6.358445036939945E-4]:9.397395631257E-2)[&rate=6.358445036939945E-4]:7.226099557756E-2)[&rate=6.358445036939945E-4]:7.256797526168E-2,((((107[&rate=6.358445036939945E-4]:4.012761431471E-1,(109[&rate=6.358445036939945E-4]:4.015461149261E-1,(114[&rate=6.358445036939945E-4]:1.850192080032E-1,112[&rate=6.358445036939945E-4]:2.672109888251E-1)[&rate=6.358445036939945E-4]:1.370748521284E-1)[&rate=6.358445036939945E-4]:1.89081104127E-2)[&rate=6.358445036939945E-4]:1.518023783763E-1,108[&rate=6.358445036939945E-4]:5.50338795496E-1)[&rate=6.358445036939945E-4]:1.236330766227E-1,((13[&rate=6.358445036939945E-4]:2.226080452178E-1,19[&rate=6.358445036939945E-4]:2.609642096015E-1)[&rate=6.358445036939945E-4]:1.968807203598E-1,115[&rate=6.358445036939945E-4]:3.372969847557E-1)[&rate=6.358445036939945E-4]:2.791406407875E-1)[&rate=6.358445036939945E-4]:5.854993321889E-2,(((((139[&rate=6.358445036939945E-4]:4.293477479072E-1,104[&rate=6.358445036939945E-4]:2.375669259894E-1)[&rate=6.358445036939945E-4]:1.95543843229E-1,106[&rate=6.358445036939945E-4]:4.331107692184E-1)[&rate=6.358445036939945E-4]:1.151912093666E-1,111[&rate=6.358445036939945E-4]:5.647403347494E-1)[&rate=6.358445036939945E-4]:1.255990384747E-1,(148[&rate=6.358445036939945E-4]:1.9309291389E-1,143[&rate=6.358445036939945E-4]:1.903531878627E-1)[&rate=6.358445036939945E-4]:4.588902949506E-1)[&rate=6.358445036939945E-4]:3.533813391145E-2,116[&rate=6.358445036939945E-4]:6.489651783683E-1)[&rate=6.358445036939945E-4]:2.602238039382E-2)[&rate=6.358445036939945E-4]:1.120668377235E-1)[&rate=6.358445036939945E-4]:1.949087921696E-1)[&rate=6.358445036939945E-4]:7.266621919085E-2)[&rate=6.358445036939945E-4]:7.762339926247E-2)[&rate=6.358445036939945E-4]:4.897377344137E-1,101[&rate=6.358445036939945E-4]:6.247302675497E-1)[&rate=6.358445036939945E-4]:9.261006831374E-1)[&rate=6.358445036939945E-4]:5.25601947815E-2,((97[&rate=6.358445036939945E-4]:2.61091754431E-1,(39[&rate=6.358445036939945E-4]:3.10087465117E-1,40[&rate=6.358445036939945E-4]:3.10087465117E-1)[&rate=6.358445036939945E-4]:2.204254068026E-2)[&rate=6.358445036939945E-4]:8.175771824591E-2,147[&rate=6.358445036939945E-4]:4.712647732235E-1)[&rate=6.358445036939945E-4]:2.163392624317E-1)[&rate=6.358445036939945E-4]:2.645770454467E-2)[&rate=6.358445036939945E-4]:2.391790185249E-1)[&rate=6.358445036939945E-4]:5.933523389362E-1,(((36[&rate=6.358445036939945E-4]:2.044679115095E-1,(121[&rate=6.358445036939945E-4]:1.813909276488E0,127[&rate=6.358445036939945E-4]:2.255005166898E0)[&rate=6.358445036939945E-4]:4.700106898165E-1)[&rate=6.358445036939945E-4]:3.42189601604E-2,35[&rate=6.358445036939945E-4]:1.921115292042E-1)[&rate=6.358445036939945E-4]:1.826966480037E-2,(((((((62[&rate=6.358445036939945E-4]:2.325257286906E-1,60[&rate=6.358445036939945E-4]:4.074490677289E-2)[&rate=6.358445036939945E-4]:1.894400665427E-1,65[&rate=6.358445036939945E-4]:2.301849733156E-1)[&rate=6.358445036939945E-4]:1.045129173713E-1,64[&rate=6.358445036939945E-4]:4.853828221936E-1)[&rate=6.358445036939945E-4]:6.468507315984E-2,(63[&rate=6.358445036939945E-4]:1.526498939148E-1,61[&rate=6.358445036939945E-4]:1.937457843259E-1)[&rate=6.358445036939945E-4]:3.974180014386E-1)[&rate=6.358445036939945E-4]:7.589645443773E-1,(((131[&rate=6.358445036939945E-4]:3.200815967372E-1,(129[&rate=6.358445036939945E-4]:2.160587078569E-1,(130[&rate=6.358445036939945E-4]:9.795930272832E-2,132[&rate=6.358445036939945E-4]:1.006990287557E-1)[&rate=6.358445036939945E-4]:1.180994051286E-1)[&rate=6.358445036939945E-4]:1.012831628529E-1)[&rate=6.358445036939945E-4]:1.974977772607E-1,118[&rate=6.358445036939945E-4]:6.518259493405E-1)[&rate=6.358445036939945E-4]:6.204076915431E-2,69[&rate=6.358445036939945E-4]:7.248256226045E-1)[&rate=6.358445036939945E-4]:6.36261611647E-1)[&rate=6.358445036939945E-4]:9.225415503081E-2,128[&rate=6.358445036939945E-4]:1.302656457775E0)[&rate=6.358445036939945E-4]:3.246894313878E-1,((((44[&rate=6.358445036939945E-4]:2.421759947569E-1,47[&rate=6.358445036939945E-4]:2.476404756312E-1)[&rate=6.358445036939945E-4]:2.00886592408E-1,(49[&rate=6.358445036939945E-4]:3.290681641486E-1,50[&rate=6.358445036939945E-4]:3.290681641486E-1)[&rate=6.358445036939945E-4]:8.667201864487E-2)[&rate=6.358445036939945E-4]:1.773944783327E-1,((((42[&rate=6.358445036939945E-4]:2.40165603809E-1,41[&rate=6.358445036939945E-4]:2.347011229347E-1)[&rate=6.358445036939945E-4]:6.106830659012E-2,48[&rate=6.358445036939945E-4]:3.394852765193E-1)[&rate=6.358445036939945E-4]:1.833096508322E-1,(46[&rate=6.358445036939945E-4]:4.512181812391E-1,43[&rate=6.358445036939945E-4]:4.512181812391E-1)[&rate=6.358445036939945E-4]:8.250570786097E-2)[&rate=6.358445036939945E-4]:5.838647347283E-2,51[&rate=6.358445036939945E-4]:5.647879582014E-1)[&rate=6.358445036939945E-4]:3.381118379902E-2)[&rate=6.358445036939945E-4]:3.382671712601E-2,45[&rate=6.358445036939945E-4]:6.515515421865E-1)[&rate=6.358445036939945E-4]:2.023981346853E-1)[&rate=6.358445036939945E-4]:1.118024281291E-1)[&rate=6.358445036939945E-4]:6.081633970315E-1)[&rate=6.358445036939945E-4]:1.716191826431E-1)[&rate=6.358445036939945E-4]:3.92603592416E-2)[&rate=6.358445036939945E-4]:4.28650699253E-3,(32[&rate=6.358445036939945E-4]:1.201709767552E-1,(((((((((12[&rate=6.358445036939945E-4]:2.645903934065E-1,5[&rate=6.358445036939945E-4]:2.26234229023E-1)[&rate=6.358445036939945E-4]:4.951179970259E-1,29[&rate=6.358445036939945E-4]:8.66557705501E-1)[&rate=6.358445036939945E-4]:1.812387758767E-1,103[&rate=6.358445036939945E-4]:8.149197690489E-1)[&rate=6.358445036939945E-4]:1.384365065794E0,52[&rate=6.358445036939945E-4]:5.349911002823E-1)[&rate=6.358445036939945E-4]:2.214044095355E-1,53[&rate=6.358445036939945E-4]:7.481987885064E-1)[&rate=6.358445036939945E-4]:7.977371836042E-3,(((74[&rate=6.358445036939945E-4]:3.935370890854E-1,(70[&rate=6.358445036939945E-4]:3.147196661365E-1,76[&rate=6.358445036939945E-4]:3.5307583052E-1)[&rate=6.358445036939945E-4]:4.04612585654E-2)[&rate=6.358445036939945E-4]:9.619252080959E-2,75[&rate=6.358445036939945E-4]:4.89729609895E-1)[&rate=6.358445036939945E-4]:2.822804080656E-1,(77[&rate=6.358445036939945E-4]:6.736200605784E-1,(((80[&rate=6.358445036939945E-4]:1.701003309695E-1,81[&rate=6.358445036939945E-4]:1.701003309695E-1)[&rate=6.358445036939945E-4]:2.020731974698E-1,73[&rate=6.358445036939945E-4]:4.214885969324E-1)[&rate=6.358445036939945E-4]:2.125484188728E-1,((71[&rate=6.358445036939945E-4]:2.211528181677E-1,(78[&rate=6.358445036939945E-4]:5.447066951735E-2,72[&rate=6.358445036939945E-4]:3.255286129804E-2)[&rate=6.358445036939945E-4]:1.940794089243E-1)[&rate=6.358445036939945E-4]:8.965915927661E-2,(82[&rate=6.358445036939945E-4]:9.619139382306E-2,79[&rate=6.358445036939945E-4]:8.797221574099E-2)[&rate=6.358445036939945E-4]:2.502370219773E-1)[&rate=6.358445036939945E-4]:2.547318876761E-1)[&rate=6.358445036939945E-4]:4.506249682793E-2)[&rate=6.358445036939945E-4]:9.291050532746E-2)[&rate=6.358445036939945E-4]:7.30629200994E-1)[&rate=6.358445036939945E-4]:8.065868813572E-2,((134[&rate=6.358445036939945E-4]:4.941160133261E-1,137[&rate=6.358445036939945E-4]:5.653488900383E-1)[&rate=6.358445036939945E-4]:2.075177165998E-1,133[&rate=6.358445036939945E-4]:7.31770716227E-1)[&rate=6.358445036939945E-4]:8.871436292194E-1)[&rate=6.358445036939945E-4]:3.6649710283E-1,125[&rate=6.358445036939945E-4]:9.92949437647E-1)[&rate=6.358445036939945E-4]:5.606589131827E-1,((((57[&rate=6.358445036939945E-4]:1.277456994687E-1,54[&rate=6.358445036939945E-4]:8.676209291134E-2)[&rate=6.358445036939945E-4]:2.185128953805E-1,(58[&rate=6.358445036939945E-4]:3.071714678615E-1,(37[&rate=6.358445036939945E-4]:2.333568750941E-1,(56[&rate=6.358445036939945E-4]:1.070751069643E-1,55[&rate=6.358445036939945E-4]:1.070751069643E-1)[&rate=6.358445036939945E-4]:7.9833680698E-2)[&rate=6.358445036939945E-4]:9.294027582756E-2)[&rate=6.358445036939945E-4]:5.54805696106E-2)[&rate=6.358445036939945E-4]:3.118310510009E-2,59[&rate=6.358445036939945E-4]:3.747094595121E-1)[&rate=6.358445036939945E-4]:4.28751879482E-1,68[&rate=6.358445036939945E-4]:7.542810111251E-1)[&rate=6.358445036939945E-4]:6.326606730378E-1)[&rate=6.358445036939945E-4]:1.658814372138E-1)[&rate=6.358445036939945E-4]:2.860815630881E-2);
tree STATE_26910000 [&joint=-20991.854952336904,lnP=-20991.854952336904] = [&R] (((((38[&rate=5.791825485729824E-4]:1.004747030884E0,((((2[&rate=5.791825485729824E-4]:6.519473484722E-1,((22[&rate=5.791825485729824E-4]:2.17418464793E-1,27[&rate=5.791825485729824E-4]:2.338568209574E-1)[&rate=5.791825485729824E-4]:3.572292459102E-1,(((7[&rate=5.791825485729824E-4]:1.757517594227E-1,8[&rate=5.791825485729824E-4]:1.757517594227E-1)[&rate=5.791825485729824E-4]:9.944665570747E-2,26[&rate=5.791825485729824E-4]:3.820477301987E-1)[&rate=5.791825485729824E-4]:1.592804815789E-1,31[&rate=5.791825485729824E-4]:5.85163828216E-1)[&rate=5.791825485729824E-4]:4.427840303529E-2)[&rate=5.791825485729824E-4]:2.49902377495E-1)[&rate=5.791825485729824E-4]:1.878597217035E0,((39[&rate=5.791825485729824E-4]:4.130601637533E-1,146[&rate=5.791825485729824E-4]:5.332787429882E-1)[&rate=5.791825485729824E-4]:2.379693646956E-2,((147[&rate=5.791825485729824E-4]:4.38525076043E-1,97[&rate=5.791825485729824E-4]:3.101097754964E-1)[&rate=5.791825485729824E-4]:5.011354027443E-2,16[&rate=5.791825485729824E-4]:2.516754493254E0)[&rate=5.791825485729824E-4]:5.595533085746E-3)[&rate=5.791825485729824E-4]:1.369616624554E-1)[&rate=5.791825485729824E-4]:1.70192204161E-1,(((98[&rate=5.791825485729824E-4]:4.924865316192E-1,(((((88[&rate=5.791825485729824E-4]:5.507959845209E-2,89[&rate=5.791825485729824E-4]:6.877822858911E-2)[&rate=5.791825485729824E-4]:9.822617157171E-1,(87[&rate=5.791825485729824E-4]:4.75477075834E-1,((92[&rate=5.791825485729824E-4]:1.495493788301E-1,(91[&rate=5.791825485729824E-4]:7.690704189852E-2,90[&rate=5.791825485729824E-4]:7.690704189852E-2)[&rate=5.791825485729824E-4]:7.264233693153E-2)[&rate=5.791825485729824E-4]:2.645088390167E-1,(((84[&rate=5.791825485729824E-4]:1.637837696429E-1,93[&rate=5.791825485729824E-4]:1.774823997799E-1)[&rate=5.791825485729824E-4]:6.562426823679E-2,85[&rate=5.791825485729824E-4]:2.294080378797E-1)[&rate=5.791825485729824E-4]:8.894162446512E-2,(83[&rate=5.791825485729824E-4]:2.015439139188E-1,86[&rate=5.791825485729824E-4]:2.015439139188E-1)[&rate=5.791825485729824E-4]:1.168057484259E-1)[&rate=5.791825485729824E-4]:8.200992536497E-2)[&rate=5.791825485729824E-4]:7.511748812427E-2)[&rate=5.791825485729824E-4]:5.618642383352E-1)[&rate=5.791825485729824E-4]:6.088320852494E-1,((3[&rate=5.791825485729824E-4]:4.189820413331E-1,18[&rate=5.791825485729824E-4]:5.340505344837E-1)[&rate=5.791825485729824E-4]:2.780897594299E-1,(6[&rate=5.791825485729824E-4]:6.856671712691E-1,(15[&rate=5.791825485729824E-4]:3.347060867461E-1,10[&rate=5.791825485729824E-4]:2.963499223627E-1)[&rate=5.791825485729824E-4]:4.057556050708E-1)[&rate=5.791825485729824E-4]:6.345942401432E-2)[&rate=5.791825485729824E-4]:4.093755712585E-1)[&rate=5.791825485729824E-4]:3.278158135724E-1,((((((14[&rate=5.791825485729824E-4]:3.245090194529E-1,17[&rate=5.791825485729824E-4]:3.628651838366E-1)[&rate=5.791825485729824E-4]:3.151573543552E-1,(((4[&rate=5.791825485729824E-4]:2.313164124812E-1,30[&rate=5.791825485729824E-4]:4.039191522073E-1)[&rate=5.791825485729824E-4]:2.112306150358E-1,113[&rate=5.791825485729824E-4]:5.000812740922E-1)[&rate=5.791825485729824E-4]:1.169717761177E-1,((112[&rate=5.791825485729824E-4]:1.241490783057E-1,117[&rate=5.791825485729824E-4]:1.268888043333E-1)[&rate=5.791825485729824E-4]:3.827043960577E-1,9[&rate=5.791825485729824E-4]:4.986342962814E-1)[&rate=5.791825485729824E-4]:1.101995758464E-1)[&rate=5.791825485729824E-4]:2.261332359832E-2)[&rate=5.791825485729824E-4]:8.561897017689E-2,(105[&rate=5.791825485729824E-4]:5.234484945603E-1,110[&rate=5.791825485729824E-4]:5.453663027794E-1)[&rate=5.791825485729824E-4]:1.74439589151E-1)[&rate=5.791825485729824E-4]:1.847009744076E-1,((((13[&rate=5.791825485729824E-4]:2.144088041147E-1,19[&rate=5.791825485729824E-4]:2.527649684984E-1)[&rate=5.791825485729824E-4]:3.993340569324E-1,115[&rate=5.791825485729824E-4]:5.315510802253E-1)[&rate=5.791825485729824E-4]:4.765125531336E-2,((114[&rate=5.791825485729824E-4]:1.647608994939E-1,109[&rate=5.791825485729824E-4]:2.442129542884E-1)[&rate=5.791825485729824E-4]:1.611132879962E-1,(108[&rate=5.791825485729824E-4]:3.592502961491E-1,107[&rate=5.791825485729824E-4]:3.619900221764E-1)[&rate=5.791825485729824E-4]:2.41581379164E-2)[&rate=5.791825485729824E-4]:2.533281480486E-1)[&rate=5.791825485729824E-4]:1.233593835982E-1,((148[&rate=5.791825485729824E-4]:2.187133763191E-1,143[&rate=5.791825485729824E-4]:2.159736502917E-1)[&rate=5.791825485729824E-4]:4.478936989429E-1,(116[&rate=5.791825485729824E-4]:4.664696445509E-1,(104[&rate=5.791825485729824E-4]:4.306569046014E-1,(139[&rate=5.791825485729824E-4]:4.866678292856E-1,(111[&rate=5.791825485729824E-4]:1.540244740302E-1,106[&rate=5.791825485729824E-4]:1.375861178658E-1)[&rate=5.791825485729824E-4]:1.57300889502E-1)[&rate=5.791825485729824E-4]:1.357698972335E-1)[&rate=5.791825485729824E-4]:9.608671255228E-2)[&rate=5.791825485729824E-4]:1.617812663274E-1)[&rate=5.791825485729824E-4]:7.431080825861E-2)[&rate=5.791825485729824E-4]:1.25232818434E-1)[&rate=5.791825485729824E-4]:1.629681790355E-1,(142[&rate=5.791825485729824E-4]:4.360729622486E-1,(144[&rate=5.791825485729824E-4]:9.442558445801E-2,(145[&rate=5.791825485729824E-4]:7.574942537141E-2,141[&rate=5.791825485729824E-4]:7.300969934382E-2)[&rate=5.791825485729824E-4]:2.415561114154E-2)[&rate=5.791825485729824E-4]:3.361679257356E-1)[&rate=5.791825485729824E-4]:8.094842749058E-1)[&rate=5.791825485729824E-4]:7.460279806586E-2,((24[&rate=5.791825485729824E-4]:9.702086304873E-1,(1[&rate=5.791825485729824E-4]:3.500828350025E-2,(28[&rate=5.791825485729824E-4]:2.459345270509E-1,21[&rate=5.791825485729824E-4]:2.212769928045E-1)[&rate=5.791825485729824E-4]:5.753751263123E-1)[&rate=5.791825485729824E-4]:1.543784291789E-1)[&rate=5.791825485729824E-4]:2.321610601362E-1,(102[&rate=5.791825485729824E-4]:4.208900833037E-3,((23[&rate=5.791825485729824E-4]:5.097721298385E-1,(25[&rate=5.791825485729824E-4]:3.652473014822E-1,20[&rate=5.791825485729824E-4]:3.460692192905E-1)[&rate=5.791825485729824E-4]:1.554837324659E-1)[&rate=5.791825485729824E-4]:3.296945353035E-1,(140[&rate=5.791825485729824E-4]:5.526391714223E-1,11[&rate=5.791825485729824E-4]:5.718172536141E-1)[&rate=5.791825485729824E-4]:1.827179046787E-1)[&rate=5.791825485729824E-4]:3.154271671977E-1)[&rate=5.791825485729824E-4]:3.651695417415E-2)[&rate=5.791825485729824E-4]:3.285883774729E-2)[&rate=5.791825485729824E-4]:3.634182188667E-1)[&rate=5.791825485729824E-4]:7.020355012006E-1,101[&rate=5.791825485729824E-4]:1.133558960767E0)[&rate=5.791825485729824E-4]:2.036764292999E-1)[&rate=5.791825485729824E-4]:6.555971288926E-2,(95[&rate=5.791825485729824E-4]:4.875203227788E-1,(100[&rate=5.791825485729824E-4]:3.880713538089E-1,94[&rate=5.791825485729824E-4]:3.880713538089E-1)[&rate=5.791825485729824E-4]:1.474951541789E-2)[&rate=5.791825485729824E-4]:8.145488347836E-2)[&rate=5.791825485729824E-4]:7.452802171131E-2,(99[&rate=5.791825485729824E-4]:5.645270199221E-1,96[&rate=5.791825485729824E-4]:5.290078942393E-1)[&rate=5.791825485729824E-4]:8.990516979484E-2)[&rate=5.791825485729824E-4]:2.398520011658E-1)[&rate=5.791825485729824E-4]:1.134016698606E-1,40[&rate=5.791825485729824E-4]:8.574126366998E-1)[&rate=5.791825485729824E-4]:2.15640405113E-1)[&rate=5.791825485729824E-4]:4.282046110952E-1,((35[&rate=5.791825485729824E-4]:1.561077173087E-1,(127[&rate=5.791825485729824E-4]:2.609320200046E0,(36[&rate=5.791825485729824E-4]:8.109630027232E-2,((69[&rate=5.791825485729824E-4]:6.037155416732E-1,(((130[&rate=5.791825485729824E-4]:2.018484776399E-1,131[&rate=5.791825485729824E-4]:2.045882036672E-1)[&rate=5.791825485729824E-4]:1.073673502476E-1,(129[&rate=5.791825485729824E-4]:1.021186608917E-1,132[&rate=5.791825485729824E-4]:1.048583869191E-1)[&rate=5.791825485729824E-4]:2.070971669957E-1)[&rate=5.791825485729824E-4]:8.133348829798E-2,118[&rate=5.791825485729824E-4]:5.275356175553E-1)[&rate=5.791825485729824E-4]:6.522102000817E-2)[&rate=5.791825485729824E-4]:9.020842981739E-1,((121[&rate=5.791825485729824E-4]:1.773666717383E0,128[&rate=5.791825485729824E-4]:1.176406443411E0)[&rate=5.791825485729824E-4]:1.295075322753E-1,((((62[&rate=5.791825485729824E-4]:3.502290123012E-1,60[&rate=5.791825485729824E-4]:1.584481903834E-1)[&rate=5.791825485729824E-4]:5.552818819712E-2,64[&rate=5.791825485729824E-4]:3.646613100873E-1)[&rate=5.791825485729824E-4]:4.109289657079E-2,65[&rate=5.791825485729824E-4]:2.550692751514E-1)[&rate=5.791825485729824E-4]:2.858645096585E-1,(63[&rate=5.791825485729824E-4]:1.52221339552E-1,61[&rate=5.791825485729824E-4]:1.93317229963E-1)[&rate=5.791825485729824E-4]:5.393973767646E-1)[&rate=5.791825485729824E-4]:7.129253963556E-1)[&rate=5.791825485729824E-4]:4.920093265423E-2)[&rate=5.791825485729824E-4]:2.081731727541E-1)[&rate=5.791825485729824E-4]:7.675954567969E-3)[&rate=5.791825485729824E-4]:1.139108049342E-1)[&rate=5.791825485729824E-4]:2.676966103778E-1,(45[&rate=5.791825485729824E-4]:8.152541069571E-1,((43[&rate=5.791825485729824E-4]:5.508878727508E-1,((42[&rate=5.791825485729824E-4]:3.187083376908E-1,(41[&rate=5.791825485729824E-4]:2.833600811291E-1,48[&rate=5.791825485729824E-4]:3.270759281236E-1)[&rate=5.791825485729824E-4]:2.988377568749E-2)[&rate=5.791825485729824E-4]:1.263332434969E-1,46[&rate=5.791825485729824E-4]:4.942219090565E-1)[&rate=5.791825485729824E-4]:5.666596369431E-2)[&rate=5.791825485729824E-4]:1.771381329728E-1,((49[&rate=5.791825485729824E-4]:4.678711755975E-1,50[&rate=5.791825485729824E-4]:4.678711755975E-1)[&rate=5.791825485729824E-4]:4.809506367147E-2,(47[&rate=5.791825485729824E-4]:5.309974643458E-1,(51[&rate=5.791825485729824E-4]:4.406466033086E-1,44[&rate=5.791825485729824E-4]:4.625045268058E-1)[&rate=5.791825485729824E-4]:6.30284566657E-2)[&rate=5.791825485729824E-4]:1.775566016889E-2)[&rate=5.791825485729824E-4]:1.792728812089E-1)[&rate=5.791825485729824E-4]:9.542482254484E-2)[&rate=5.791825485729824E-4]:3.639211317258E-1)[&rate=5.791825485729824E-4]:4.067818677769E-1)[&rate=5.791825485729824E-4]:1.262169396597E-1,34[&rate=5.791825485729824E-4]:9.378943649308E-2)[&rate=5.791825485729824E-4]:1.095573861091E-3,((66[&rate=5.791825485729824E-4]:5.84245519066E-1,(67[&rate=5.791825485729824E-4]:3.714464325179E-1,((123[&rate=5.791825485729824E-4]:2.707552230419E-1,122[&rate=5.791825485729824E-4]:2.707552230419E-1)[&rate=5.791825485729824E-4]:3.512891638129E-2,124[&rate=5.791825485729824E-4]:3.031518989861E-1)[&rate=5.791825485729824E-4]:5.668348434354E-1)[&rate=5.791825485729824E-4]:2.127990865481E-1)[&rate=5.791825485729824E-4]:1.063273911867E-1,((((138[&rate=5.791825485729824E-4]:3.075418582026E-1,136[&rate=5.791825485729824E-4]:1.760350088874E-1)[&rate=5.791825485729824E-4]:3.825412898331E-1,135[&rate=5.791825485729824E-4]:4.900831480357E-1)[&rate=5.791825485729824E-4]:9.486482760602E-1,119[&rate=5.791825485729824E-4]:1.786676629575E0)[&rate=5.791825485729824E-4]:1.041996048178E-2,(126[&rate=5.791825485729824E-4]:4.185081631945E-1,120[&rate=5.791825485729824E-4]:1.108320274879E0)[&rate=5.791825485729824E-4]:5.928859042188E-1)[&rate=5.791825485729824E-4]:9.263530325245E-1)[&rate=5.791825485729824E-4]:2.673257987315E-1)[&rate=5.791825485729824E-4]:6.025327955533E-2,(33[&rate=5.791825485729824E-4]:1.038744110353E-1,(32[&rate=5.791825485729824E-4]:6.306084164451E-2,((((((58[&rate=5.791825485729824E-4]:3.018382607414E-1,37[&rate=5.791825485729824E-4]:3.209639438015E-1)[&rate=5.791825485729824E-4]:7.409941626334E-2,57[&rate=5.791825485729824E-4]:3.595442343818E-1)[&rate=5.791825485729824E-4]:3.781692628445E-2,(56[&rate=5.791825485729824E-4]:3.452418524713E-1,55[&rate=5.791825485729824E-4]:3.452418524713E-1)[&rate=5.791825485729824E-4]:4.119034644614E-2)[&rate=5.791825485729824E-4]:2.578001069226E-3,(59[&rate=5.791825485729824E-4]:3.073462822158E-1,54[&rate=5.791825485729824E-4]:2.690949160956E-1)[&rate=5.791825485729824E-4]:8.986063908251E-2)[&rate=5.791825485729824E-4]:4.847870924983E-1,68[&rate=5.791825485729824E-4]:8.328136859276E-1)[&rate=5.791825485729824E-4]:5.191872964951E-1,(((((75[&rate=5.791825485729824E-4]:6.025446882871E-1,(76[&rate=5.791825485729824E-4]:4.557559414245E-1,(74[&rate=5.791825485729824E-4]:4.418244581937E-1,70[&rate=5.791825485729824E-4]:4.034682938102E-1)[&rate=5.791825485729824E-4]:1.393148323084E-2)[&rate=5.791825485729824E-4]:1.467887468626E-1)[&rate=5.791825485729824E-4]:3.535778848541E-1,((80[&rate=5.791825485729824E-4]:2.017051566042E-1,81[&rate=5.791825485729824E-4]:2.017051566042E-1)[&rate=5.791825485729824E-4]:4.237213067375E-1,((((82[&rate=5.791825485729824E-4]:3.98264114188E-1,(71[&rate=5.791825485729824E-4]:9.569125629928E-2,79[&rate=5.791825485729824E-4]:1.230885165733E-1)[&rate=5.791825485729824E-4]:2.669564195326E-1)[&rate=5.791825485729824E-4]:7.496635314364E-3,(78[&rate=5.791825485729824E-4]:1.879143416633E-1,72[&rate=5.791825485729824E-4]:1.65996533444E-1)[&rate=5.791825485729824E-4]:2.09627229757E-1)[&rate=5.791825485729824E-4]:1.120382523829E-1,73[&rate=5.791825485729824E-4]:5.50675714214E-1)[&rate=5.791825485729824E-4]:9.125903152773E-2,77[&rate=5.791825485729824E-4]:6.36455293687E-1)[&rate=5.791825485729824E-4]:3.280678609304E-2)[&rate=5.791825485729824E-4]:2.813810413065E-1)[&rate=5.791825485729824E-4]:4.800380076112E-1,(137[&rate=5.791825485729824E-4]:6.192286612334E-1,(133[&rate=5.791825485729824E-4]:5.540959493498E-1,134[&rate=5.791825485729824E-4]:5.239589630486E-1)[&rate=5.791825485729824E-4]:2.403682147265E-2)[&rate=5.791825485729824E-4]:8.936442482862E-1)[&rate=5.791825485729824E-4]:1.1723485685E-1,(53[&rate=5.791825485729824E-4]:7.275176141666E-1,(52[&rate=5.791825485729824E-4]:6.201313908947E-1,(((12[&rate=5.791825485729824E-4]:9.872675301319E-2,5[&rate=5.791825485729824E-4]:6.037058862973E-2)[&rate=5.791825485729824E-4]:1.697190249107E-1,29[&rate=5.791825485729824E-4]:3.752950929925E-1)[&rate=5.791825485729824E-4]:2.858464867564E-1,103[&rate=5.791825485729824E-4]:4.282648674201E-1)[&rate=5.791825485729824E-4]:1.856160258036E0)[&rate=5.791825485729824E-4]:1.155829445833E-1)[&rate=5.791825485729824E-4]:7.941476482367E-2)[&rate=5.791825485729824E-4]:8.805644992253E-1,125[&rate=5.791825485729824E-4]:1.477114364554E0)[&rate=5.791825485729824E-4]:4.155328453511E-2)[&rate=5.791825485729824E-4]:1.437120038432E-1)[&rate=5.791825485729824E-4]:3.533411733612E-2)[&rate=5.791825485729824E-4]:3.482552270979E-2);
tree STATE_27000000 [&joint=-20982.247695919235,lnP=-20982.247695919235] = [&R] (((34[&rate=5.244546950824856E-4]:9.450483276975E-3,(((38[&rate=5.244546950824856E-4]:7.225407614192E-1,(((97[&rate=5.244546950824856E-4]:5.594356935484E-1,(39[&rate=5.244546950824856E-4]:6.278678984881E-1,146[&rate=5.244546950824856E-4]:7.48086477723E-1)[&rate=5.244546950824856E-4]:2.606046426505E-3)[&rate=5.244546950824856E-4]:2.235235747892E-2,((2[&rate=5.244546950824856E-4]:8.865149146721E-1,(31[&rate=5.244546950824856E-4]:9.512969148117E-1,((26[&rate=5.244546950824856E-4]:6.355456878477E-1,(7[&rate=5.244546950824856E-4]:1.125024858525E-1,8[&rate=5.244546950824856E-4]:1.125024858525E-1)[&rate=5.244546950824856E-4]:4.161938869266E-1)[&rate=5.244546950824856E-4]:2.459123128869E-1,(22[&rate=5.244546950824856E-4]:4.992925224799E-1,27[&rate=5.244546950824856E-4]:5.157308786443E-1)[&rate=5.244546950824856E-4]:3.712065741451E-1)[&rate=5.244546950824856E-4]:2.600329763867E-2)[&rate=5.244546950824856E-4]:1.626152601345E-1)[&rate=5.244546950824856E-4]:1.636539332874E0,(((((((23[&rate=5.244546950824856E-4]:6.247012079959E-1,(25[&rate=5.244546950824856E-4]:4.621906831881E-1,20[&rate=5.244546950824856E-4]:4.430126009963E-1)[&rate=5.244546950824856E-4]:1.734694289175E-1)[&rate=5.244546950824856E-4]:2.471619368183E-1,(11[&rate=5.244546950824856E-4]:5.425620265266E-1,140[&rate=5.244546950824856E-4]:5.233839443349E-1)[&rate=5.244546950824856E-4]:2.443696114384E-1)[&rate=5.244546950824856E-4]:3.902457744976E-1,102[&rate=5.244546950824856E-4]:1.114239878051E-1)[&rate=5.244546950824856E-4]:1.525399668652E-1,(24[&rate=5.244546950824856E-4]:9.148480189802E-1,((28[&rate=5.244546950824856E-4]:6.708954569909E-1,21[&rate=5.244546950824856E-4]:6.462379227445E-1)[&rate=5.244546950824856E-4]:2.31462890177E-1,1[&rate=5.244546950824856E-4]:1.16056977305E-1)[&rate=5.244546950824856E-4]:1.796912386692E-2)[&rate=5.244546950824856E-4]:5.107597713065E-1)[&rate=5.244546950824856E-4]:6.455951210787E-2,((142[&rate=5.244546950824856E-4]:7.292233102727E-1,(144[&rate=5.244546950824856E-4]:5.607793047567E-1,(145[&rate=5.244546950824856E-4]:1.144824356467E-1,141[&rate=5.244546950824856E-4]:1.117427096191E-1)[&rate=5.244546950824856E-4]:4.51776321165E-1)[&rate=5.244546950824856E-4]:1.629645534611E-1)[&rate=5.244546950824856E-4]:7.311332634261E-1,((((113[&rate=5.244546950824856E-4]:3.647507330526E-1,105[&rate=5.244546950824856E-4]:3.373534727788E-1)[&rate=5.244546950824856E-4]:2.046854581291E-1,110[&rate=5.244546950824856E-4]:5.639567391271E-1)[&rate=5.244546950824856E-4]:2.161047878478E-1,(((4[&rate=5.244546950824856E-4]:1.127579656811E-1,30[&rate=5.244546950824856E-4]:2.853607054071E-1)[&rate=5.244546950824856E-4]:2.154383865571E-1,117[&rate=5.244546950824856E-4]:3.88470324841E-1)[&rate=5.244546950824856E-4]:2.279391099047E-1,(((14[&rate=5.244546950824856E-4]:1.476499287318E-1,17[&rate=5.244546950824856E-4]:1.860060931155E-1)[&rate=5.244546950824856E-4]:3.932459623415E-1,9[&rate=5.244546950824856E-4]:5.326767129913E-1)[&rate=5.244546950824856E-4]:9.386741646502E-4,112[&rate=5.244546950824856E-4]:5.41834565238E-1)[&rate=5.244546950824856E-4]:7.183514348009E-2)[&rate=5.244546950824856E-4]:1.718712703115E-1)[&rate=5.244546950824856E-4]:3.875077937826E-1,(((107[&rate=5.244546950824856E-4]:5.437172884086E-1,((114[&rate=5.244546950824856E-4]:3.001567380965E-1,109[&rate=5.244546950824856E-4]:3.79608792891E-1)[&rate=5.244546950824856E-4]:1.307020661754E-1,108[&rate=5.244546950824856E-4]:4.883930508473E-1)[&rate=5.244546950824856E-4]:5.258451153391E-2)[&rate=5.244546950824856E-4]:2.683604393057E-1,((13[&rate=5.244546950824856E-4]:5.592607487704E-1,19[&rate=5.244546950824856E-4]:5.976169131541E-1)[&rate=5.244546950824856E-4]:7.062777034559E-2,115[&rate=5.244546950824856E-4]:5.476967382941E-1)[&rate=5.244546950824856E-4]:2.041070168173E-1)[&rate=5.244546950824856E-4]:9.19639179652E-2,((148[&rate=5.244546950824856E-4]:4.272160303638E-1,143[&rate=5.244546950824856E-4]:4.244763043364E-1)[&rate=5.244546950824856E-4]:3.549181174505E-1,(116[&rate=5.244546950824856E-4]:7.084235589521E-1,(139[&rate=5.244546950824856E-4]:5.419572316207E-1,((106[&rate=5.244546950824856E-4]:1.517746976661E-2,111[&rate=5.244546950824856E-4]:3.161582593098E-2)[&rate=5.244546950824856E-4]:2.491725695153E-1,104[&rate=5.244546950824856E-4]:2.643500392819E-1)[&rate=5.244546950824856E-4]:8.582637042105E-2)[&rate=5.244546950824856E-4]:4.185211218519E-1)[&rate=5.244546950824856E-4]:3.535442447844E-2)[&rate=5.244546950824856E-4]:9.998968964613E-2)[&rate=5.244546950824856E-4]:2.470893189137E-1)[&rate=5.244546950824856E-4]:1.147050611604E-1)[&rate=5.244546950824856E-4]:1.147422355451E-1)[&rate=5.244546950824856E-4]:1.033505085344E-1,(((6[&rate=5.244546950824856E-4]:4.937475853975E-1,18[&rate=5.244546950824856E-4]:5.567612840276E-1)[&rate=5.244546950824856E-4]:5.907709697333E-2,(15[&rate=5.244546950824856E-4]:2.152717759045E-1,10[&rate=5.244546950824856E-4]:1.769156115211E-1)[&rate=5.244546950824856E-4]:3.923474270141E-1)[&rate=5.244546950824856E-4]:3.001676300354E-1,((((87[&rate=5.244546950824856E-4]:1.786825084991E-1,(88[&rate=5.244546950824856E-4]:1.194867022149E-2,89[&rate=5.244546950824856E-4]:2.564730035851E-2)[&rate=5.244546950824856E-4]:1.667338382776E-1)[&rate=5.244546950824856E-4]:7.098523552009E-2,(83[&rate=5.244546950824856E-4]:1.587513371729E-1,85[&rate=5.244546950824856E-4]:1.587513371729E-1)[&rate=5.244546950824856E-4]:9.091640684629E-2)[&rate=5.244546950824856E-4]:1.491233052042E-1,((92[&rate=5.244546950824856E-4]:1.355471672368E-1,(91[&rate=5.244546950824856E-4]:4.726171875435E-2,90[&rate=5.244546950824856E-4]:4.726171875435E-2)[&rate=5.244546950824856E-4]:8.828544848247E-2)[&rate=5.244546950824856E-4]:6.804288208348E-2,(93[&rate=5.244546950824856E-4]:9.78227549584E-2,(84[&rate=5.244546950824856E-4]:2.296583454139E-2,86[&rate=5.244546950824856E-4]:2.296583454139E-2)[&rate=5.244546950824856E-4]:6.115829028E-2)[&rate=5.244546950824856E-4]:1.057672943619E-1)[&rate=5.244546950824856E-4]:2.0889963004E-1)[&rate=5.244546950824856E-4]:5.722983695681E-1,3[&rate=5.244546950824856E-4]:4.313633913944E-1)[&rate=5.244546950824856E-4]:3.695741264914E-1)[&rate=5.244546950824856E-4]:6.281967313995E-1)[&rate=5.244546950824856E-4]:2.513182271564E-1,101[&rate=5.244546950824856E-4]:6.77712750414E-1)[&rate=5.244546950824856E-4]:8.617798532961E-1)[&rate=5.244546950824856E-4]:8.64978576772E-2)[&rate=5.244546950824856E-4]:2.74379840503E-2,((98[&rate=5.244546950824856E-4]:6.743592590402E-1,((95[&rate=5.244546950824856E-4]:3.774261501012E-1,(100[&rate=5.244546950824856E-4]:2.19954742586E-1,94[&rate=5.244546950824856E-4]:2.19954742586E-1)[&rate=5.244546950824856E-4]:7.27719539631E-2)[&rate=5.244546950824856E-4]:2.647062283177E-1,(96[&rate=5.244546950824856E-4]:4.440389913473E-1,(99[&rate=5.244546950824856E-4]:4.201089298142E-1,40[&rate=5.244546950824856E-4]:2.698357057706E-1)[&rate=5.244546950824856E-4]:5.9449187216E-2)[&rate=5.244546950824856E-4]:1.735032231372E-1)[&rate=5.244546950824856E-4]:4.315584237007E-2)[&rate=5.244546950824856E-4]:9.946091127324E-2,(147[&rate=5.244546950824856E-4]:5.697651396722E-1,16[&rate=5.244546950824856E-4]:2.597881016609E0)[&rate=5.244546950824856E-4]:1.330167792752E-1)[&rate=5.244546950824856E-4]:3.485941667669E-2)[&rate=5.244546950824856E-4]:1.105824859045E-1)[&rate=5.244546950824856E-4]:4.320155782003E-1,(((128[&rate=5.244546950824856E-4]:1.447113475803E0,(((((65[&rate=5.244546950824856E-4]:1.544405801898E-1,60[&rate=5.244546950824856E-4]:1.544405801898E-1)[&rate=5.244546950824856E-4]:1.399321730012E-2,62[&rate=5.244546950824856E-4]:3.602146194077E-1)[&rate=5.244546950824856E-4]:2.285929756171E-2,64[&rate=5.244546950824856E-4]:3.419780265584E-1)[&rate=5.244546950824856E-4]:9.765244984508E-2,(63[&rate=5.244546950824856E-4]:2.234923576066E-1,61[&rate=5.244546950824856E-4]:2.645882480177E-1)[&rate=5.244546950824856E-4]:2.161381187968E-1)[&rate=5.244546950824856E-4]:9.407442890944E-1,(69[&rate=5.244546950824856E-4]:7.360132564972E-1,((131[&rate=5.244546950824856E-4]:2.417845906092E-1,(129[&rate=5.244546950824856E-4]:2.255722728699E-1,(132[&rate=5.244546950824856E-4]:2.014284679865E-1,130[&rate=5.244546950824856E-4]:1.986887419591E-1)[&rate=5.244546950824856E-4]:2.688353091071E-2)[&rate=5.244546950824856E-4]:1.347259171199E-2)[&rate=5.244546950824856E-4]:3.429366282675E-1,118[&rate=5.244546950824856E-4]:7.189677942193E-1)[&rate=5.244546950824856E-4]:6.086558168253E-3)[&rate=5.244546950824856E-4]:6.964163035213E-1)[&rate=5.244546950824856E-4]:1.65368847291E-1)[&rate=5.244546950824856E-4]:2.866067909357E-1,((((49[&rate=5.244546950824856E-4]:4.291763078641E-1,50[&rate=5.244546950824856E-4]:4.291763078641E-1)[&rate=5.244546950824856E-4]:2.543887661684E-1,(((((42[&rate=5.244546950824856E-4]:3.078249776194E-1,41[&rate=5.244546950824856E-4]:3.023604967452E-1)[&rate=5.244546950824856E-4]:3.270138733258E-2,48[&rate=5.244546950824856E-4]:3.787777310722E-1)[&rate=5.244546950824856E-4]:1.113901196235E-1,43[&rate=5.244546950824856E-4]:5.010968124442E-1)[&rate=5.244546950824856E-4]:7.620096565699E-2,46[&rate=5.244546950824856E-4]:5.772977781012E-1)[&rate=5.244546950824856E-4]:6.599857373993E-2,(51[&rate=5.244546950824856E-4]:4.758159320617E-1,44[&rate=5.244546950824856E-4]:4.976738555589E-1)[&rate=5.244546950824856E-4]:1.401580154079E-1)[&rate=5.244546950824856E-4]:7.305560743711E-2)[&rate=5.244546950824856E-4]:5.408403128368E-2,47[&rate=5.244546950824856E-4]:7.704359905619E-1)[&rate=5.244546950824856E-4]:6.166710820932E-2,45[&rate=5.244546950824856E-4]:8.239063774598E-1)[&rate=5.244546950824856E-4]:1.364176769871E-1)[&rate=5.244546950824856E-4]:8.912651715426E-2,((36[&rate=5.244546950824856E-4]:1.010511755877E-1,35[&rate=5.244546950824856E-4]:5.447583312197E-2)[&rate=5.244546950824856E-4]:1.91258740236E-2,(127[&rate=5.244546950824856E-4]:2.436393005415E0,121[&rate=5.244546950824856E-4]:1.995297115004E0)[&rate=5.244546950824856E-4]:2.043319894015E-1)[&rate=5.244546950824856E-4]:2.204779534593E-1)[&rate=5.244546950824856E-4]:2.581112324992E-1)[&rate=5.244546950824856E-4]:7.381087946419E-2,(((67[&rate=5.244546950824856E-4]:2.50952401305E-1,((124[&rate=5.244546950824856E-4]:2.561417679351E-1,123[&rate=5.244546950824856E-4]:2.588740083722E-1)[&rate=5.244546950824856E-4]:1.528284647556E-1,122[&rate=5.244546950824856E-4]:4.117024731278E-1)[&rate=5.244546950824856E-4]:3.405224785179E-1)[&rate=5.244546950824856E-4]:8.107283233924E-2,((66[&rate=5.244546950824856E-4]:1.303637673306E-1,((120[&rate=5.244546950824856E-4]:1.892574332639E0,119[&rate=5.244546950824856E-4]:1.988464743598E0)[&rate=5.244546950824856E-4]:4.762051189035E-2,126[&rate=5.244546950824856E-4]:1.250382732844E0)[&rate=5.244546950824856E-4]:1.271552241713E-1)[&rate=5.244546950824856E-4]:1.92823224229E-1,((138[&rate=5.244546950824856E-4]:1.519936561294E-1,136[&rate=5.244546950824856E-4]:2.048680681416E-2)[&rate=5.244546950824856E-4]:4.702762612353E-1,135[&rate=5.244546950824856E-4]:4.222699173646E-1)[&rate=5.244546950824856E-4]:1.585848581044E0)[&rate=5.244546950824856E-4]:8.838242084649E-3)[&rate=5.244546950824856E-4]:2.718856594923E-1,((125[&rate=5.244546950824856E-4]:8.435707928154E-1,((((73[&rate=5.244546950824856E-4]:4.267720813855E-1,(80[&rate=5.244546950824856E-4]:3.927427233057E-2,81[&rate=5.244546950824856E-4]:3.927427233057E-2)[&rate=5.244546950824856E-4]:3.381827405618E-1)[&rate=5.244546950824856E-4]:2.721254629887E-2,(77[&rate=5.244546950824856E-4]:4.192270892621E-1,((((71[&rate=5.244546950824856E-4]:1.771667263409E-1,72[&rate=5.244546950824856E-4]:1.826461783956E-1)[&rate=5.244546950824856E-4]:1.037909342977E-1,78[&rate=5.244546950824856E-4]:3.083549209126E-1)[&rate=5.244546950824856E-4]:7.091722229512E-3,79[&rate=5.244546950824856E-4]:3.154466431421E-1)[&rate=5.244546950824856E-4]:3.639239872364E-3,82[&rate=5.244546950824856E-4]:3.273050610965E-1)[&rate=5.244546950824856E-4]:6.452476789152E-2)[&rate=5.244546950824856E-4]:2.927808636759E-2)[&rate=5.244546950824856E-4]:2.171866751691E-1,((70[&rate=5.244546950824856E-4]:3.145836024614E-1,(76[&rate=5.244546950824856E-4]:3.169144962027E-1,74[&rate=5.244546950824856E-4]:3.169144962027E-1)[&rate=5.244546950824856E-4]:3.602527064211E-2)[&rate=5.244546950824856E-4]:1.134794862763E-1,75[&rate=5.244546950824856E-4]:4.664192531211E-1)[&rate=5.244546950824856E-4]:2.047520497323E-1)[&rate=5.244546950824856E-4]:9.38248995918E-1,(((((12[&rate=5.244546950824856E-4]:1.12964417529E-1,5[&rate=5.244546950824856E-4]:7.460825314552E-2)[&rate=5.244546950824856E-4]:2.794899328053E-1,29[&rate=5.244546950824856E-4]:4.993036654028E-1)[&rate=5.244546950824856E-4]:3.01644084082E-1,103[&rate=5.244546950824856E-4]:5.680710371561E-1)[&rate=5.244546950824856E-4]:1.834067140109E0,52[&rate=5.244546950824856E-4]:7.378444427043E-1)[&rate=5.244546950824856E-4]:7.190792094996E-2,(53[&rate=5.244546950824856E-4]:6.546507722489E-1,((134[&rate=5.244546950824856E-4]:3.356835509304E-1,137[&rate=5.244546950824856E-4]:4.069164276426E-1)[&rate=5.244546950824856E-4]:8.325890068732E-3,133[&rate=5.244546950824856E-4]:3.741464273003E-1)[&rate=5.244546950824856E-4]:1.062583841917E0)[&rate=5.244546950824856E-4]:1.469048700939E-1)[&rate=5.244546950824856E-4]:6.140159781657E-2)[&rate=5.244546950824856E-4]:1.909960663172E-1)[&rate=5.244546950824856E-4]:2.456014441716E-1,(((((54[&rate=5.244546950824856E-4]:1.6371142347E-1,56[&rate=5.244546950824856E-4]:1.937660682786E-1)[&rate=5.244546950824856E-4]:1.339433239395E-1,58[&rate=5.244546950824856E-4]:3.550317965898E-1)[&rate=5.244546950824856E-4]:1.465176973541E-2,((37[&rate=5.244546950824856E-4]:2.754061213614E-1,59[&rate=5.244546950824856E-4]:2.371547552412E-1)[&rate=5.244546950824856E-4]:9.378981345719E-2,55[&rate=5.244546950824856E-4]:3.227478473867E-1)[&rate=5.244546950824856E-4]:1.96133145668E-2)[&rate=5.244546950824856E-4]:8.870784050232E-2,57[&rate=5.244546950824856E-4]:4.419979642046E-1)[&rate=5.244546950824856E-4]:3.399616563678E-1,68[&rate=5.244546950824856E-4]:7.300470522663E-1)[&rate=5.244546950824856E-4]:1.92458518054E-1)[&rate=5.244546950824856E-4]:2.291259605886E-1)[&rate=5.244546950824856E-4]:2.209087943162E-2)[&rate=5.244546950824856E-4]:2.464624093388E-1)[&rate=5.244546950824856E-4]:1.304309834131E-2,32[&rate=5.244546950824856E-4]:5.757733991967E-4)[&rate=5.244546950824856E-4]:2.561093625047E-2,33[&rate=5.244546950824856E-4]:3.166616170438E-2);
tree STATE_27090000 [&joint=-20997.158858595765,lnP=-20997.158858595765] = [&R] (34[&rate=5.506662452137574E-4]:1.822061865389E-1,((33[&rate=5.506662452137574E-4]:5.714984047514E-2,32[&rate=5.506662452137574E-4]:5.167038842042E-2)[&rate=5.506662452137574E-4]:1.05072279919E-1,((((125[&rate=5.506662452137574E-4]:9.912122074506E-1,(((((137[&rate=5.506662452137574E-4]:2.336861584361E-1,134[&rate=5.506662452137574E-4]:1.624532817239E-1)[&rate=5.506662452137574E-4]:6.774909900008E-1,133[&rate=5.506662452137574E-4]:8.700812580259E-1)[&rate=5.506662452137574E-4]:4.157908670198E-1,53[&rate=5.506662452137574E-4]:5.037926280775E-1)[&rate=5.506662452137574E-4]:2.28565170306E-1,((((12[&rate=5.506662452137574E-4]:1.615745414107E-1,5[&rate=5.506662452137574E-4]:1.232183770272E-1)[&rate=5.506662452137574E-4]:4.884852877878E-1,29[&rate=5.506662452137574E-4]:7.56909144267E-1)[&rate=5.506662452137574E-4]:3.783853728933E-1,103[&rate=5.506662452137574E-4]:9.024178048315E-1)[&rate=5.506662452137574E-4]:1.315094048503E0,52[&rate=5.506662452137574E-4]:5.532181187732E-1)[&rate=5.506662452137574E-4]:1.873364009216E-1)[&rate=5.506662452137574E-4]:5.076206413571E-2,(((((72[&rate=5.506662452137574E-4]:8.212731195825E-2,78[&rate=5.506662452137574E-4]:1.040451201776E-1)[&rate=5.506662452137574E-4]:7.384764838601E-2,82[&rate=5.506662452137574E-4]:1.861119466456E-1)[&rate=5.506662452137574E-4]:2.720118054874E-2,79[&rate=5.506662452137574E-4]:2.050939491123E-1)[&rate=5.506662452137574E-4]:2.801610281347E-1,(73[&rate=5.506662452137574E-4]:3.896431425686E-1,((71[&rate=5.506662452137574E-4]:3.010859136659E-1,77[&rate=5.506662452137574E-4]:3.64099612296E-1)[&rate=5.506662452137574E-4]:3.659264929629E-3,(80[&rate=5.506662452137574E-4]:7.768041747102E-2,81[&rate=5.506662452137574E-4]:7.768041747102E-2)[&rate=5.506662452137574E-4]:2.462428433163E-1)[&rate=5.506662452137574E-4]:1.640481328817E-2)[&rate=5.506662452137574E-4]:1.367077250892E-1)[&rate=5.506662452137574E-4]:9.389349249545E-2,((76[&rate=5.506662452137574E-4]:5.138683894752E-1,(74[&rate=5.506662452137574E-4]:5.104740548897E-1,70[&rate=5.506662452137574E-4]:4.721178905063E-1)[&rate=5.506662452137574E-4]:3.394334585495E-3)[&rate=5.506662452137574E-4]:3.393359322809E-2,75[&rate=5.506662452137574E-4]:5.478019827033E-1)[&rate=5.506662452137574E-4]:7.244237744994E-2)[&rate=5.506662452137574E-4]:9.09338560978E-1)[&rate=5.506662452137574E-4]:4.184748585926E-1)[&rate=5.506662452137574E-4]:3.845749258376E-1,(((((57[&rate=5.506662452137574E-4]:1.38178652847E-1,54[&rate=5.506662452137574E-4]:9.719504628961E-2)[&rate=5.506662452137574E-4]:1.008070522029E-1,(37[&rate=5.506662452137574E-4]:1.657715589898E-1,58[&rate=5.506662452137574E-4]:1.466458759297E-1)[&rate=5.506662452137574E-4]:1.087332717432E-1)[&rate=5.506662452137574E-4]:1.980764456378E-1,(55[&rate=5.506662452137574E-4]:2.766498187476E-1,56[&rate=5.506662452137574E-4]:2.766498187476E-1)[&rate=5.506662452137574E-4]:1.494833701914E-1)[&rate=5.506662452137574E-4]:1.089275463624E-1,59[&rate=5.506662452137574E-4]:5.43257456613E-1)[&rate=5.506662452137574E-4]:2.924810561186E-1,68[&rate=5.506662452137574E-4]:7.865581848627E-1)[&rate=5.506662452137574E-4]:4.225622817588E-1)[&rate=5.506662452137574E-4]:8.401085062376E-2,((38[&rate=5.506662452137574E-4]:1.097481944057E0,((((98[&rate=5.506662452137574E-4]:6.350061336887E-1,(95[&rate=5.506662452137574E-4]:4.087183929919E-1,(100[&rate=5.506662452137574E-4]:1.838748137291E-1,94[&rate=5.506662452137574E-4]:1.838748137291E-1)[&rate=5.506662452137574E-4]:1.401441257108E-1)[&rate=5.506662452137574E-4]:2.372167024455E-1)[&rate=5.506662452137574E-4]:1.928325772953E-1,(96[&rate=5.506662452137574E-4]:6.543970252941E-1,99[&rate=5.506662452137574E-4]:6.899161509769E-1)[&rate=5.506662452137574E-4]:1.597804835042E-1)[&rate=5.506662452137574E-4]:1.101401534415E-1,((((40[&rate=5.506662452137574E-4]:6.52470545547E-1,97[&rate=5.506662452137574E-4]:5.814322941808E-1)[&rate=5.506662452137574E-4]:4.586696940432E-2,147[&rate=5.506662452137574E-4]:7.557145641316E-1)[&rate=5.506662452137574E-4]:2.344671522208E-2,(16[&rate=5.506662452137574E-4]:2.664323747837E0,39[&rate=5.506662452137574E-4]:5.788308217201E-1)[&rate=5.506662452137574E-4]:1.429534084533E-1)[&rate=5.506662452137574E-4]:5.652326878393E-2,(((((7[&rate=5.506662452137574E-4]:1.841600742215E-1,8[&rate=5.506662452137574E-4]:1.841600742215E-1)[&rate=5.506662452137574E-4]:1.633445085952E-1,26[&rate=5.506662452137574E-4]:4.543538978852E-1)[&rate=5.506662452137574E-4]:1.357740798839E-1,31[&rate=5.506662452137574E-4]:6.339635942076E-1)[&rate=5.506662452137574E-4]:1.824457404474E-1,(22[&rate=5.506662452137574E-4]:5.103790891305E-1,27[&rate=5.506662452137574E-4]:5.268174452948E-1)[&rate=5.506662452137574E-4]:2.512357249764E-1)[&rate=5.506662452137574E-4]:1.777708031128E-1,2[&rate=5.506662452137574E-4]:7.667828774937E-1)[&rate=5.506662452137574E-4]:1.968250424293E0)[&rate=5.506662452137574E-4]:3.125606492188E-2)[&rate=5.506662452137574E-4]:9.638158341083E-4,(((((((((113[&rate=5.506662452137574E-4]:4.702648556178E-1,9[&rate=5.506662452137574E-4]:4.620456775358E-1)[&rate=5.506662452137574E-4]:2.899302183097E-2,(117[&rate=5.506662452137574E-4]:4.484003274753E-1,112[&rate=5.506662452137574E-4]:4.456606014477E-1)[&rate=5.506662452137574E-4]:5.359727600111E-2)[&rate=5.506662452137574E-4]:2.322839711342E-1,((4[&rate=5.506662452137574E-4]:6.76318950663E-2,30[&rate=5.506662452137574E-4]:2.402346347923E-1)[&rate=5.506662452137574E-4]:4.16728567767E-1,(14[&rate=5.506662452137574E-4]:2.358003002231E-1,17[&rate=5.506662452137574E-4]:2.741564646068E-1)[&rate=5.506662452137574E-4]:3.060944091854E-1)[&rate=5.506662452137574E-4]:1.896471391745E-1)[&rate=5.506662452137574E-4]:1.061905927892E-1,(110[&rate=5.506662452137574E-4]:6.098567311311E-1,105[&rate=5.506662452137574E-4]:5.87938922912E-1)[&rate=5.506662452137574E-4]:2.223962581864E-1)[&rate=5.506662452137574E-4]:4.890423929031E-1,(((((116[&rate=5.506662452137574E-4]:4.510447703926E-1,(109[&rate=5.506662452137574E-4]:2.528308943667E-1,(107[&rate=5.506662452137574E-4]:1.185185369555E-1,108[&rate=5.506662452137574E-4]:1.157788109281E-1)[&rate=5.506662452137574E-4]:1.151342752195E-1)[&rate=5.506662452137574E-4]:2.776659308204E-1)[&rate=5.506662452137574E-4]:1.531596662005E-2,114[&rate=5.506662452137574E-4]:4.663607370127E-1)[&rate=5.506662452137574E-4]:2.982157444218E-1,(148[&rate=5.506662452137574E-4]:1.690116751394E-1,143[&rate=5.506662452137574E-4]:1.66271949112E-1)[&rate=5.506662452137574E-4]:6.339209706788E-1)[&rate=5.506662452137574E-4]:1.848929329184E-1,((106[&rate=5.506662452137574E-4]:3.929781545704E-2,104[&rate=5.506662452137574E-4]:3.929781545704E-2)[&rate=5.506662452137574E-4]:8.914506730043E-2,(139[&rate=5.506662452137574E-4]:1.818687866158E-1,111[&rate=5.506662452137574E-4]:6.526320862385E-3)[&rate=5.506662452137574E-4]:1.383549180595E-1)[&rate=5.506662452137574E-4]:8.813005041983E-1)[&rate=5.506662452137574E-4]:1.06540456716E-1,(115[&rate=5.506662452137574E-4]:6.252244867691E-1,(13[&rate=5.506662452137574E-4]:2.660506865774E-1,19[&rate=5.506662452137574E-4]:3.04406850961E-1)[&rate=5.506662452137574E-4]:4.413655810136E-1)[&rate=5.506662452137574E-4]:4.307853842999E-1)[&rate=5.506662452137574E-4]:1.885731823844E-1)[&rate=5.506662452137574E-4]:2.406316545354E-1,((142[&rate=5.506662452137574E-4]:4.624178903552E-1,(144[&rate=5.506662452137574E-4]:1.915312387077E-1,(145[&rate=5.506662452137574E-4]:1.927143224362E-1,141[&rate=5.506662452137574E-4]:1.899745964086E-1)[&rate=5.506662452137574E-4]:4.296368326474E-3)[&rate=5.506662452137574E-4]:2.654071995925E-1)[&rate=5.506662452137574E-4]:1.173505749147E0,((((140[&rate=5.506662452137574E-4]:4.820911752578E-1,11[&rate=5.506662452137574E-4]:5.012692574495E-1)[&rate=5.506662452137574E-4]:2.225375613666E-1,((20[&rate=5.506662452137574E-4]:3.815290851588E-1,25[&rate=5.506662452137574E-4]:4.007071673505E-1)[&rate=5.506662452137574E-4]:2.356121398386E-1,23[&rate=5.506662452137574E-4]:6.253604030795E-1)[&rate=5.506662452137574E-4]:1.833779225859E-1)[&rate=5.506662452137574E-4]:4.630010783853E-1,102[&rate=5.506662452137574E-4]:1.21054472544E-1)[&rate=5.506662452137574E-4]:1.846488810498E-1,((1[&rate=5.506662452137574E-4]:6.525298223371E-2,(28[&rate=5.506662452137574E-4]:6.654609607172E-1,21[&rate=5.506662452137574E-4]:6.408034264708E-1)[&rate=5.506662452137574E-4]:1.860933913794E-1)[&rate=5.506662452137574E-4]:1.719887327413E-1,24[&rate=5.506662452137574E-4]:1.018063632783E0)[&rate=5.506662452137574E-4]:4.492835564269E-1)[&rate=5.506662452137574E-4]:8.364494344277E-2)[&rate=5.506662452137574E-4]:1.040855890345E-1)[&rate=5.506662452137574E-4]:2.107366326597E-1,((87[&rate=5.506662452137574E-4]:2.725886021151E-1,(((84[&rate=5.506662452137574E-4]:5.572000812758E-2,(85[&rate=5.506662452137574E-4]:3.361296664488E-2,93[&rate=5.506662452137574E-4]:4.73115967819E-2)[&rate=5.506662452137574E-4]:2.210704148269E-2)[&rate=5.506662452137574E-4]:8.312012715665E-2,(83[&rate=5.506662452137574E-4]:1.207016864738E-1,86[&rate=5.506662452137574E-4]:1.207016864738E-1)[&rate=5.506662452137574E-4]:1.813844881043E-2)[&rate=5.506662452137574E-4]:1.216188121444E-1,((92[&rate=5.506662452137574E-4]:8.968226478153E-2,(91[&rate=5.506662452137574E-4]:1.970615488747E-2,90[&rate=5.506662452137574E-4]:1.970615488747E-2)[&rate=5.506662452137574E-4]:6.997610989406E-2)[&rate=5.506662452137574E-4]:1.368101210175E-1,(88[&rate=5.506662452137574E-4]:1.030163550326E-1,89[&rate=5.506662452137574E-4]:1.167149851696E-1)[&rate=5.506662452137574E-4]:1.097774006294E-1)[&rate=5.506662452137574E-4]:4.766519176656E-2)[&rate=5.506662452137574E-4]:1.212965468652E-2)[&rate=5.506662452137574E-4]:1.200207556077E0,(((18[&rate=5.506662452137574E-4]:3.847865231974E-1,3[&rate=5.506662452137574E-4]:2.697180300468E-1)[&rate=5.506662452137574E-4]:1.20335977549E-1,(15[&rate=5.506662452137574E-4]:3.345363140566E-1,10[&rate=5.506662452137574E-4]:2.961801496731E-1)[&rate=5.506662452137574E-4]:1.623670086076E-1)[&rate=5.506662452137574E-4]:1.139239129983E-1,6[&rate=5.506662452137574E-4]:5.560327151146E-1)[&rate=5.506662452137574E-4]:4.290922102011E-1)[&rate=5.506662452137574E-4]:7.683606619081E-1)[&rate=5.506662452137574E-4]:5.215355173633E-1,101[&rate=5.506662452137574E-4]:1.220226584039E0)[&rate=5.506662452137574E-4]:4.645536660439E-1,146[&rate=5.506662452137574E-4]:8.318346703241E-1)[&rate=5.506662452137574E-4]:9.891128862407E-2)[&rate=5.506662452137574E-4]:3.552605752728E-1)[&rate=5.506662452137574E-4]:6.961880581158E-2,((((44[&rate=5.506662452137574E-4]:5.563661910358E-1,(((49[&rate=5.506662452137574E-4]:2.458494073368E-1,50[&rate=5.506662452137574E-4]:2.458494073368E-1)[&rate=5.506662452137574E-4]:2.124040378663E-1,(51[&rate=5.506662452137574E-4]:3.553700174942E-1,47[&rate=5.506662452137574E-4]:3.826924218657E-1)[&rate=5.506662452137574E-4]:1.083479085831E-1)[&rate=5.506662452137574E-4]:1.795675515157E-2,(46[&rate=5.506662452137574E-4]:4.219112586588E-1,((41[&rate=5.506662452137574E-4]:2.063516321016E-1,(48[&rate=5.506662452137574E-4]:1.411971660555E-1,42[&rate=5.506662452137574E-4]:1.029457999353E-1)[&rate=5.506662452137574E-4]:1.088703130406E-1)[&rate=5.506662452137574E-4]:9.67132507652E-2,43[&rate=5.506662452137574E-4]:3.577096916098E-1)[&rate=5.506662452137574E-4]:6.420156704904E-2)[&rate=5.506662452137574E-4]:8.708582694161E-2)[&rate=5.506662452137574E-4]:5.28335863096E-2)[&rate=5.506662452137574E-4]:1.073608344413E-1,45[&rate=5.506662452137574E-4]:6.6099478504E-1)[&rate=5.506662452137574E-4]:3.643423931645E-1,((128[&rate=5.506662452137574E-4]:1.285214859789E0,((((131[&rate=5.506662452137574E-4]:2.272026157374E-1,130[&rate=5.506662452137574E-4]:2.2446288971E-1)[&rate=5.506662452137574E-4]:6.835138673747E-3,(132[&rate=5.506662452137574E-4]:1.023895454778E-1,129[&rate=5.506662452137574E-4]:9.964981945047E-2)[&rate=5.506662452137574E-4]:1.316482089333E-1)[&rate=5.506662452137574E-4]:1.984528657483E-1,118[&rate=5.506662452137574E-4]:5.66737195502E-1)[&rate=5.506662452137574E-4]:2.30103482752E-2,69[&rate=5.506662452137574E-4]:6.007064478869E-1)[&rate=5.506662452137574E-4]:8.351933434089E-1)[&rate=5.506662452137574E-4]:4.11080195603E-1,(((64[&rate=5.506662452137574E-4]:1.792198736277E-1,62[&rate=5.506662452137574E-4]:2.203157640388E-1)[&rate=5.506662452137574E-4]:1.360361644786E-1,(60[&rate=5.506662452137574E-4]:1.537412151408E-1,65[&rate=5.506662452137574E-4]:1.537412151408E-1)[&rate=5.506662452137574E-4]:1.082989145887E-2)[&rate=5.506662452137574E-4]:9.710258947001E-2,(63[&rate=5.506662452137574E-4]:2.018274863E-1,61[&rate=5.506662452137574E-4]:2.429233767111E-1)[&rate=5.506662452137574E-4]:2.105311412763E-1)[&rate=5.506662452137574E-4]:1.382566564802E0)[&rate=5.506662452137574E-4]:1.024383351038E-1)[&rate=5.506662452137574E-4]:9.376039650468E-2,(((36[&rate=5.506662452137574E-4]:1.17726396774E-3,121[&rate=5.506662452137574E-4]:2.080629318762E0)[&rate=5.506662452137574E-4]:3.219255464819E-2,127[&rate=5.506662452137574E-4]:2.553917763821E0)[&rate=5.506662452137574E-4]:1.049474823206E-1,35[&rate=5.506662452137574E-4]:9.174195847077E-2)[&rate=5.506662452137574E-4]:2.71984705242E-1)[&rate=5.506662452137574E-4]:2.010086396403E-1)[&rate=5.506662452137574E-4]:1.806753761198E-1)[&rate=5.506662452137574E-4]:1.323242796602E-1,((66[&rate=5.506662452137574E-4]:4.570680039059E-1,(126[&rate=5.506662452137574E-4]:4.514396747307E-1,(119[&rate=5.506662452137574E-4]:1.167289886034E0,((135[&rate=5.506662452137574E-4]:3.258417778331E-1,(138[&rate=5.506662452137574E-4]:1.78203494194E-1,136[&rate=5.506662452137574E-4]:4.669664487879E-2)[&rate=5.506662452137574E-4]:3.476382836392E-1)[&rate=5.506662452137574E-4]:3.05478297291E-2,120[&rate=5.506662452137574E-4]:6.084444020827E-1)[&rate=5.506662452137574E-4]:4.629550729929E-1)[&rate=5.506662452137574E-4]:6.985231133997E-2)[&rate=5.506662452137574E-4]:1.25280251886E0)[&rate=5.506662452137574E-4]:2.176163279297E-3,(67[&rate=5.506662452137574E-4]:2.969448246825E-1,((122[&rate=5.506662452137574E-4]:1.626951647924E-1,123[&rate=5.506662452137574E-4]:1.626951647924E-1)[&rate=5.506662452137574E-4]:1.912680369412E-1,124[&rate=5.506662452137574E-4]:3.512309612965E-1)[&rate=5.506662452137574E-4]:4.442541732895E-1)[&rate=5.506662452137574E-4]:1.622993425027E-1)[&rate=5.506662452137574E-4]:4.18490791948E-1)[&rate=5.506662452137574E-4]:1.639392160555E-1)[&rate=5.506662452137574E-4]:3.545709980417E-3);
tree STATE_27180000 [&joint=-20986.991861231356,lnP=-20986.991861231356] = [&R] (((33[&rate=4.8241925485351177E-4]:6.81660008087E-2,((((57[&rate=4.8241925485351177E-4]:6.26840882429E-1,(37[&rate=4.8241925485351177E-4]:5.904103812282E-1,(((54[&rate=4.8241925485351177E-4]:1.195965692259E-1,58[&rate=4.8241925485351177E-4]:1.769736184062E-1)[&rate=4.8241925485351177E-4]:1.259814326911E-1,56[&rate=4.8241925485351177E-4]:2.756326467256E-1)[&rate=4.8241925485351177E-4]:2.219834832174E-1,(55[&rate=4.8241925485351177E-4]:3.828078271987E-1,59[&rate=4.8241925485351177E-4]:3.910045485103E-1)[&rate=4.8241925485351177E-4]:1.148083027444E-1)[&rate=4.8241925485351177E-4]:4.634616385328E-2)[&rate=4.8241925485351177E-4]:7.194962688387E-2)[&rate=4.8241925485351177E-4]:1.650056792745E-1,68[&rate=4.8241925485351177E-4]:7.399339933974E-1)[&rate=4.8241925485351177E-4]:3.328632706306E-1,(125[&rate=4.8241925485351177E-4]:1.095440535864E0,((((((79[&rate=4.8241925485351177E-4]:9.668822163251E-2,(78[&rate=4.8241925485351177E-4]:4.964629548241E-2,72[&rate=4.8241925485351177E-4]:2.77284872631E-2)[&rate=4.8241925485351177E-4]:4.70419261501E-2)[&rate=4.8241925485351177E-4]:1.887279419521E-1,82[&rate=4.8241925485351177E-4]:2.936353416667E-1)[&rate=4.8241925485351177E-4]:9.054861272315E-2,(77[&rate=4.8241925485351177E-4]:4.088378334548E-1,((80[&rate=4.8241925485351177E-4]:4.053646995113E-2,81[&rate=4.8241925485351177E-4]:4.053646995113E-2)[&rate=4.8241925485351177E-4]:2.221042102245E-1,(73[&rate=4.8241925485351177E-4]:1.539561730299E-1,71[&rate=4.8241925485351177E-4]:8.546302234508E-2)[&rate=4.8241925485351177E-4]:1.579995756389E-1)[&rate=4.8241925485351177E-4]:1.023615368407E-1)[&rate=4.8241925485351177E-4]:2.743381209161E-3)[&rate=4.8241925485351177E-4]:2.709270888917E-1,(((70[&rate=4.8241925485351177E-4]:2.391859626786E-1,74[&rate=4.8241925485351177E-4]:2.77542127062E-1)[&rate=4.8241925485351177E-4]:7.490785859173E-2,76[&rate=4.8241925485351177E-4]:3.524499856538E-1)[&rate=4.8241925485351177E-4]:3.928468138603E-2,75[&rate=4.8241925485351177E-4]:3.917346670398E-1)[&rate=4.8241925485351177E-4]:2.962530885705E-1)[&rate=4.8241925485351177E-4]:7.969989719853E-1,53[&rate=4.8241925485351177E-4]:7.385236689834E-1)[&rate=4.8241925485351177E-4]:5.768443218248E-3,(((((12[&rate=4.8241925485351177E-4]:2.273048195741E-1,5[&rate=4.8241925485351177E-4]:1.889486551906E-1)[&rate=4.8241925485351177E-4]:3.102927148151E-1,29[&rate=4.8241925485351177E-4]:6.444468494577E-1)[&rate=4.8241925485351177E-4]:3.071250900489E-1,103[&rate=4.8241925485351177E-4]:7.186952271778E-1)[&rate=4.8241925485351177E-4]:1.644553433338E0,(133[&rate=4.8241925485351177E-4]:4.421504193258E-1,(137[&rate=4.8241925485351177E-4]:4.481990559373E-1,134[&rate=4.8241925485351177E-4]:3.769661792251E-1)[&rate=4.8241925485351177E-4]:3.504725379955E-2)[&rate=4.8241925485351177E-4]:1.030687282286E0)[&rate=4.8241925485351177E-4]:1.987971571736E-3,52[&rate=4.8241925485351177E-4]:7.009428975268E-1)[&rate=4.8241925485351177E-4]:5.154593598624E-2)[&rate=4.8241925485351177E-4]:5.615309373236E-1)[&rate=4.8241925485351177E-4]:1.440233948307E-1)[&rate=4.8241925485351177E-4]:3.247062741023E-1,((38[&rate=4.8241925485351177E-4]:1.177308925102E0,(((((97[&rate=4.8241925485351177E-4]:3.835585821346E-1,39[&rate=4.8241925485351177E-4]:4.545968335008E-1)[&rate=4.8241925485351177E-4]:5.855103595959E-2,147[&rate=4.8241925485351177E-4]:5.705249186407E-1)[&rate=4.8241925485351177E-4]:3.643901037229E-1,146[&rate=4.8241925485351177E-4]:9.977565524182E-1)[&rate=4.8241925485351177E-4]:8.985186414854E-3,40[&rate=4.8241925485351177E-4]:8.865231595981E-1)[&rate=4.8241925485351177E-4]:5.469565906699E-2,(16[&rate=4.8241925485351177E-4]:2.98066867785E0,(((((26[&rate=4.8241925485351177E-4]:7.348587946139E-1,(7[&rate=4.8241925485351177E-4]:8.173622130948E-2,8[&rate=4.8241925485351177E-4]:8.173622130948E-2)[&rate=4.8241925485351177E-4]:5.462732582359E-1)[&rate=4.8241925485351177E-4]:1.679220504946E-1,(22[&rate=4.8241925485351177E-4]:5.043522897003E-1,27[&rate=4.8241925485351177E-4]:5.207906458647E-1)[&rate=4.8241925485351177E-4]:3.874696512986E-1)[&rate=4.8241925485351177E-4]:7.637384276432E-2,31[&rate=4.8241925485351177E-4]:1.022990304311E0)[&rate=4.8241925485351177E-4]:2.506378605081E-1,2[&rate=4.8241925485351177E-4]:1.046230904545E0)[&rate=4.8241925485351177E-4]:1.765246620653E0,(((95[&rate=4.8241925485351177E-4]:5.802184749517E-1,(100[&rate=4.8241925485351177E-4]:1.771841455024E-1,94[&rate=4.8241925485351177E-4]:1.771841455024E-1)[&rate=4.8241925485351177E-4]:3.183348758973E-1)[&rate=4.8241925485351177E-4]:1.975427706279E-1,(98[&rate=4.8241925485351177E-4]:7.153280533363E-1,(99[&rate=4.8241925485351177E-4]:3.520081490358E-1,96[&rate=4.8241925485351177E-4]:3.164890233529E-1)[&rate=4.8241925485351177E-4]:3.851778277978E-1)[&rate=4.8241925485351177E-4]:5.150423049452E-2)[&rate=4.8241925485351177E-4]:2.041826002045E-1,((((((88[&rate=4.8241925485351177E-4]:3.181166209766E-2,89[&rate=4.8241925485351177E-4]:4.551029223467E-2)[&rate=4.8241925485351177E-4]:4.306668343803E-1,(((92[&rate=4.8241925485351177E-4]:1.628992169115E-1,(91[&rate=4.8241925485351177E-4]:1.636678491333E-2,90[&rate=4.8241925485351177E-4]:1.636678491333E-2)[&rate=4.8241925485351177E-4]:1.465324319982E-1)[&rate=4.8241925485351177E-4]:4.327047239445E-2,87[&rate=4.8241925485351177E-4]:1.92471059169E-1)[&rate=4.8241925485351177E-4]:2.468487256127E-2,(83[&rate=4.8241925485351177E-4]:1.482626791471E-1,(85[&rate=4.8241925485351177E-4]:1.004793795087E-1,(84[&rate=4.8241925485351177E-4]:8.140117198146E-2,(93[&rate=4.8241925485351177E-4]:4.218494711173E-2,86[&rate=4.8241925485351177E-4]:2.848631697472E-2)[&rate=4.8241925485351177E-4]:5.291485500674E-2)[&rate=4.8241925485351177E-4]:1.907820752723E-2)[&rate=4.8241925485351177E-4]:4.778329963841E-2)[&rate=4.8241925485351177E-4]:6.889325258315E-2)[&rate=4.8241925485351177E-4]:2.453225647477E-1)[&rate=4.8241925485351177E-4]:8.226313672756E-1,((15[&rate=4.8241925485351177E-4]:3.87719415394E-1,10[&rate=4.8241925485351177E-4]:3.493632510105E-1)[&rate=4.8241925485351177E-4]:2.222350419667E-1,6[&rate=4.8241925485351177E-4]:5.551599368128E-1)[&rate=4.8241925485351177E-4]:2.422786940641E-1)[&rate=4.8241925485351177E-4]:1.022011757089E-1,(3[&rate=4.8241925485351177E-4]:4.529726906374E-1,18[&rate=4.8241925485351177E-4]:5.68041183788E-1)[&rate=4.8241925485351177E-4]:3.946123214279E-1)[&rate=4.8241925485351177E-4]:7.984711856627E-1,((142[&rate=4.8241925485351177E-4]:6.830582337025E-1,(144[&rate=4.8241925485351177E-4]:1.158784717709E-1,(145[&rate=4.8241925485351177E-4]:1.041358398642E-1,141[&rate=4.8241925485351177E-4]:1.013961138366E-1)[&rate=4.8241925485351177E-4]:1.722208396161E-2)[&rate=4.8241925485351177E-4]:5.617003098767E-1)[&rate=4.8241925485351177E-4]:9.541193969767E-1,((((140[&rate=4.8241925485351177E-4]:6.028720292911E-1,11[&rate=4.8241925485351177E-4]:6.220501114828E-1)[&rate=4.8241925485351177E-4]:1.334908599504E-1,((20[&rate=4.8241925485351177E-4]:4.511791837667E-1,25[&rate=4.8241925485351177E-4]:4.703572659584E-1)[&rate=4.8241925485351177E-4]:1.192775123072E-1,23[&rate=4.8241925485351177E-4]:5.786758741559E-1)[&rate=4.8241925485351177E-4]:2.617966041266E-1)[&rate=4.8241925485351177E-4]:4.354733557328E-1,(102[&rate=4.8241925485351177E-4]:8.377416475895E-2,(24[&rate=4.8241925485351177E-4]:1.1790481979E0,((28[&rate=4.8241925485351177E-4]:6.704170721796E-1,21[&rate=4.8241925485351177E-4]:6.457595379332E-1)[&rate=4.8241925485351177E-4]:3.683636078431E-1,1[&rate=4.8241925485351177E-4]:2.524793101598E-1)[&rate=4.8241925485351177E-4]:1.457469699319E-1)[&rate=4.8241925485351177E-4]:6.636980247539E-2)[&rate=4.8241925485351177E-4]:4.148673774958E-2)[&rate=4.8241925485351177E-4]:1.964818923988E-1,(((113[&rate=4.8241925485351177E-4]:7.610311944783E-1,(105[&rate=4.8241925485351177E-4]:4.901120591585E-1,110[&rate=4.8241925485351177E-4]:5.120298673776E-1)[&rate=4.8241925485351177E-4]:2.43521875046E-1)[&rate=4.8241925485351177E-4]:1.773393550508E-1,((((9[&rate=4.8241925485351177E-4]:6.037415986913E-1,117[&rate=4.8241925485351177E-4]:6.147005028009E-1)[&rate=4.8241925485351177E-4]:6.406013367074E-3,(4[&rate=4.8241925485351177E-4]:1.080821741342E-1,30[&rate=4.8241925485351177E-4]:2.806849138602E-1)[&rate=4.8241925485351177E-4]:4.52750369431E-1)[&rate=4.8241925485351177E-4]:1.242250708428E-2,112[&rate=4.8241925485351177E-4]:6.307892972247E-1)[&rate=4.8241925485351177E-4]:9.01617110353E-3,(14[&rate=4.8241925485351177E-4]:4.738701112971E-1,17[&rate=4.8241925485351177E-4]:5.122262756808E-1)[&rate=4.8241925485351177E-4]:1.659353570311E-1)[&rate=4.8241925485351177E-4]:2.985650812009E-1)[&rate=4.8241925485351177E-4]:3.771386458818E-1,(((108[&rate=4.8241925485351177E-4]:8.101248203658E-1,((114[&rate=4.8241925485351177E-4]:5.727945730914E-1,107[&rate=4.8241925485351177E-4]:6.330685456941E-1)[&rate=4.8241925485351177E-4]:2.456162653134E-2,109[&rate=4.8241925485351177E-4]:6.768082544172E-1)[&rate=4.8241925485351177E-4]:1.552343741677E-1)[&rate=4.8241925485351177E-4]:6.87728629851E-2,(115[&rate=4.8241925485351177E-4]:6.3976033146E-1,(13[&rate=4.8241925485351177E-4]:5.218957393162E-1,19[&rate=4.8241925485351177E-4]:5.602519036999E-1)[&rate=4.8241925485351177E-4]:2.000563729656E-1)[&rate=4.8241925485351177E-4]:1.816031053155E-1)[&rate=4.8241925485351177E-4]:6.369522279601E-2,((((139[&rate=4.8241925485351177E-4]:6.019902659045E-1,(111[&rate=4.8241925485351177E-4]:8.556207809147E-2,106[&rate=4.8241925485351177E-4]:6.91237219271E-2)[&rate=4.8241925485351177E-4]:3.410857220597E-1)[&rate=4.8241925485351177E-4]:1.232321171015E-1,104[&rate=4.8241925485351177E-4]:5.334415610883E-1)[&rate=4.8241925485351177E-4]:1.202210311946E-1,116[&rate=4.8241925485351177E-4]:5.933886196801E-1)[&rate=4.8241925485351177E-4]:1.492508063592E-2,(148[&rate=4.8241925485351177E-4]:3.254416935592E-1,143[&rate=4.8241925485351177E-4]:3.227019675319E-1)[&rate=4.8241925485351177E-4]:3.212281711405E-1)[&rate=4.8241925485351177E-4]:2.767449592555E-1)[&rate=4.8241925485351177E-4]:3.482587550176E-1)[&rate=4.8241925485351177E-4]:8.020620223594E-2)[&rate=4.8241925485351177E-4]:6.885949330609E-2)[&rate=4.8241925485351177E-4]:2.58193635542E-1)[&rate=4.8241925485351177E-4]:1.682163202861E-1,101[&rate=4.8241925485351177E-4]:8.115327919866E-1)[&rate=4.8241925485351177E-4]:1.004230950496E0)[&rate=4.8241925485351177E-4]:1.21521388803E-2)[&rate=4.8241925485351177E-4]:4.042402936329E-2)[&rate=4.8241925485351177E-4]:4.604306693243E-2)[&rate=4.8241925485351177E-4]:3.043961173655E-1)[&rate=4.8241925485351177E-4]:2.018483607856E-1,(((45[&rate=4.8241925485351177E-4]:8.016796569095E-1,(((47[&rate=4.8241925485351177E-4]:4.927036391467E-1,44[&rate=4.8241925485351177E-4]:4.872391582725E-1)[&rate=4.8241925485351177E-4]:2.008930224409E-1,(43[&rate=4.8241925485351177E-4]:5.886295977503E-1,(((42[&rate=4.8241925485351177E-4]:4.750718890762E-1,41[&rate=4.8241925485351177E-4]:4.69607408202E-1)[&rate=4.8241925485351177E-4]:1.621394813902E-2,48[&rate=4.8241925485351177E-4]:5.295372033355E-1)[&rate=4.8241925485351177E-4]:3.176780643004E-2,46[&rate=4.8241925485351177E-4]:5.72233971514E-1)[&rate=4.8241925485351177E-4]:1.63956262363E-2)[&rate=4.8241925485351177E-4]:1.049670638374E-1)[&rate=4.8241925485351177E-4]:8.332252188764E-3,((49[&rate=4.8241925485351177E-4]:5.542283894517E-1,50[&rate=4.8241925485351177E-4]:5.542283894517E-1)[&rate=4.8241925485351177E-4]:9.33744936844E-2,51[&rate=4.8241925485351177E-4]:6.530673640104E-1)[&rate=4.8241925485351177E-4]:2.153914539459E-2)[&rate=4.8241925485351177E-4]:1.079474644444E-1)[&rate=4.8241925485351177E-4]:2.34247386744E-1,(((64[&rate=4.8241925485351177E-4]:4.710302242776E-1,((65[&rate=4.8241925485351177E-4]:1.12530370116E-1,62[&rate=4.8241925485351177E-4]:3.043111920337E-1)[&rate=4.8241925485351177E-4]:8.743272827315E-3,60[&rate=4.8241925485351177E-4]:1.212736429433E-1)[&rate=4.8241925485351177E-4]:1.990716498276E-1)[&rate=4.8241925485351177E-4]:1.055469096097E-1,(63[&rate=4.8241925485351177E-4]:2.151959658253E-2,61[&rate=4.8241925485351177E-4]:6.261548699358E-2)[&rate=4.8241925485351177E-4]:5.550575373048E-1)[&rate=4.8241925485351177E-4]:1.243246271937E0,(128[&rate=4.8241925485351177E-4]:1.711894356858E0,(118[&rate=4.8241925485351177E-4]:9.921422729899E-1,((131[&rate=4.8241925485351177E-4]:2.37105458963E-1,(129[&rate=4.8241925485351177E-4]:1.858783332623E-1,(132[&rate=4.8241925485351177E-4]:1.805317242593E-1,130[&rate=4.8241925485351177E-4]:1.777919982319E-1)[&rate=4.8241925485351177E-4]:8.086335030434E-3)[&rate=4.8241925485351177E-4]:4.848739967325E-2)[&rate=4.8241925485351177E-4]:4.495314463829E-1,69[&rate=4.8241925485351177E-4]:8.318423847981E-1)[&rate=4.8241925485351177E-4]:1.712587923015E-1)[&rate=4.8241925485351177E-4]:8.59478111265E-1)[&rate=4.8241925485351177E-4]:9.298911980769E-3)[&rate=4.8241925485351177E-4]:8.812998710633E-2)[&rate=4.8241925485351177E-4]:9.128875283392E-2,(35[&rate=4.8241925485351177E-4]:2.342793798713E-1,(36[&rate=4.8241925485351177E-4]:5.541490737866E-2,(127[&rate=4.8241925485351177E-4]:2.507263188564E0,121[&rate=4.8241925485351177E-4]:2.066167298153E0)[&rate=4.8241925485351177E-4]:6.869966401992E-2)[&rate=4.8241925485351177E-4]:2.254398149584E-1)[&rate=4.8241925485351177E-4]:1.375655056197E-1)[&rate=4.8241925485351177E-4]:4.049469538807E-1)[&rate=4.8241925485351177E-4]:7.299106098625E-2)[&rate=4.8241925485351177E-4]:9.783515524519E-2)[&rate=4.8241925485351177E-4]:1.508716031671E-4,32[&rate=4.8241925485351177E-4]:6.283742035716E-2)[&rate=4.8241925485351177E-4]:1.001445485771E-1,(((67[&rate=4.8241925485351177E-4]:1.98214932847E-1,((124[&rate=4.8241925485351177E-4]:2.826649533308E-1,122[&rate=4.8241925485351177E-4]:2.853971937679E-1)[&rate=4.8241925485351177E-4]:7.727539712898E-3,123[&rate=4.8241925485351177E-4]:2.931247334808E-1)[&rate=4.8241925485351177E-4]:4.063627497069E-1)[&rate=4.8241925485351177E-4]:2.282557934089E-1,(((120[&rate=4.8241925485351177E-4]:1.706343676051E0,126[&rate=4.8241925485351177E-4]:1.016531564366E0)[&rate=4.8241925485351177E-4]:4.165636668868E-1,119[&rate=4.8241925485351177E-4]:2.218797753897E0)[&rate=4.8241925485351177E-4]:2.252759844888E-1,((135[&rate=4.8241925485351177E-4]:8.4595441914E-1,(138[&rate=4.8241925485351177E-4]:1.862508836827E-1,136[&rate=4.8241925485351177E-4]:5.474403436749E-2)[&rate=4.8241925485351177E-4]:8.597035354573E-1)[&rate=4.8241925485351177E-4]:1.191158986124E0,66[&rate=4.8241925485351177E-4]:3.521818984149E-1)[&rate=4.8241925485351177E-4]:5.901512764218E-2)[&rate=4.8241925485351177E-4]:1.527370019886E-2)[&rate=4.8241925485351177E-4]:4.600421225522E-1,34[&rate=4.8241925485351177E-4]:2.349915017808E-2)[&rate=4.8241925485351177E-4]:1.614006269752E-1);
tree STATE_27270000 [&joint=-20993.37200338096,lnP=-20993.37200338096] = [&R] ((((((57[&rate=5.677987901536402E-4]:4.667874074101E-1,((56[&rate=5.677987901536402E-4]:3.323545164395E-1,55[&rate=5.677987901536402E-4]:3.323545164395E-1)[&rate=5.677987901536402E-4]:8.686353152293E-2,((58[&rate=5.677987901536402E-4]:2.965961249893E-1,54[&rate=5.677987901536402E-4]:2.39219075809E-1)[&rate=5.677987901536402E-4]:6.723400182468E-2,(59[&rate=5.677987901536402E-4]:2.085743507924E-1,37[&rate=5.677987901536402E-4]:2.468257169126E-1)[&rate=5.677987901536402E-4]:1.361300929615E-1)[&rate=5.677987901536402E-4]:8.271032552014E-2)[&rate=5.677987901536402E-4]:3.664039769888E-2)[&rate=5.677987901536402E-4]:1.857089206863E-1,68[&rate=5.677987901536402E-4]:6.005837597903E-1)[&rate=5.677987901536402E-4]:4.417019981033E-1,(125[&rate=5.677987901536402E-4]:9.636894459725E-1,((53[&rate=5.677987901536402E-4]:6.127380007056E-1,((((12[&rate=5.677987901536402E-4]:8.651113327699E-2,5[&rate=5.677987901536402E-4]:4.815496889353E-2)[&rate=5.677987901536402E-4]:2.700282231606E-1,29[&rate=5.677987901536402E-4]:4.633886715061E-1)[&rate=5.677987901536402E-4]:5.335809888715E-1,103[&rate=5.677987901536402E-4]:7.640929480488E-1)[&rate=5.677987901536402E-4]:1.141283350179E0,52[&rate=5.677987901536402E-4]:2.410825636666E-1)[&rate=5.677987901536402E-4]:3.798521583503E-1)[&rate=5.677987901536402E-4]:2.020648272574E-1,(((((80[&rate=5.677987901536402E-4]:2.750803616695E-1,81[&rate=5.677987901536402E-4]:2.750803616695E-1)[&rate=5.677987901536402E-4]:2.923878177384E-1,(((82[&rate=5.677987901536402E-4]:2.171691907778E-1,71[&rate=5.677987901536402E-4]:1.815527524217E-1)[&rate=5.677987901536402E-4]:1.178965239614E-2,79[&rate=5.677987901536402E-4]:2.207396650919E-1)[&rate=5.677987901536402E-4]:2.396401104446E-2,(78[&rate=5.677987901536402E-4]:6.413873765484E-2,72[&rate=5.677987901536402E-4]:4.222092943553E-2)[&rate=5.677987901536402E-4]:1.805649384815E-1)[&rate=5.677987901536402E-4]:3.309836813539E-1)[&rate=5.677987901536402E-4]:1.190903504628E-1,(73[&rate=5.677987901536402E-4]:3.140957164572E-1,77[&rate=5.677987901536402E-4]:3.086162644025E-1)[&rate=5.677987901536402E-4]:4.217778819066E-1)[&rate=5.677987901536402E-4]:2.538864231625E-1,(((74[&rate=5.677987901536402E-4]:4.02327128137E-1,76[&rate=5.677987901536402E-4]:4.02327128137E-1)[&rate=5.677987901536402E-4]:1.121180802282E-1,70[&rate=5.677987901536402E-4]:4.760890439817E-1)[&rate=5.677987901536402E-4]:9.217281890858E-2,75[&rate=5.677987901536402E-4]:6.066180272738E-1)[&rate=5.677987901536402E-4]:3.831419942526E-1)[&rate=5.677987901536402E-4]:5.015365285599E-1,((134[&rate=5.677987901536402E-4]:5.967990749997E-1,133[&rate=5.677987901536402E-4]:6.269360613009E-1)[&rate=5.677987901536402E-4]:7.193481217953E-2,137[&rate=5.677987901536402E-4]:7.399667638914E-1)[&rate=5.677987901536402E-4]:8.28042114962E-1)[&rate=5.677987901536402E-4]:6.996933648878E-2)[&rate=5.677987901536402E-4]:3.592691316708E-1)[&rate=5.677987901536402E-4]:2.452629785878E-1)[&rate=5.677987901536402E-4]:3.577568777841E-1,((67[&rate=5.677987901536402E-4]:2.238029211394E-1,(122[&rate=5.677987901536402E-4]:4.813465613412E-1,(123[&rate=5.677987901536402E-4]:4.306947525524E-1,124[&rate=5.677987901536402E-4]:4.279625121153E-1)[&rate=5.677987901536402E-4]:5.065180878877E-2)[&rate=5.677987901536402E-4]:2.437289101389E-1)[&rate=5.677987901536402E-4]:1.942901452094E-1,(((135[&rate=5.677987901536402E-4]:5.774767277331E-1,(138[&rate=5.677987901536402E-4]:3.330921823758E-1,136[&rate=5.677987901536402E-4]:2.015853330606E-1)[&rate=5.677987901536402E-4]:4.443845453573E-1)[&rate=5.677987901536402E-4]:1.017755581567E0,(126[&rate=5.677987901536402E-4]:1.021802951196E0,(120[&rate=5.677987901536402E-4]:1.253014464511E0,119[&rate=5.677987901536402E-4]:1.34890487547E0)[&rate=5.677987901536402E-4]:4.586005983694E-1)[&rate=5.677987901536402E-4]:1.356720409397E-1)[&rate=5.677987901536402E-4]:2.669635079765E-1,66[&rate=5.677987901536402E-4]:1.772643104273E-1)[&rate=5.677987901536402E-4]:2.408287559216E-1)[&rate=5.677987901536402E-4]:4.342289315565E-1)[&rate=5.677987901536402E-4]:5.884280515985E-2,(((38[&rate=5.677987901536402E-4]:9.175717195808E-1,(((95[&rate=5.677987901536402E-4]:5.74862853984E-1,(100[&rate=5.677987901536402E-4]:3.477007094863E-1,94[&rate=5.677987901536402E-4]:3.477007094863E-1)[&rate=5.677987901536402E-4]:1.424626909456E-1)[&rate=5.677987901536402E-4]:1.092926690688E-1,((99[&rate=5.677987901536402E-4]:5.151108127732E-1,96[&rate=5.677987901536402E-4]:4.795916870903E-1)[&rate=5.677987901536402E-4]:1.646251836763E-1,98[&rate=5.677987901536402E-4]:6.578780729522E-1)[&rate=5.677987901536402E-4]:1.534848835181E-2)[&rate=5.677987901536402E-4]:1.590060040792E-1,((147[&rate=5.677987901536402E-4]:6.308433605244E-1,((((((142[&rate=5.677987901536402E-4]:6.810325111363E-1,((141[&rate=5.677987901536402E-4]:2.128359133005E-1,144[&rate=5.677987901536402E-4]:2.100961872732E-1)[&rate=5.677987901536402E-4]:1.998790367342E-1,145[&rate=5.677987901536402E-4]:4.154546760624E-1)[&rate=5.677987901536402E-4]:2.65577835074E-1)[&rate=5.677987901536402E-4]:6.419758000726E-1,((((((113[&rate=5.677987901536402E-4]:5.749396335393E-1,(117[&rate=5.677987901536402E-4]:3.225760699406E-1,112[&rate=5.677987901536402E-4]:3.198363439131E-1)[&rate=5.677987901536402E-4]:2.551032896263E-1)[&rate=5.677987901536402E-4]:3.433934253821E-2,9[&rate=5.677987901536402E-4]:6.010597979955E-1)[&rate=5.677987901536402E-4]:9.996203019751E-3,(4[&rate=5.677987901536402E-4]:2.966550123922E-1,30[&rate=5.677987901536402E-4]:4.692577521182E-1)[&rate=5.677987901536402E-4]:2.6508592013E-1)[&rate=5.677987901536402E-4]:1.2504695491E-1,(14[&rate=5.677987901536402E-4]:2.8653663811E-1,17[&rate=5.677987901536402E-4]:3.248928024937E-1)[&rate=5.677987901536402E-4]:4.577854958973E-1)[&rate=5.677987901536402E-4]:9.655812001486E-3,(105[&rate=5.677987901536402E-4]:5.6445891435E-1,110[&rate=5.677987901536402E-4]:5.863767225691E-1)[&rate=5.677987901536402E-4]:1.62121771385E-1)[&rate=5.677987901536402E-4]:1.452836103409E-1,(((((104[&rate=5.677987901536402E-4]:2.172973903181E-1,106[&rate=5.677987901536402E-4]:2.172973903181E-1)[&rate=5.677987901536402E-4]:5.360382458134E-2,(111[&rate=5.677987901536402E-4]:1.621203367093E-1,139[&rate=5.677987901536402E-4]:3.374628024627E-1)[&rate=5.677987901536402E-4]:1.252192343545E-1)[&rate=5.677987901536402E-4]:1.56710444635E-1,116[&rate=5.677987901536402E-4]:3.673376869317E-1)[&rate=5.677987901536402E-4]:3.419514846785E-1,(148[&rate=5.677987901536402E-4]:5.510889535072E-1,143[&rate=5.677987901536402E-4]:5.483492274799E-1)[&rate=5.677987901536402E-4]:1.965563824866E-1)[&rate=5.677987901536402E-4]:5.675403266116E-2,((115[&rate=5.677987901536402E-4]:5.336249349454E-1,(108[&rate=5.677987901536402E-4]:5.560179595258E-1,(114[&rate=5.677987901536402E-4]:2.050765739433E-1,(109[&rate=5.677987901536402E-4]:2.089263206845E-1,107[&rate=5.677987901536402E-4]:1.897482384928E-1)[&rate=5.677987901536402E-4]:7.560230805331E-2)[&rate=5.677987901536402E-4]:2.93407139007E-1)[&rate=5.677987901536402E-4]:3.514122199499E-2)[&rate=5.677987901536402E-4]:1.00420769845E-1,(13[&rate=5.677987901536402E-4]:3.105894720639E-1,19[&rate=5.677987901536402E-4]:3.489456364475E-1)[&rate=5.677987901536402E-4]:4.056480135484E-1)[&rate=5.677987901536402E-4]:1.319974994809E-1)[&rate=5.677987901536402E-4]:5.102657125648E-2)[&rate=5.677987901536402E-4]:2.51144015133E-1)[&rate=5.677987901536402E-4]:2.097196934927E-1,(102[&rate=5.677987901536402E-4]:2.343936457686E-1,(((1[&rate=5.677987901536402E-4]:1.632053860208E-2,(21[&rate=5.677987901536402E-4]:4.800517123245E-1,28[&rate=5.677987901536402E-4]:5.04709246571E-1)[&rate=5.677987901536402E-4]:2.97912661894E-1)[&rate=5.677987901536402E-4]:1.235730851787E-1,24[&rate=5.677987901536402E-4]:9.20715541589E-1)[&rate=5.677987901536402E-4]:4.101973963906E-1,((11[&rate=5.677987901536402E-4]:6.251260213509E-1,140[&rate=5.677987901536402E-4]:6.059479391592E-1)[&rate=5.677987901536402E-4]:1.19520609993E-1,((25[&rate=5.677987901536402E-4]:6.758252043151E-1,20[&rate=5.677987901536402E-4]:6.566471221234E-1)[&rate=5.677987901536402E-4]:6.029662845236E-2,23[&rate=5.677987901536402E-4]:7.251629286578E-1)[&rate=5.677987901536402E-4]:1.044152095352E-1)[&rate=5.677987901536402E-4]:4.903758956769E-1)[&rate=5.677987901536402E-4]:6.512454340534E-2)[&rate=5.677987901536402E-4]:5.17590164673E-2)[&rate=5.677987901536402E-4]:2.302974537482E-1,((((88[&rate=5.677987901536402E-4]:6.655865722854E-2,89[&rate=5.677987901536402E-4]:8.025728736555E-2)[&rate=5.677987901536402E-4]:3.787579468429E-1,((87[&rate=5.677987901536402E-4]:2.822446078117E-1,((84[&rate=5.677987901536402E-4]:1.470092702343E-1,86[&rate=5.677987901536402E-4]:1.470092702343E-1)[&rate=5.677987901536402E-4]:5.626026332538E-2,((85[&rate=5.677987901536402E-4]:7.662648399609E-2,93[&rate=5.677987901536402E-4]:9.032511413311E-2)[&rate=5.677987901536402E-4]:4.892217764075E-2,83[&rate=5.677987901536402E-4]:1.255486616368E-1)[&rate=5.677987901536402E-4]:7.772087192279E-2)[&rate=5.677987901536402E-4]:7.89750742521E-2)[&rate=5.677987901536402E-4]:1.345927090629E-3,(92[&rate=5.677987901536402E-4]:1.325735627205E-1,(91[&rate=5.677987901536402E-4]:4.779890608757E-2,90[&rate=5.677987901536402E-4]:4.779890608757E-2)[&rate=5.677987901536402E-4]:8.477465663291E-2)[&rate=5.677987901536402E-4]:1.647156023189E-1)[&rate=5.677987901536402E-4]:1.617260691691E-1)[&rate=5.677987901536402E-4]:7.779518180775E-1,(15[&rate=5.677987901536402E-4]:3.675849691257E-1,10[&rate=5.677987901536402E-4]:3.292288047422E-1)[&rate=5.677987901536402E-4]:4.228067406945E-1)[&rate=5.677987901536402E-4]:1.365608230977E-1,((18[&rate=5.677987901536402E-4]:4.310845948783E-1,6[&rate=5.677987901536402E-4]:3.680708962481E-1)[&rate=5.677987901536402E-4]:2.683045358413E-2,3[&rate=5.677987901536402E-4]:3.428465553118E-1)[&rate=5.677987901536402E-4]:4.772566625377E-1)[&rate=5.677987901536402E-4]:6.936071721072E-1)[&rate=5.677987901536402E-4]:8.823449020402E-1,101[&rate=5.677987901536402E-4]:1.393315565969E0)[&rate=5.677987901536402E-4]:1.390285398242E-1,((((2[&rate=5.677987901536402E-4]:6.658955850549E-1,31[&rate=5.677987901536402E-4]:8.93292845329E-1)[&rate=5.677987901536402E-4]:3.444064427814E-2,((22[&rate=5.677987901536402E-4]:6.556805748704E-1,27[&rate=5.677987901536402E-4]:6.721189310348E-1)[&rate=5.677987901536402E-4]:1.486841722597E-1,((7[&rate=5.677987901536402E-4]:2.350146908682E-1,8[&rate=5.677987901536402E-4]:2.350146908682E-1)[&rate=5.677987901536402E-4]:3.188882752538E-1,26[&rate=5.677987901536402E-4]:6.607522811906E-1)[&rate=5.677987901536402E-4]:1.545713700491E-1)[&rate=5.677987901536402E-4]:6.857422192902E-2)[&rate=5.677987901536402E-4]:1.812449662335E0,146[&rate=5.677987901536402E-4]:6.762786680738E-1)[&rate=5.677987901536402E-4]:2.621301203256E-3,(39[&rate=5.677987901536402E-4]:5.490336015193E-1,(97[&rate=5.677987901536402E-4]:4.102765249207E-1,40[&rate=5.677987901536402E-4]:4.813147762869E-1)[&rate=5.677987901536402E-4]:6.771882523238E-2)[&rate=5.677987901536402E-4]:9.647788522866E-3)[&rate=5.677987901536402E-4]:4.985567575995E-4)[&rate=5.677987901536402E-4]:1.428636454426E-2)[&rate=5.677987901536402E-4]:2.69420594776E-2,16[&rate=5.677987901536402E-4]:2.685901296939E0)[&rate=5.677987901536402E-4]:1.034088940153E-1)[&rate=5.677987901536402E-4]:2.820604656729E-1)[&rate=5.677987901536402E-4]:5.298162799641E-1,(127[&rate=5.677987901536402E-4]:2.788547832768E0,((35[&rate=5.677987901536402E-4]:9.880020590252E-2,121[&rate=5.677987901536402E-4]:2.224827603163E0)[&rate=5.677987901536402E-4]:1.271367939958E-2,(((((((42[&rate=5.677987901536402E-4]:4.123915495468E-1,(41[&rate=5.677987901536402E-4]:3.858036018954E-1,48[&rate=5.677987901536402E-4]:4.295194488899E-1)[&rate=5.677987901536402E-4]:2.112346677713E-2)[&rate=5.677987901536402E-4]:6.292339021936E-2,46[&rate=5.677987901536402E-4]:5.244952676349E-1)[&rate=5.677987901536402E-4]:1.071673880709E-2,43[&rate=5.677987901536402E-4]:5.352120064419E-1)[&rate=5.677987901536402E-4]:8.80886323728E-2,(50[&rate=5.677987901536402E-4]:5.699958214664E-1,((49[&rate=5.677987901536402E-4]:4.602905633552E-1,47[&rate=5.677987901536402E-4]:4.930774486009E-1)[&rate=5.677987901536402E-4]:3.998081390335E-2,51[&rate=5.677987901536402E-4]:5.057358581328E-1)[&rate=5.677987901536402E-4]:6.972444420786E-2)[&rate=5.677987901536402E-4]:2.051793210263E-2)[&rate=5.677987901536402E-4]:7.687279212431E-2,(44[&rate=5.677987901536402E-4]:6.801951828957E-1,45[&rate=5.677987901536402E-4]:6.774629424586E-1)[&rate=5.677987901536402E-4]:1.451376716907E-2)[&rate=5.677987901536402E-4]:7.691957408589E-2,((((118[&rate=5.677987901536402E-4]:5.822790517342E-1,69[&rate=5.677987901536402E-4]:5.932379558439E-1)[&rate=5.677987901536402E-4]:5.796213859166E-2,(131[&rate=5.677987901536402E-4]:3.721466194219E-1,(132[&rate=5.677987901536402E-4]:1.357209539359E-1,(130[&rate=5.677987901536402E-4]:1.253973634353E-1,129[&rate=5.677987901536402E-4]:1.253973634353E-1)[&rate=5.677987901536402E-4]:7.583864473258E-3)[&rate=5.677987901536402E-4]:2.364256654859E-1)[&rate=5.677987901536402E-4]:1.338479955614E-1)[&rate=5.677987901536402E-4]:8.331105041405E-1,128[&rate=5.677987901536402E-4]:1.333625667069E0)[&rate=5.677987901536402E-4]:1.065902649031E-2,((64[&rate=5.677987901536402E-4]:2.47032581839E-1,((60[&rate=5.677987901536402E-4]:1.002230549238E-2,62[&rate=5.677987901536402E-4]:2.018031274101E-1)[&rate=5.677987901536402E-4]:6.890363515185E-2,65[&rate=5.677987901536402E-4]:7.892594064423E-2)[&rate=5.677987901536402E-4]:1.742170968807E-2)[&rate=5.677987901536402E-4]:3.375313732243E-1,(63[&rate=5.677987901536402E-4]:9.999820636924E-2,61[&rate=5.677987901536402E-4]:1.410940967803E-1)[&rate=5.677987901536402E-4]:4.845657486941E-1)[&rate=5.677987901536402E-4]:8.583508754823E-1)[&rate=5.677987901536402E-4]:1.980078024455E-1)[&rate=5.677987901536402E-4]:4.766170213687E-2,36[&rate=5.677987901536402E-4]:1.077624173198E-1)[&rate=5.677987901536402E-4]:5.032681044802E-2)[&rate=5.677987901536402E-4]:1.099106597948E-1)[&rate=5.677987901536402E-4]:6.235980079325E-1)[&rate=5.677987901536402E-4]:6.141580494262E-2,(33[&rate=5.677987901536402E-4]:2.144236914801E-2,32[&rate=5.677987901536402E-4]:1.59629170933E-2)[&rate=5.677987901536402E-4]:5.543934029554E-3)[&rate=5.677987901536402E-4]:4.7264450932E-3)[&rate=5.677987901536402E-4]:1.163101257509E-1,34[&rate=5.677987901536402E-4]:1.64461230186E-1);
tree STATE_27360000 [&joint=-21001.825420904577,lnP=-21001.825420904577] = [&R] (34[&rate=5.330819603656813E-4]:3.33868915742E-1,((((((119[&rate=5.330819603656813E-4]:1.670569103423E0,(126[&rate=5.330819603656813E-4]:4.576281477515E-1,120[&rate=5.330819603656813E-4]:1.147440259436E0)[&rate=5.330819603656813E-4]:4.272384330283E-1)[&rate=5.330819603656813E-4]:6.484921890405E-1,((67[&rate=5.330819603656813E-4]:1.723695790848E-1,(124[&rate=5.330819603656813E-4]:2.59982207782E-1,(123[&rate=5.330819603656813E-4]:2.182213868097E-1,122[&rate=5.330819603656813E-4]:2.182213868097E-1)[&rate=5.330819603656813E-4]:4.44930614094E-2)[&rate=5.330819603656813E-4]:4.109276812064E-1)[&rate=5.330819603656813E-4]:1.056335600924E-1,(135[&rate=5.330819603656813E-4]:4.344035012266E-1,(138[&rate=5.330819603656813E-4]:1.734149654063E-1,136[&rate=5.330819603656813E-4]:4.190811609109E-2)[&rate=5.330819603656813E-4]:4.609885358204E-1)[&rate=5.330819603656813E-4]:1.5285311448E0)[&rate=5.330819603656813E-4]:8.181440958026E-3)[&rate=5.330819603656813E-4]:2.044179966802E-1,66[&rate=5.330819603656813E-4]:4.906025768154E-1)[&rate=5.330819603656813E-4]:5.377339490187E-1,((38[&rate=5.330819603656813E-4]:8.780695755803E-1,((((99[&rate=5.330819603656813E-4]:5.172362396331E-1,96[&rate=5.330819603656813E-4]:4.817171139502E-1)[&rate=5.330819603656813E-4]:2.435439619115E-1,(98[&rate=5.330819603656813E-4]:7.329653620511E-1,(95[&rate=5.330819603656813E-4]:5.070218465218E-1,(100[&rate=5.330819603656813E-4]:7.94187509404E-2,94[&rate=5.330819603656813E-4]:7.94187509404E-2)[&rate=5.330819603656813E-4]:3.429036420293E-1)[&rate=5.330819603656813E-4]:2.368724772781E-1)[&rate=5.330819603656813E-4]:5.956915996233E-3)[&rate=5.330819603656813E-4]:1.798330656243E-1,147[&rate=5.330819603656813E-4]:8.477170923057E-1)[&rate=5.330819603656813E-4]:4.080642481202E-2,((39[&rate=5.330819603656813E-4]:6.244828816616E-1,(146[&rate=5.330819603656813E-4]:6.711263883549E-1,((((((((3[&rate=5.330819603656813E-4]:3.12329060159E-1,18[&rate=5.330819603656813E-4]:4.273975533096E-1)[&rate=5.330819603656813E-4]:4.162392010222E-1,6[&rate=5.330819603656813E-4]:7.806230557017E-1)[&rate=5.330819603656813E-4]:3.873084696783E-2,(15[&rate=5.330819603656813E-4]:3.004971998488E-1,10[&rate=5.330819603656813E-4]:2.621410354653E-1)[&rate=5.330819603656813E-4]:5.736512233686E-1)[&rate=5.330819603656813E-4]:7.49799878812E-1,((((86[&rate=5.330819603656813E-4]:1.280713035986E-1,83[&rate=5.330819603656813E-4]:1.280713035986E-1)[&rate=5.330819603656813E-4]:9.987034521755E-2,(88[&rate=5.330819603656813E-4]:1.561322037459E-1,89[&rate=5.330819603656813E-4]:1.698308338829E-1)[&rate=5.330819603656813E-4]:7.180944507028E-2)[&rate=5.330819603656813E-4]:3.816209970126E-1,((92[&rate=5.330819603656813E-4]:1.52722281197E-1,(91[&rate=5.330819603656813E-4]:1.318579274672E-1,90[&rate=5.330819603656813E-4]:1.318579274672E-1)[&rate=5.330819603656813E-4]:2.086435372983E-2)[&rate=5.330819603656813E-4]:2.761717014608E-2,((84[&rate=5.330819603656813E-4]:9.934982609874E-2,(85[&rate=5.330819603656813E-4]:2.945571483968E-2,93[&rate=5.330819603656813E-4]:4.31543449767E-2)[&rate=5.330819603656813E-4]:6.989411125906E-2)[&rate=5.330819603656813E-4]:2.886682920104E-2,87[&rate=5.330819603656813E-4]:1.282166552998E-1)[&rate=5.330819603656813E-4]:3.842416590632E-2)[&rate=5.330819603656813E-4]:4.429218246227E-1)[&rate=5.330819603656813E-4]:1.402723025581E0,((102[&rate=5.330819603656813E-4]:3.256451103442E-1,(((11[&rate=5.330819603656813E-4]:7.283412377526E-1,140[&rate=5.330819603656813E-4]:7.091631555609E-1)[&rate=5.330819603656813E-4]:2.969840672478E-2,(23[&rate=5.330819603656813E-4]:8.011721941416E-1,(25[&rate=5.330819603656813E-4]:5.17858619406E-1,20[&rate=5.330819603656813E-4]:4.986805372143E-1)[&rate=5.330819603656813E-4]:2.942724788453E-1)[&rate=5.330819603656813E-4]:4.179895718503E-2)[&rate=5.330819603656813E-4]:6.147176708739E-1,(1[&rate=5.330819603656813E-4]:2.940596470914E-2,(24[&rate=5.330819603656813E-4]:7.10961132805E-1,(28[&rate=5.330819603656813E-4]:5.37379271704E-1,21[&rate=5.330819603656813E-4]:5.127217374575E-1)[&rate=5.330819603656813E-4]:1.790613131557E-1)[&rate=5.330819603656813E-4]:9.92667497124E-2)[&rate=5.330819603656813E-4]:6.584198437928E-1)[&rate=5.330819603656813E-4]:1.864121965045E-2)[&rate=5.330819603656813E-4]:7.973677796913E-2,((142[&rate=5.330819603656813E-4]:5.296687277174E-1,(141[&rate=5.330819603656813E-4]:4.672053873396E-1,(144[&rate=5.330819603656813E-4]:4.622746063088E-1,145[&rate=5.330819603656813E-4]:4.677540583637E-1)[&rate=5.330819603656813E-4]:2.1910550035E-3)[&rate=5.330819603656813E-4]:5.972361435014E-2)[&rate=5.330819603656813E-4]:1.095320613981E0,((((14[&rate=5.330819603656813E-4]:4.246554686528E-1,17[&rate=5.330819603656813E-4]:4.630116330365E-1)[&rate=5.330819603656813E-4]:3.719141099488E-1,((117[&rate=5.330819603656813E-4]:7.568233762526E-1,(113[&rate=5.330819603656813E-4]:7.406200443405E-1,105[&rate=5.330819603656813E-4]:7.132227840667E-1)[&rate=5.330819603656813E-4]:1.346360588453E-2)[&rate=5.330819603656813E-4]:2.536478139809E-2,110[&rate=5.330819603656813E-4]:7.739689795684E-1)[&rate=5.330819603656813E-4]:1.712114697857E-2)[&rate=5.330819603656813E-4]:6.827997374615E-2,((9[&rate=5.330819603656813E-4]:6.03144617089E-1,(4[&rate=5.330819603656813E-4]:1.776757891893E-1,30[&rate=5.330819603656813E-4]:3.502785289153E-1)[&rate=5.330819603656813E-4]:3.761537594066E-1)[&rate=5.330819603656813E-4]:8.229215576321E-2,112[&rate=5.330819603656813E-4]:6.936559509343E-1)[&rate=5.330819603656813E-4]:1.711936014135E-1)[&rate=5.330819603656813E-4]:7.976595802076E-2,((116[&rate=5.330819603656813E-4]:7.370222692336E-1,((104[&rate=5.330819603656813E-4]:3.792159013377E-1,(111[&rate=5.330819603656813E-4]:2.520274871239E-1,(139[&rate=5.330819603656813E-4]:3.761001980976E-1,106[&rate=5.330819603656813E-4]:1.843193761798E-1)[&rate=5.330819603656813E-4]:5.126975477965E-2)[&rate=5.330819603656813E-4]:1.436267703782E-1)[&rate=5.330819603656813E-4]:3.65606196735E-1,(148[&rate=5.330819603656813E-4]:1.982944872409E-1,143[&rate=5.330819603656813E-4]:1.955547612136E-1)[&rate=5.330819603656813E-4]:5.246098026127E-1)[&rate=5.330819603656813E-4]:5.247414376367E-2)[&rate=5.330819603656813E-4]:3.913941071771E-2,((108[&rate=5.330819603656813E-4]:4.151809421487E-1,(114[&rate=5.330819603656813E-4]:2.37384689796E-1,(109[&rate=5.330819603656813E-4]:3.127743895906E-1,107[&rate=5.330819603656813E-4]:2.935963073989E-1)[&rate=5.330819603656813E-4]:4.062354999837E-3)[&rate=5.330819603656813E-4]:1.202620057773E-1)[&rate=5.330819603656813E-4]:2.546120984329E-1,(115[&rate=5.330819603656813E-4]:3.194835097631E-1,(13[&rate=5.330819603656813E-4]:3.563127647032E-1,19[&rate=5.330819603656813E-4]:3.946689290869E-1)[&rate=5.330819603656813E-4]:4.536252588175E-2)[&rate=5.330819603656813E-4]:2.927752842431E-1)[&rate=5.330819603656813E-4]:1.639028859451E-1)[&rate=5.330819603656813E-4]:8.626204959538E-2)[&rate=5.330819603656813E-4]:5.077710916037E-1)[&rate=5.330819603656813E-4]:2.696788908065E-2)[&rate=5.330819603656813E-4]:6.991748172649E-2)[&rate=5.330819603656813E-4]:4.453934294862E-2)[&rate=5.330819603656813E-4]:3.31772415472E-1,101[&rate=5.330819603656813E-4]:8.461316764055E-1)[&rate=5.330819603656813E-4]:3.979429147299E-1,97[&rate=5.330819603656813E-4]:1.998721807754E-1)[&rate=5.330819603656813E-4]:1.550503201823E-2,(((22[&rate=5.330819603656813E-4]:4.348773497259E-1,27[&rate=5.330819603656813E-4]:4.513157058902E-1)[&rate=5.330819603656813E-4]:3.809188697088E-1,(31[&rate=5.330819603656813E-4]:5.245822113866E-1,2[&rate=5.330819603656813E-4]:2.971849511125E-1)[&rate=5.330819603656813E-4]:3.460085285961E-1)[&rate=5.330819603656813E-4]:1.051525805649E-1,((7[&rate=5.330819603656813E-4]:2.102091032427E-1,8[&rate=5.330819603656813E-4]:2.102091032427E-1)[&rate=5.330819603656813E-4]:3.943258736324E-1,26[&rate=5.330819603656813E-4]:7.113842919436E-1)[&rate=5.330819603656813E-4]:2.205234121656E-1)[&rate=5.330819603656813E-4]:1.494795206716E0)[&rate=5.330819603656813E-4]:1.75594459934E-1,40[&rate=5.330819603656813E-4]:4.620099240938E-1)[&rate=5.330819603656813E-4]:8.889788502619E-2)[&rate=5.330819603656813E-4]:7.357507254166E-2)[&rate=5.330819603656813E-4]:1.571264978624E-2,16[&rate=5.330819603656813E-4]:2.725688457565E0)[&rate=5.330819603656813E-4]:1.909509364895E-1)[&rate=5.330819603656813E-4]:1.15229118572E-1)[&rate=5.330819603656813E-4]:4.810970183371E-1,(127[&rate=5.330819603656813E-4]:2.847741716384E0,(((121[&rate=5.330819603656813E-4]:2.10352898909E0,36[&rate=5.330819603656813E-4]:2.407693429562E-2)[&rate=5.330819603656813E-4]:1.463980564403E-1,35[&rate=5.330819603656813E-4]:1.238996482702E-1)[&rate=5.330819603656813E-4]:7.221888521026E-3,((((50[&rate=5.330819603656813E-4]:3.310975704709E-1,49[&rate=5.330819603656813E-4]:3.310975704709E-1)[&rate=5.330819603656813E-4]:2.718185949815E-1,(((44[&rate=5.330819603656813E-4]:2.795336449842E-3,47[&rate=5.330819603656813E-4]:8.259817324094E-3)[&rate=5.330819603656813E-4]:5.476166759729E-1,((43[&rate=5.330819603656813E-4]:4.662132442341E-1,((41[&rate=5.330819603656813E-4]:3.555851962875E-1,42[&rate=5.330819603656813E-4]:3.610496771617E-1)[&rate=5.330819603656813E-4]:2.762464087218E-4,48[&rate=5.330819603656813E-4]:3.995772896907E-1)[&rate=5.330819603656813E-4]:5.570699279498E-2)[&rate=5.330819603656813E-4]:3.779693144241E-3,46[&rate=5.330819603656813E-4]:4.699929373784E-1)[&rate=5.330819603656813E-4]:8.588355591863E-2)[&rate=5.330819603656813E-4]:3.848141796952E-2,51[&rate=5.330819603656813E-4]:5.670355068951E-1)[&rate=5.330819603656813E-4]:4.134513943157E-2)[&rate=5.330819603656813E-4]:7.775987082769E-2,45[&rate=5.330819603656813E-4]:7.052662002144E-1)[&rate=5.330819603656813E-4]:1.52297341927E-1,(128[&rate=5.330819603656813E-4]:1.366511604002E0,((((60[&rate=5.330819603656813E-4]:1.424355100763E-1,64[&rate=5.330819603656813E-4]:2.93120441583E-1)[&rate=5.330819603656813E-4]:1.569157386935E-1,(65[&rate=5.330819603656813E-4]:2.975220477826E-1,62[&rate=5.330819603656813E-4]:4.893028697003E-1)[&rate=5.330819603656813E-4]:1.829200987185E-3)[&rate=5.330819603656813E-4]:1.63180967176E-1,(63[&rate=5.330819603656813E-4]:1.199878376773E-1,61[&rate=5.330819603656813E-4]:1.610837280883E-1)[&rate=5.330819603656813E-4]:4.932293097752E-1)[&rate=5.330819603656813E-4]:8.062407722245E-1,(69[&rate=5.330819603656813E-4]:9.139700436007E-1,((132[&rate=5.330819603656813E-4]:2.980954519649E-1,((130[&rate=5.330819603656813E-4]:2.258462549059E-1,131[&rate=5.330819603656813E-4]:2.285859809333E-1)[&rate=5.330819603656813E-4]:2.731733280088E-2,129[&rate=5.330819603656813E-4]:2.531635877068E-1)[&rate=5.330819603656813E-4]:4.219213823078E-2)[&rate=5.330819603656813E-4]:4.061875490707E-1,118[&rate=5.330819603656813E-4]:8.385295763782E-1)[&rate=5.330819603656813E-4]:6.448156311279E-2)[&rate=5.330819603656813E-4]:5.57542670597E-1)[&rate=5.330819603656813E-4]:4.568382131111E-2)[&rate=5.330819603656813E-4]:2.644481504309E-1)[&rate=5.330819603656813E-4]:2.892890564613E-2)[&rate=5.330819603656813E-4]:1.494968919215E-1)[&rate=5.330819603656813E-4]:4.761827186892E-1)[&rate=5.330819603656813E-4]:2.715353784322E-1)[&rate=5.330819603656813E-4]:2.290668694691E-2,33[&rate=5.330819603656813E-4]:1.717911579865E-1)[&rate=5.330819603656813E-4]:6.068100531404E-3,(32[&rate=5.330819603656813E-4]:1.434832030255E-1,((((56[&rate=5.330819603656813E-4]:2.862352842468E-1,55[&rate=5.330819603656813E-4]:2.862352842468E-1)[&rate=5.330819603656813E-4]:3.619122152042E-2,((54[&rate=5.330819603656813E-4]:1.731238006584E-1,(59[&rate=5.330819603656813E-4]:1.891776822509E-1,37[&rate=5.330819603656813E-4]:2.274290483711E-1)[&rate=5.330819603656813E-4]:2.219748452769E-2)[&rate=5.330819603656813E-4]:1.054658017545E-1,(57[&rate=5.330819603656813E-4]:2.852102499753E-1,58[&rate=5.330819603656813E-4]:3.016036925982E-1)[&rate=5.330819603656813E-4]:3.436295899497E-2)[&rate=5.330819603656813E-4]:1.378225854572E-2)[&rate=5.330819603656813E-4]:5.693830407428E-1,68[&rate=5.330819603656813E-4]:8.508259399527E-1)[&rate=5.330819603656813E-4]:4.035771083336E-1,(125[&rate=5.330819603656813E-4]:1.050351711199E0,(53[&rate=5.330819603656813E-4]:8.198742227868E-1,((((133[&rate=5.330819603656813E-4]:4.70499850407E-1,137[&rate=5.330819603656813E-4]:5.11595740818E-1)[&rate=5.330819603656813E-4]:5.574334450235E-2,134[&rate=5.330819603656813E-4]:4.961062086082E-1)[&rate=5.330819603656813E-4]:9.098160417857E-1,(52[&rate=5.330819603656813E-4]:5.54497918846E-1,(((12[&rate=5.330819603656813E-4]:3.679138845848E-1,5[&rate=5.330819603656813E-4]:3.295577202014E-1)[&rate=5.330819603656813E-4]:1.105438866005E-1,29[&rate=5.330819603656813E-4]:5.853070862539E-1)[&rate=5.330819603656813E-4]:2.717372367023E-1,103[&rate=5.330819603656813E-4]:6.241676106274E-1)[&rate=5.330819603656813E-4]:1.594624042779E0)[&rate=5.330819603656813E-4]:1.076785421923E-1)[&rate=5.330819603656813E-4]:1.134111591455E-1,(((80[&rate=5.330819603656813E-4]:1.081315511078E-1,81[&rate=5.330819603656813E-4]:1.081315511078E-1)[&rate=5.330819603656813E-4]:3.061083171086E-1,((71[&rate=5.330819603656813E-4]:3.341485579936E-1,(77[&rate=5.330819603656813E-4]:3.799271565407E-1,((79[&rate=5.330819603656813E-4]:1.8431809506E-1,82[&rate=5.330819603656813E-4]:1.925372731421E-1)[&rate=5.330819603656813E-4]:8.919390564732E-2,(72[&rate=5.330819603656813E-4]:6.743508180355E-2,78[&rate=5.330819603656813E-4]:8.935289002287E-2)[&rate=5.330819603656813E-4]:1.841591106845E-1)[&rate=5.330819603656813E-4]:7.079871747723E-2)[&rate=5.330819603656813E-4]:1.723510008306E-2)[&rate=5.330819603656813E-4]:2.630096005507E-2,73[&rate=5.330819603656813E-4]:4.289426687335E-1)[&rate=5.330819603656813E-4]:3.461226797603E-2)[&rate=5.330819603656813E-4]:1.099237031641E-1,((76[&rate=5.330819603656813E-4]:4.436168291728E-1,(70[&rate=5.330819603656813E-4]:3.841774520924E-1,74[&rate=5.330819603656813E-4]:4.225336164759E-1)[&rate=5.330819603656813E-4]:2.108321269691E-2)[&rate=5.330819603656813E-4]:5.647063838721E-2,75[&rate=5.330819603656813E-4]:5.0008746756E-1)[&rate=5.330819603656813E-4]:7.339117231367E-2)[&rate=5.330819603656813E-4]:9.403753176108E-1)[&rate=5.330819603656813E-4]:5.248332391445E-2)[&rate=5.330819603656813E-4]:4.408600020736E-1)[&rate=5.330819603656813E-4]:3.707180037538E-1)[&rate=5.330819603656813E-4]:3.217322993607E-1)[&rate=5.330819603656813E-4]:2.889660343769E-2)[&rate=5.330819603656813E-4]:1.395713010597E-1);
tree STATE_27450000 [&joint=-20999.10391401054,lnP=-20999.10391401054] = [&R] ((((((119[&rate=4.988201000737482E-4]:1.881655236194E0,126[&rate=4.988201000737482E-4]:1.09595271355E0)[&rate=4.988201000737482E-4]:1.221413667475E-1,((135[&rate=4.988201000737482E-4]:5.334120740918E-1,(138[&rate=4.988201000737482E-4]:1.776013854559E-1,136[&rate=4.988201000737482E-4]:4.609453614067E-2)[&rate=4.988201000737482E-4]:5.558106886359E-1)[&rate=4.988201000737482E-4]:2.080381160415E-1,120[&rate=4.988201000737482E-4]:9.935049846538E-1)[&rate=4.988201000737482E-4]:9.144012073291E-1)[&rate=4.988201000737482E-4]:4.162845979479E-1,66[&rate=4.988201000737482E-4]:3.872044885608E-1)[&rate=4.988201000737482E-4]:2.434796439186E-1,(67[&rate=4.988201000737482E-4]:3.78706477105E-1,(122[&rate=4.988201000737482E-4]:1.847799096126E-1,(123[&rate=4.988201000737482E-4]:1.333918472418E-1,124[&rate=4.988201000737482E-4]:1.306596068046E-1)[&rate=4.988201000737482E-4]:5.138806237084E-2)[&rate=4.988201000737482E-4]:6.951991178331E-1)[&rate=4.988201000737482E-4]:2.519776553744E-1)[&rate=4.988201000737482E-4]:3.712606702623E-1,(34[&rate=4.988201000737482E-4]:1.318710307573E-1,(32[&rate=4.988201000737482E-4]:1.597541109005E-2,((((((59[&rate=4.988201000737482E-4]:2.484867401213E-1,37[&rate=4.988201000737482E-4]:2.867381062415E-1)[&rate=4.988201000737482E-4]:9.543877689264E-2,((56[&rate=4.988201000737482E-4]:2.820288251718E-1,55[&rate=4.988201000737482E-4]:2.820288251718E-1)[&rate=4.988201000737482E-4]:4.741712388057E-2,(58[&rate=4.988201000737482E-4]:3.231027042987E-1,54[&rate=4.988201000737482E-4]:2.657256551184E-1)[&rate=4.988201000737482E-4]:3.366564912536E-2)[&rate=4.988201000737482E-4]:6.282846649909E-3)[&rate=4.988201000737482E-4]:1.994844701617E-1,57[&rate=4.988201000737482E-4]:5.461422276127E-1)[&rate=4.988201000737482E-4]:5.115280552409E-1,68[&rate=4.988201000737482E-4]:1.005757714548E0)[&rate=4.988201000737482E-4]:2.694952112917E-1,(125[&rate=4.988201000737482E-4]:1.065665219339E0,(((((77[&rate=4.988201000737482E-4]:4.912381071774E-1,(71[&rate=4.988201000737482E-4]:3.1644370413E-1,(80[&rate=4.988201000737482E-4]:3.549308802029E-2,81[&rate=4.988201000737482E-4]:3.549308802029E-2)[&rate=4.988201000737482E-4]:3.001286983014E-1)[&rate=4.988201000737482E-4]:1.117807044173E-1)[&rate=4.988201000737482E-4]:7.621769700146E-3,73[&rate=4.988201000737482E-4]:5.043393289323E-1)[&rate=4.988201000737482E-4]:2.612347276575E-2,(82[&rate=4.988201000737482E-4]:2.657806442259E-1,(79[&rate=4.988201000737482E-4]:2.318144439757E-1,(72[&rate=4.988201000737482E-4]:9.681286076815E-2,78[&rate=4.988201000737482E-4]:1.187306689875E-1)[&rate=4.988201000737482E-4]:1.130837749883E-1)[&rate=4.988201000737482E-4]:2.574702216813E-2)[&rate=4.988201000737482E-4]:2.318054451433E-1)[&rate=4.988201000737482E-4]:1.914250581641E-1,(75[&rate=4.988201000737482E-4]:5.908257255079E-1,((74[&rate=4.988201000737482E-4]:4.367897298432E-1,70[&rate=4.988201000737482E-4]:3.984335654597E-1)[&rate=4.988201000737482E-4]:8.420600809055E-2,76[&rate=4.988201000737482E-4]:5.209957379338E-1)[&rate=4.988201000737482E-4]:6.982998757413E-2)[&rate=4.988201000737482E-4]:1.310621343542E-1)[&rate=4.988201000737482E-4]:8.257616519485E-1,(53[&rate=4.988201000737482E-4]:7.764315162946E-1,(((133[&rate=4.988201000737482E-4]:5.641241302523E-1,137[&rate=4.988201000737482E-4]:6.052200206633E-1)[&rate=4.988201000737482E-4]:4.123171809165E-2,134[&rate=4.988201000737482E-4]:5.752188620428E-1)[&rate=4.988201000737482E-4]:7.139762813134E-1,((((12[&rate=4.988201000737482E-4]:2.150144633698E-1,5[&rate=4.988201000737482E-4]:1.766582989863E-1)[&rate=4.988201000737482E-4]:3.313844443471E-1,29[&rate=4.988201000737482E-4]:6.532482227854E-1)[&rate=4.988201000737482E-4]:1.9587847257E-1,103[&rate=4.988201000737482E-4]:6.162499830266E-1)[&rate=4.988201000737482E-4]:1.582261947187E0,52[&rate=4.988201000737482E-4]:5.342181956524E-1)[&rate=4.988201000737482E-4]:1.123115834812E-2)[&rate=4.988201000737482E-4]:2.391788836055E-1)[&rate=4.988201000737482E-4]:2.475493690386E-2)[&rate=4.988201000737482E-4]:4.748612798014E-1)[&rate=4.988201000737482E-4]:3.762543731673E-1)[&rate=4.988201000737482E-4]:1.704798513611E-1,((38[&rate=4.988201000737482E-4]:9.582191419633E-1,(((((26[&rate=4.988201000737482E-4]:9.01544639395E-1,(7[&rate=4.988201000737482E-4]:5.121029222395E-1,8[&rate=4.988201000737482E-4]:5.121029222395E-1)[&rate=4.988201000737482E-4]:2.82592402087E-1)[&rate=4.988201000737482E-4]:2.389218190157E-2,((31[&rate=4.988201000737482E-4]:6.386186619007E-1,(22[&rate=4.988201000737482E-4]:4.901550232339E-1,27[&rate=4.988201000737482E-4]:5.065933793983E-1)[&rate=4.988201000737482E-4]:9.366911811874E-2)[&rate=4.988201000737482E-4]:3.275537925127E-2,2[&rate=4.988201000737482E-4]:4.439767808779E-1)[&rate=4.988201000737482E-4]:2.97898396583E-1)[&rate=4.988201000737482E-4]:1.754856200835E0,16[&rate=4.988201000737482E-4]:2.625498501584E0)[&rate=4.988201000737482E-4]:6.771981875116E-2,(146[&rate=4.988201000737482E-4]:6.397227486039E-1,(97[&rate=4.988201000737482E-4]:3.429763163241E-1,((39[&rate=4.988201000737482E-4]:3.314028839754E-1,(147[&rate=4.988201000737482E-4]:3.668940411859E-1,(((((((15[&rate=4.988201000737482E-4]:6.36502660825E-1,10[&rate=4.988201000737482E-4]:5.981464964416E-1)[&rate=4.988201000737482E-4]:1.054389687919E-1,6[&rate=4.988201000737482E-4]:6.871471090691E-1)[&rate=4.988201000737482E-4]:1.851078696375E-2,18[&rate=4.988201000737482E-4]:7.68671594663E-1)[&rate=4.988201000737482E-4]:2.322529959732E-1,3[&rate=4.988201000737482E-4]:8.858560974856E-1)[&rate=4.988201000737482E-4]:1.333187744343E-1,(((86[&rate=4.988201000737482E-4]:7.530159291814E-2,83[&rate=4.988201000737482E-4]:7.530159291814E-2)[&rate=4.988201000737482E-4]:1.627123303459E-1,(88[&rate=4.988201000737482E-4]:7.093061737234E-2,89[&rate=4.988201000737482E-4]:8.462924750935E-2)[&rate=4.988201000737482E-4]:1.670833058917E-1)[&rate=4.988201000737482E-4]:6.200838369548E-1,((87[&rate=4.988201000737482E-4]:1.33016305925E-1,(93[&rate=4.988201000737482E-4]:1.058945859215E-1,(85[&rate=4.988201000737482E-4]:4.434581187343E-2,84[&rate=4.988201000737482E-4]:4.434581187343E-2)[&rate=4.988201000737482E-4]:4.785014391108E-2)[&rate=4.988201000737482E-4]:4.08203501405E-2)[&rate=4.988201000737482E-4]:5.05009587392E-2,(92[&rate=4.988201000737482E-4]:1.682023632892E-1,(91[&rate=4.988201000737482E-4]:9.789419246938E-2,90[&rate=4.988201000737482E-4]:9.789419246938E-2)[&rate=4.988201000737482E-4]:7.030817081978E-2)[&rate=4.988201000737482E-4]:2.901353151206E-2)[&rate=4.988201000737482E-4]:6.745804955547E-1)[&rate=4.988201000737482E-4]:7.008031390981E-1)[&rate=4.988201000737482E-4]:6.13927066827E-1,((((((112[&rate=4.988201000737482E-4]:7.342589986905E-1,113[&rate=4.988201000737482E-4]:7.342589986905E-1)[&rate=4.988201000737482E-4]:5.167717864761E-2,((4[&rate=4.988201000737482E-4]:2.857510884277E-1,30[&rate=4.988201000737482E-4]:4.583538281537E-1)[&rate=4.988201000737482E-4]:3.848762065594E-1,((9[&rate=4.988201000737482E-4]:5.890193441646E-1,117[&rate=4.988201000737482E-4]:5.999782482743E-1)[&rate=4.988201000737482E-4]:1.128606023717E-1,(14[&rate=4.988201000737482E-4]:3.933871029079E-1,17[&rate=4.988201000737482E-4]:4.317432672916E-1)[&rate=4.988201000737482E-4]:3.167120217105E-1)[&rate=4.988201000737482E-4]:1.806241694389E-2)[&rate=4.988201000737482E-4]:5.777463577587E-2)[&rate=4.988201000737482E-4]:1.829366626656E-2,(105[&rate=4.988201000737482E-4]:5.485979106259E-1,110[&rate=4.988201000737482E-4]:5.70515718845E-1)[&rate=4.988201000737482E-4]:2.28234672705E-1)[&rate=4.988201000737482E-4]:3.794290800656E-1,((((148[&rate=4.988201000737482E-4]:3.617219021538E-1,143[&rate=4.988201000737482E-4]:3.589821761264E-1)[&rate=4.988201000737482E-4]:4.508901304217E-1,(104[&rate=4.988201000737482E-4]:3.764816515323E-1,((139[&rate=4.988201000737482E-4]:2.520603801494E-1,111[&rate=4.988201000737482E-4]:7.671791439605E-2)[&rate=4.988201000737482E-4]:2.814024092639E-1,106[&rate=4.988201000737482E-4]:3.416819674955E-1)[&rate=4.988201000737482E-4]:3.479968403671E-2)[&rate=4.988201000737482E-4]:4.580481892623E-1)[&rate=4.988201000737482E-4]:1.082621399015E-2,(115[&rate=4.988201000737482E-4]:7.570858546871E-1,((13[&rate=4.988201000737482E-4]:4.756262852967E-1,19[&rate=4.988201000737482E-4]:5.139824496804E-1)[&rate=4.988201000737482E-4]:3.409005462969E-1,(108[&rate=4.988201000737482E-4]:6.026372589411E-1,(107[&rate=4.988201000737482E-4]:5.789923412027E-1,(109[&rate=4.988201000737482E-4]:3.933355311048E-1,114[&rate=4.988201000737482E-4]:3.138834763103E-1)[&rate=4.988201000737482E-4]:2.048348922897E-1)[&rate=4.988201000737482E-4]:2.638464376572E-2)[&rate=4.988201000737482E-4]:1.89232038406E-1)[&rate=4.988201000737482E-4]:2.275080391534E-2)[&rate=4.988201000737482E-4]:2.799622749488E-2)[&rate=4.988201000737482E-4]:5.958959584393E-2,116[&rate=4.988201000737482E-4]:8.446716780259E-1)[&rate=4.988201000737482E-4]:2.567954648225E-1)[&rate=4.988201000737482E-4]:3.035500209033E-1,((24[&rate=4.988201000737482E-4]:1.044396983285E0,(1[&rate=4.988201000737482E-4]:2.512940220491E-1,(28[&rate=4.988201000737482E-4]:8.029674648674E-1,21[&rate=4.988201000737482E-4]:7.783099306209E-1)[&rate=4.988201000737482E-4]:2.346279270447E-1)[&rate=4.988201000737482E-4]:1.228104342808E-2)[&rate=4.988201000737482E-4]:4.112377986172E-1,((((25[&rate=4.988201000737482E-4]:5.212585609139E-1,20[&rate=4.988201000737482E-4]:5.020804787221E-1)[&rate=4.988201000737482E-4]:2.332370115287E-1,23[&rate=4.988201000737482E-4]:7.435366683329E-1)[&rate=4.988201000737482E-4]:1.819695714966E-1,(11[&rate=4.988201000737482E-4]:6.82871078624E-1,140[&rate=4.988201000737482E-4]:6.636929964323E-1)[&rate=4.988201000737482E-4]:1.577036543563E-1)[&rate=4.988201000737482E-4]:2.373118933408E-1,102[&rate=4.988201000737482E-4]:1.213320166355E-2)[&rate=4.988201000737482E-4]:2.818577446228E-1)[&rate=4.988201000737482E-4]:1.192453955476E-1)[&rate=4.988201000737482E-4]:1.27461771051E-2,(142[&rate=4.988201000737482E-4]:4.562158885087E-1,((144[&rate=4.988201000737482E-4]:1.734396047416E-1,141[&rate=4.988201000737482E-4]:1.76179330769E-1)[&rate=4.988201000737482E-4]:1.079064614324E-1,145[&rate=4.988201000737482E-4]:2.86825518229E-1)[&rate=4.988201000737482E-4]:1.693903702797E-1)[&rate=4.988201000737482E-4]:1.216341972896E0)[&rate=4.988201000737482E-4]:2.098591458351E-1)[&rate=4.988201000737482E-4]:5.645793850271E-1,101[&rate=4.988201000737482E-4]:1.194941597746E0)[&rate=4.988201000737482E-4]:8.773955325299E-2)[&rate=4.988201000737482E-4]:2.188589196985E-2)[&rate=4.988201000737482E-4]:3.470585734754E-2,40[&rate=4.988201000737482E-4]:3.66108741323E-1)[&rate=4.988201000737482E-4]:4.790582636735E-2)[&rate=4.988201000737482E-4]:1.054896016786E-1)[&rate=4.988201000737482E-4]:8.822122484881E-2)[&rate=4.988201000737482E-4]:7.733152913346E-2,(((94[&rate=4.988201000737482E-4]:3.647240918063E-1,100[&rate=4.988201000737482E-4]:3.647240918063E-1)[&rate=4.988201000737482E-4]:6.667238043967E-2,95[&rate=4.988201000737482E-4]:5.16095925798E-1)[&rate=4.988201000737482E-4]:2.549209486234E-1,((99[&rate=4.988201000737482E-4]:6.728200315194E-1,96[&rate=4.988201000737482E-4]:6.373009058366E-1)[&rate=4.988201000737482E-4]:7.975035247899E-2,98[&rate=4.988201000737482E-4]:7.307124605012E-1)[&rate=4.988201000737482E-4]:2.937545217142E-2)[&rate=4.988201000737482E-4]:5.33843112249E-2)[&rate=4.988201000737482E-4]:3.414682295411E-1)[&rate=4.988201000737482E-4]:3.399398594906E-1,(((((((60[&rate=4.988201000737482E-4]:5.597856927112E-2,62[&rate=4.988201000737482E-4]:2.477593911889E-1)[&rate=4.988201000737482E-4]:5.7799826544E-2,65[&rate=4.988201000737482E-4]:1.137783958151E-1)[&rate=4.988201000737482E-4]:8.637916315563E-2,64[&rate=4.988201000737482E-4]:3.508424904774E-1)[&rate=4.988201000737482E-4]:3.363464618067E-1,(63[&rate=4.988201000737482E-4]:6.953230747988E-2,61[&rate=4.988201000737482E-4]:1.106281978909E-1)[&rate=4.988201000737482E-4]:6.176566448042E-1)[&rate=4.988201000737482E-4]:6.374197254261E-1,128[&rate=4.988201000737482E-4]:1.225978540724E0)[&rate=4.988201000737482E-4]:6.610395199915E-1,((((132[&rate=4.988201000737482E-4]:1.284387572585E-1,129[&rate=4.988201000737482E-4]:1.256990312311E-1)[&rate=4.988201000737482E-4]:5.877067594598E-2,(130[&rate=4.988201000737482E-4]:7.340925741035E-2,131[&rate=4.988201000737482E-4]:7.614898343771E-2)[&rate=4.988201000737482E-4]:1.110604497667E-1)[&rate=4.988201000737482E-4]:6.071195592847E-1,(118[&rate=4.988201000737482E-4]:6.579839125392E-1,69[&rate=4.988201000737482E-4]:6.689428166488E-1)[&rate=4.988201000737482E-4]:2.705916552925E-1)[&rate=4.988201000737482E-4]:1.026313115267E0,((45[&rate=4.988201000737482E-4]:6.108230277214E-1,47[&rate=4.988201000737482E-4]:6.190197490328E-1)[&rate=4.988201000737482E-4]:1.879874974826E-1,((((48[&rate=4.988201000737482E-4]:3.499044455615E-1,42[&rate=4.988201000737482E-4]:3.116530794413E-1)[&rate=4.988201000737482E-4]:1.07308402802E-1,41[&rate=4.988201000737482E-4]:4.134970013691E-1)[&rate=4.988201000737482E-4]:8.790347205658E-2,(43[&rate=4.988201000737482E-4]:4.988606818071E-1,46[&rate=4.988201000737482E-4]:4.988606818071E-1)[&rate=4.988201000737482E-4]:5.718460036151E-2)[&rate=4.988201000737482E-4]:1.517482091087E-1,((50[&rate=4.988201000737482E-4]:4.015895609911E-1,49[&rate=4.988201000737482E-4]:4.015895609911E-1)[&rate=4.988201000737482E-4]:2.637323903505E-1,(51[&rate=4.988201000737482E-4]:5.868496376043E-1,44[&rate=4.988201000737482E-4]:6.087075611015E-1)[&rate=4.988201000737482E-4]:8.393679461151E-2)[&rate=4.988201000737482E-4]:9.684654690076E-3)[&rate=4.988201000737482E-4]:9.921375523808E-2)[&rate=4.988201000737482E-4]:2.429559182061E-1)[&rate=4.988201000737482E-4]:7.185540501404E-2)[&rate=4.988201000737482E-4]:3.033076266182E-1,(35[&rate=4.988201000737482E-4]:1.668824757072E-2,((121[&rate=4.988201000737482E-4]:2.064507143228E0,127[&rate=4.988201000737482E-4]:2.505603033639E0)[&rate=4.988201000737482E-4]:5.16975421151E-2,36[&rate=4.988201000737482E-4]:3.675263054858E-2)[&rate=4.988201000737482E-4]:2.651095948789E-2)[&rate=4.988201000737482E-4]:6.448703164753E-1)[&rate=4.988201000737482E-4]:3.423499089232E-2)[&rate=4.988201000737482E-4]:2.022185844897E-1)[&rate=4.988201000737482E-4]:2.894778511164E-3)[&rate=4.988201000737482E-4]:9.397781144817E-2)[&rate=4.988201000737482E-4]:7.060073354361E-3)[&rate=4.988201000737482E-4]:2.458739577469E-2,33[&rate=4.988201000737482E-4]:1.47080143722E-1);
tree STATE_27540000 [&joint=-20978.328069439318,lnP=-20978.328069439318] = [&R] ((((38[&rate=6.293754332593805E-4]:9.347613135489E-1,(((146[&rate=6.293754332593805E-4]:8.167625025248E-1,(((147[&rate=6.293754332593805E-4]:1.917600180124E-1,39[&rate=6.293754332593805E-4]:1.34382968832E-1)[&rate=6.293754332593805E-4]:2.369224255137E-2,(((((((86[&rate=6.293754332593805E-4]:1.502530585627E-1,83[&rate=6.293754332593805E-4]:1.502530585627E-1)[&rate=6.293754332593805E-4]:6.571654223809E-2,(88[&rate=6.293754332593805E-4]:9.846270841506E-2,89[&rate=6.293754332593805E-4]:1.121613385521E-1)[&rate=6.293754332593805E-4]:1.175068923858E-1)[&rate=6.293754332593805E-4]:6.328440992024E-2,(87[&rate=6.293754332593805E-4]:2.24636483316E-1,((85[&rate=6.293754332593805E-4]:6.050612299099E-2,(93[&rate=6.293754332593805E-4]:1.979615792415E-2,84[&rate=6.293754332593805E-4]:6.097527787136E-3)[&rate=6.293754332593805E-4]:5.440859520385E-2)[&rate=6.293754332593805E-4]:5.056556048663E-2,(92[&rate=6.293754332593805E-4]:7.475765855744E-2,(91[&rate=6.293754332593805E-4]:3.067848422018E-2,90[&rate=6.293754332593805E-4]:3.067848422018E-2)[&rate=6.293754332593805E-4]:4.407917433725E-2)[&rate=6.293754332593805E-4]:5.001265505719E-2)[&rate=6.293754332593805E-4]:1.135647998384E-1)[&rate=6.293754332593805E-4]:5.461752740508E-2)[&rate=6.293754332593805E-4]:7.99117381105E-1,3[&rate=6.293754332593805E-4]:5.386453644289E-1)[&rate=6.293754332593805E-4]:3.28400307412E-2,(6[&rate=6.293754332593805E-4]:5.820790889182E-1,((15[&rate=6.293754332593805E-4]:3.04290819563E-1,10[&rate=6.293754332593805E-4]:2.659346551795E-1)[&rate=6.293754332593805E-4]:1.475674179253E-1,18[&rate=6.293754332593805E-4]:4.600774155706E-1)[&rate=6.293754332593805E-4]:1.850153719777E-1)[&rate=6.293754332593805E-4]:4.146110077242E-2)[&rate=6.293754332593805E-4]:8.479656798949E-1,((((((11[&rate=6.293754332593805E-4]:3.972737537384E-1,140[&rate=6.293754332593805E-4]:3.780956715467E-1)[&rate=6.293754332593805E-4]:1.309879047826E-1,((25[&rate=6.293754332593805E-4]:2.770454002242E-1,20[&rate=6.293754332593805E-4]:2.578673180325E-1)[&rate=6.293754332593805E-4]:2.237993308748E-1,23[&rate=6.293754332593805E-4]:4.898858269894E-1)[&rate=6.293754332593805E-4]:1.233073383808E-1)[&rate=6.293754332593805E-4]:5.020036395998E-1,(24[&rate=6.293754332593805E-4]:9.190109432164E-1,(1[&rate=6.293754332593805E-4]:2.128788933685E-2,(28[&rate=6.293754332593805E-4]:6.712458355774E-1,21[&rate=6.293754332593805E-4]:6.46588301331E-1)[&rate=6.293754332593805E-4]:1.363434236223E-1)[&rate=6.293754332593805E-4]:1.169011360713E-1)[&rate=6.293754332593805E-4]:2.071447658634E-1)[&rate=6.293754332593805E-4]:5.079204327806E-2,102[&rate=6.293754332593805E-4]:1.530391674143E-2)[&rate=6.293754332593805E-4]:2.402185920037E-1,((((13[&rate=6.293754332593805E-4]:3.76524121555E-1,19[&rate=6.293754332593805E-4]:4.148802859387E-1)[&rate=6.293754332593805E-4]:2.336645918923E-1,(115[&rate=6.293754332593805E-4]:4.966160706271E-1,((109[&rate=6.293754332593805E-4]:3.925986636888E-1,(107[&rate=6.293754332593805E-4]:3.510009541381E-1,114[&rate=6.293754332593805E-4]:2.907269815353E-1)[&rate=6.293754332593805E-4]:2.241962735896E-2)[&rate=6.293754332593805E-4]:2.450080699836E-2,108[&rate=6.293754332593805E-4]:3.951816624681E-1)[&rate=6.293754332593805E-4]:1.589686547344E-1)[&rate=6.293754332593805E-4]:3.138086199835E-2)[&rate=6.293754332593805E-4]:5.019071305753E-2,(((111[&rate=6.293754332593805E-4]:1.433344782033E-1,139[&rate=6.293754332593805E-4]:3.186769439567E-1)[&rate=6.293754332593805E-4]:3.599737849804E-2,(106[&rate=6.293754332593805E-4]:1.598131579114E-1,104[&rate=6.293754332593805E-4]:1.598131579114E-1)[&rate=6.293754332593805E-4]:3.080342625632E-3)[&rate=6.293754332593805E-4]:3.941270775653E-1,((148[&rate=6.293754332593805E-4]:1.892876192337E-1,143[&rate=6.293754332593805E-4]:1.865478932064E-1)[&rate=6.293754332593805E-4]:3.091992300296E-1,116[&rate=6.293754332593805E-4]:4.601306848797E-1)[&rate=6.293754332593805E-4]:3.661592061981E-2)[&rate=6.293754332593805E-4]:8.144104018347E-2)[&rate=6.293754332593805E-4]:2.95859871159E-1,((((((14[&rate=6.293754332593805E-4]:3.889967867575E-1,17[&rate=6.293754332593805E-4]:4.273529511412E-1)[&rate=6.293754332593805E-4]:1.564792114102E-1,(4[&rate=6.293754332593805E-4]:1.36012610413E-1,30[&rate=6.293754332593805E-4]:3.08615350139E-1)[&rate=6.293754332593805E-4]:3.519291411795E-1)[&rate=6.293754332593805E-4]:1.950768870321E-2,113[&rate=6.293754332593805E-4]:5.649836868709E-1)[&rate=6.293754332593805E-4]:7.195657863969E-2,112[&rate=6.293754332593805E-4]:6.369402655106E-1)[&rate=6.293754332593805E-4]:2.319312331375E-2,(9[&rate=6.293754332593805E-4]:4.984652190778E-1,117[&rate=6.293754332593805E-4]:5.094241231875E-1)[&rate=6.293754332593805E-4]:1.534489916645E-1)[&rate=6.293754332593805E-4]:1.755497317584E-1,(105[&rate=6.293754332593805E-4]:6.307614113779E-1,110[&rate=6.293754332593805E-4]:6.526792195969E-1)[&rate=6.293754332593805E-4]:1.775244489311E-1)[&rate=6.293754332593805E-4]:1.205561770811E-1)[&rate=6.293754332593805E-4]:3.732558138208E-1)[&rate=6.293754332593805E-4]:1.564387956056E-2,(142[&rate=6.293754332593805E-4]:7.972661888154E-1,((144[&rate=6.293754332593805E-4]:2.426132705472E-1,145[&rate=6.293754332593805E-4]:2.480927226021E-1)[&rate=6.293754332593805E-4]:2.220596505378E-1,141[&rate=6.293754332593805E-4]:4.674126471123E-1)[&rate=6.293754332593805E-4]:3.271138156755E-1)[&rate=6.293754332593805E-4]:7.20475541956E-1)[&rate=6.293754332593805E-4]:1.510244127867E-1)[&rate=6.293754332593805E-4]:2.115538079749E-1,101[&rate=6.293754332593805E-4]:6.282651570123E-1)[&rate=6.293754332593805E-4]:5.029742133649E-1)[&rate=6.293754332593805E-4]:4.396694070004E-1,97[&rate=6.293754332593805E-4]:5.267063670176E-1)[&rate=6.293754332593805E-4]:9.879930490615E-2)[&rate=6.293754332593805E-4]:6.879115272636E-2,((((96[&rate=6.293754332593805E-4]:5.186283874959E-1,99[&rate=6.293754332593805E-4]:5.541475131788E-1)[&rate=6.293754332593805E-4]:4.09836186183E-2,40[&rate=6.293754332593805E-4]:4.448579077535E-1)[&rate=6.293754332593805E-4]:1.766424059825E-1,((94[&rate=6.293754332593805E-4]:4.356361020353E-1,100[&rate=6.293754332593805E-4]:4.356361020353E-1)[&rate=6.293754332593805E-4]:9.774803689818E-2,95[&rate=6.293754332593805E-4]:6.180835924856E-1)[&rate=6.293754332593805E-4]:1.427609835455E-1)[&rate=6.293754332593805E-4]:1.043691926941E-1,98[&rate=6.293754332593805E-4]:8.542848069764E-1)[&rate=6.293754332593805E-4]:3.946556958613E-2)[&rate=6.293754332593805E-4]:2.891294357998E-2,(16[&rate=6.293754332593805E-4]:2.424753273077E0,((31[&rate=6.293754332593805E-4]:7.799003400314E-1,((22[&rate=6.293754332593805E-4]:2.623496195074E-1,27[&rate=6.293754332593805E-4]:2.787879756718E-1)[&rate=6.293754332593805E-4]:4.188537807013E-1,((7[&rate=6.293754332593805E-4]:1.383716341026E-1,8[&rate=6.293754332593805E-4]:1.383716341026E-1)[&rate=6.293754332593805E-4]:2.781785983906E-1,26[&rate=6.293754332593805E-4]:5.233995475617E-1)[&rate=6.293754332593805E-4]:1.687627567566E-1)[&rate=6.293754332593805E-4]:4.390241927462E-2)[&rate=6.293754332593805E-4]:9.920461542793E-2,2[&rate=6.293754332593805E-4]:6.517076951852E-1)[&rate=6.293754332593805E-4]:1.644278454604E0)[&rate=6.293754332593805E-4]:4.549876726362E-1)[&rate=6.293754332593805E-4]:2.088193048817E-1)[&rate=6.293754332593805E-4]:6.112478467197E-1,((((45[&rate=6.293754332593805E-4]:5.922968617488E-1,(47[&rate=6.293754332593805E-4]:5.282524452278E-1,44[&rate=6.293754332593805E-4]:5.227879643535E-1)[&rate=6.293754332593805E-4]:7.224113783238E-2)[&rate=6.293754332593805E-4]:6.377442865772E-2,((51[&rate=6.293754332593805E-4]:5.165973364279E-1,(50[&rate=6.293754332593805E-4]:4.616917207966E-1,49[&rate=6.293754332593805E-4]:4.616917207966E-1)[&rate=6.293754332593805E-4]:4.944113475711E-2)[&rate=6.293754332593805E-4]:8.439435738236E-3,(((48[&rate=6.293754332593805E-4]:2.998340021238E-1,42[&rate=6.293754332593805E-4]:2.615826360036E-1)[&rate=6.293754332593805E-4]:5.041173115999E-2,41[&rate=6.293754332593805E-4]:3.065298862893E-1)[&rate=6.293754332593805E-4]:1.711156768643E-1,(43[&rate=6.293754332593805E-4]:4.349063758264E-1,46[&rate=6.293754332593805E-4]:4.349063758264E-1)[&rate=6.293754332593805E-4]:9.738399607016E-2)[&rate=6.293754332593805E-4]:2.00688046411E-2)[&rate=6.293754332593805E-4]:1.119088351802E-1)[&rate=6.293754332593805E-4]:1.537906736878E-1,(((((64[&rate=6.293754332593805E-4]:2.031479250941E-1,60[&rate=6.293754332593805E-4]:5.246299358738E-2)[&rate=6.293754332593805E-4]:8.180336169114E-2,65[&rate=6.293754332593805E-4]:1.342663552785E-1)[&rate=6.293754332593805E-4]:3.528243924415E-2,62[&rate=6.293754332593805E-4]:3.613296164404E-1)[&rate=6.293754332593805E-4]:2.834787082554E-1,(63[&rate=6.293754332593805E-4]:3.530337481886E-2,61[&rate=6.293754332593805E-4]:7.63992652299E-2)[&rate=6.293754332593805E-4]:5.68409059466E-1)[&rate=6.293754332593805E-4]:8.786121583551E-1,(((118[&rate=6.293754332593805E-4]:5.622430367512E-1,69[&rate=6.293754332593805E-4]:5.732019408608E-1)[&rate=6.293754332593805E-4]:1.692697793453E-1,(132[&rate=6.293754332593805E-4]:1.892183734764E-1,((131[&rate=6.293754332593805E-4]:1.052455272608E-1,130[&rate=6.293754332593805E-4]:1.025058012335E-1)[&rate=6.293754332593805E-4]:2.504872198009E-2,129[&rate=6.293754332593805E-4]:1.275545232135E-1)[&rate=6.293754332593805E-4]:5.892412423552E-2)[&rate=6.293754332593805E-4]:4.080478672775E-1)[&rate=6.293754332593805E-4]:6.544531016592E-1,128[&rate=6.293754332593805E-4]:1.246239890358E0)[&rate=6.293754332593805E-4]:1.374545652952E-1)[&rate=6.293754332593805E-4]:1.99563720732E-1)[&rate=6.293754332593805E-4]:1.747114881619E-1,(((121[&rate=6.293754332593805E-4]:1.545862189049E0,127[&rate=6.293754332593805E-4]:1.98695807946E0)[&rate=6.293754332593805E-4]:6.059951418981E-1,35[&rate=6.293754332593805E-4]:2.582993368713E-2)[&rate=6.293754332593805E-4]:1.398666861544E-1,36[&rate=6.293754332593805E-4]:2.122719623073E-1)[&rate=6.293754332593805E-4]:6.350592141823E-2)[&rate=6.293754332593805E-4]:7.144411724933E-1)[&rate=6.293754332593805E-4]:2.942728760724E-2,32[&rate=6.293754332593805E-4]:8.813949451114E-2)[&rate=6.293754332593805E-4]:2.387262404995E-2,(((((54[&rate=6.293754332593805E-4]:2.408841272655E-1,(((57[&rate=6.293754332593805E-4]:1.607345706956E-1,37[&rate=6.293754332593805E-4]:1.962536963787E-1)[&rate=6.293754332593805E-4]:2.218916030861E-2,(56[&rate=6.293754332593805E-4]:1.513195655893E-1,55[&rate=6.293754332593805E-4]:1.513195655893E-1)[&rate=6.293754332593805E-4]:2.067520366618E-2)[&rate=6.293754332593805E-4]:3.990953845802E-2,58[&rate=6.293754332593805E-4]:2.392267120852E-1)[&rate=6.293754332593805E-4]:5.903446436064E-2)[&rate=6.293754332593805E-4]:2.32885485267E-1,59[&rate=6.293754332593805E-4]:5.120209786527E-1)[&rate=6.293754332593805E-4]:3.199884034881E-1,68[&rate=6.293754332593805E-4]:7.828290542719E-1)[&rate=6.293754332593805E-4]:2.218698324857E-1,(125[&rate=6.293754332593805E-4]:5.884933734881E-1,(((52[&rate=6.293754332593805E-4]:2.792922431879E-1,(((29[&rate=6.293754332593805E-4]:6.551084621437E-1,(12[&rate=6.293754332593805E-4]:1.490523995352E-1,5[&rate=6.293754332593805E-4]:1.106962351517E-1)[&rate=6.293754332593805E-4]:3.9920674754E-1)[&rate=6.293754332593805E-4]:2.839264768633E-1,103[&rate=6.293754332593805E-4]:7.061582266782E-1)[&rate=6.293754332593805E-4]:1.131994219245E0,(134[&rate=6.293754332593805E-4]:5.541464336397E-1,(137[&rate=6.293754332593805E-4]:3.75506779379E-1,133[&rate=6.293754332593805E-4]:3.344108889679E-1)[&rate=6.293754332593805E-4]:2.498725309729E-1)[&rate=6.293754332593805E-4]:3.634580670785E-1)[&rate=6.293754332593805E-4]:1.054335318254E-1)[&rate=6.293754332593805E-4]:2.763879886528E-1,53[&rate=6.293754332593805E-4]:5.474835105293E-1)[&rate=6.293754332593805E-4]:1.02524029746E-1,((((70[&rate=6.293754332593805E-4]:3.346614796509E-1,76[&rate=6.293754332593805E-4]:3.730176440343E-1)[&rate=6.293754332593805E-4]:1.335896351635E-1,74[&rate=6.293754332593805E-4]:5.066072791978E-1)[&rate=6.293754332593805E-4]:1.064835113527E-1,75[&rate=6.293754332593805E-4]:6.130907905505E-1)[&rate=6.293754332593805E-4]:4.861661142788E-1,((((((78[&rate=6.293754332593805E-4]:2.434731559998E-2,72[&rate=6.293754332593805E-4]:2.429507380666E-3)[&rate=6.293754332593805E-4]:1.649245471854E-1,79[&rate=6.293754332593805E-4]:1.892718627854E-1)[&rate=6.293754332593805E-4]:1.99305151392E-2,82[&rate=6.293754332593805E-4]:2.174215560066E-1)[&rate=6.293754332593805E-4]:2.077315946248E-1,71[&rate=6.293754332593805E-4]:3.895367122753E-1)[&rate=6.293754332593805E-4]:4.690186920379E-2,(77[&rate=6.293754332593805E-4]:1.326582158863E-1,73[&rate=6.293754332593805E-4]:1.38137667941E-1)[&rate=6.293754332593805E-4]:3.66794064223E-1)[&rate=6.293754332593805E-4]:8.889286420333E-2,(80[&rate=6.293754332593805E-4]:7.995742330165E-2,81[&rate=6.293754332593805E-4]:7.995742330165E-2)[&rate=6.293754332593805E-4]:4.645521045725E-1)[&rate=6.293754332593805E-4]:5.05432308462E-1)[&rate=6.293754332593805E-4]:2.972136940581E-1)[&rate=6.293754332593805E-4]:1.488683468741E-1)[&rate=6.293754332593805E-4]:5.828721799363E-1)[&rate=6.293754332593805E-4]:4.963358196561E-1,(34[&rate=6.293754332593805E-4]:8.57971664418E-2,(33[&rate=6.293754332593805E-4]:6.862543673625E-2,((67[&rate=6.293754332593805E-4]:2.846938209179E-1,(122[&rate=6.293754332593805E-4]:2.713609728537E-1,(123[&rate=6.293754332593805E-4]:9.97229915853E-2,124[&rate=6.293754332593805E-4]:9.699075114818E-2)[&rate=6.293754332593805E-4]:1.716379812684E-1)[&rate=6.293754332593805E-4]:5.146053984048E-1)[&rate=6.293754332593805E-4]:1.977631036779E-1,(((119[&rate=6.293754332593805E-4]:1.66666966725E0,126[&rate=6.293754332593805E-4]:8.809671446061E-1)[&rate=6.293754332593805E-4]:2.399616322372E-2,(120[&rate=6.293754332593805E-4]:9.666918137999E-1,((138[&rate=6.293754332593805E-4]:2.644706920811E-1,136[&rate=6.293754332593805E-4]:1.329638427659E-1)[&rate=6.293754332593805E-4]:4.095698788474E-1,135[&rate=6.293754332593805E-4]:4.740405709285E-1)[&rate=6.293754332593805E-4]:2.405964483508E-1)[&rate=6.293754332593805E-4]:6.280836057148E-1)[&rate=6.293754332593805E-4]:6.046504085536E-1,66[&rate=6.293754332593805E-4]:2.624395266984E-1)[&rate=6.293754332593805E-4]:2.200173978974E-1)[&rate=6.293754332593805E-4]:4.656205669349E-1)[&rate=6.293754332593805E-4]:7.333735411841E-4)[&rate=6.293754332593805E-4]:4.503203569525E-3)[&rate=6.293754332593805E-4]:4.362955676885E-2);
tree STATE_27630000 [&joint=-20971.236635292502,lnP=-20971.236635292502] = [&R] ((((((((((54[&rate=6.070705082570731E-4]:1.584926304413E-1,58[&rate=6.070705082570731E-4]:2.158696796216E-1)[&rate=6.070705082570731E-4]:2.189471126794E-2,57[&rate=6.070705082570731E-4]:2.213709482666E-1)[&rate=6.070705082570731E-4]:1.099157181315E-1,((56[&rate=6.070705082570731E-4]:2.141093386577E-1,55[&rate=6.070705082570731E-4]:2.141093386577E-1)[&rate=6.070705082570731E-4]:2.663968911756E-2,37[&rate=6.070705082570731E-4]:2.871971152071E-1)[&rate=6.070705082570731E-4]:7.960867687407E-2)[&rate=6.070705082570731E-4]:3.775392175697E-2,59[&rate=6.070705082570731E-4]:3.663083477179E-1)[&rate=6.070705082570731E-4]:3.865132122558E-1,68[&rate=6.070705082570731E-4]:7.036412321048E-1)[&rate=6.070705082570731E-4]:4.360208239847E-1,(125[&rate=6.070705082570731E-4]:1.009779675402E0,((((133[&rate=6.070705082570731E-4]:4.416090423738E-1,137[&rate=6.070705082570731E-4]:4.827049327848E-1)[&rate=6.070705082570731E-4]:1.410905343414E-1,134[&rate=6.070705082570731E-4]:5.525625904141E-1)[&rate=6.070705082570731E-4]:7.32480763982E-1,(53[&rate=6.070705082570731E-4]:5.268196506667E-1,((75[&rate=6.070705082570731E-4]:5.611683275383E-1,(74[&rate=6.070705082570731E-4]:5.376727561488E-1,(70[&rate=6.070705082570731E-4]:4.660753979266E-1,76[&rate=6.070705082570731E-4]:5.044315623101E-1)[&rate=6.070705082570731E-4]:3.324119383868E-2)[&rate=6.070705082570731E-4]:2.349557138949E-2)[&rate=6.070705082570731E-4]:2.634335981009E-1,(((77[&rate=6.070705082570731E-4]:5.191065947907E-1,(73[&rate=6.070705082570731E-4]:2.024517022207E-1,71[&rate=6.070705082570731E-4]:1.339585515359E-1)[&rate=6.070705082570731E-4]:3.221343446247E-1)[&rate=6.070705082570731E-4]:2.6284198661E-2,(80[&rate=6.070705082570731E-4]:1.288327637079E-1,81[&rate=6.070705082570731E-4]:1.288327637079E-1)[&rate=6.070705082570731E-4]:3.727224133054E-1)[&rate=6.070705082570731E-4]:2.006398355261E-2,(82[&rate=6.070705082570731E-4]:4.961563092247E-1,((72[&rate=6.070705082570731E-4]:5.030140400713E-2,78[&rate=6.070705082570731E-4]:7.221921222644E-2)[&rate=6.070705082570731E-4]:2.234885808493E-1,79[&rate=6.070705082570731E-4]:2.957077930757E-1)[&rate=6.070705082570731E-4]:1.92229338067E-1)[&rate=6.070705082570731E-4]:4.190120750552E-2)[&rate=6.070705082570731E-4]:2.536676965801E-1)[&rate=6.070705082570731E-4]:4.486807836397E-1)[&rate=6.070705082570731E-4]:6.281193062302E-3)[&rate=6.070705082570731E-4]:2.074992971382E-2,(((29[&rate=6.070705082570731E-4]:4.970973243948E-1,(12[&rate=6.070705082570731E-4]:2.962396562846E-1,5[&rate=6.070705082570731E-4]:2.578834919012E-1)[&rate=6.070705082570731E-4]:9.400835304168E-2)[&rate=6.070705082570731E-4]:4.045815025726E-1,103[&rate=6.070705082570731E-4]:6.688021146387E-1)[&rate=6.070705082570731E-4]:1.530526093089E0,52[&rate=6.070705082570731E-4]:5.350344731668E-1)[&rate=6.070705082570731E-4]:2.701302158742E-2)[&rate=6.070705082570731E-4]:6.6631141562E-1)[&rate=6.070705082570731E-4]:2.965490473545E-1)[&rate=6.070705082570731E-4]:1.212116849393E-1,(((38[&rate=6.070705082570731E-4]:8.455560153307E-1,(((98[&rate=6.070705082570731E-4]:4.242091472741E-1,(99[&rate=6.070705082570731E-4]:4.224039966833E-1,96[&rate=6.070705082570731E-4]:3.868848710004E-1)[&rate=6.070705082570731E-4]:2.366307408803E-2)[&rate=6.070705082570731E-4]:6.589540961293E-2,(95[&rate=6.070705082570731E-4]:4.467619842949E-1,100[&rate=6.070705082570731E-4]:3.620625307429E-1)[&rate=6.070705082570731E-4]:5.427153434082E-2)[&rate=6.070705082570731E-4]:3.439469754505E-1,(((39[&rate=6.070705082570731E-4]:3.651047050489E-1,(94[&rate=6.070705082570731E-4]:3.634469385565E-1,(16[&rate=6.070705082570731E-4]:2.360213632032E0,147[&rate=6.070705082570731E-4]:3.320977550951E-1)[&rate=6.070705082570731E-4]:3.408142389875E-2)[&rate=6.070705082570731E-4]:5.630257523538E-2)[&rate=6.070705082570731E-4]:8.046500640584E-3,97[&rate=6.070705082570731E-4]:3.021129543233E-1)[&rate=6.070705082570731E-4]:1.262390223088E-1,(40[&rate=6.070705082570731E-4]:4.529603095001E-1,(((((((18[&rate=6.070705082570731E-4]:5.578549845245E-1,6[&rate=6.070705082570731E-4]:4.948412858943E-1)[&rate=6.070705082570731E-4]:1.945100095075E-1,(15[&rate=6.070705082570731E-4]:4.355022745063E-1,10[&rate=6.070705082570731E-4]:3.971461101228E-1)[&rate=6.070705082570731E-4]:3.086435414434E-1)[&rate=6.070705082570731E-4]:9.370038268473E-2,(((87[&rate=6.070705082570731E-4]:1.789196688273E-1,(((92[&rate=6.070705082570731E-4]:9.194679134176E-2,(91[&rate=6.070705082570731E-4]:7.40186146835E-2,90[&rate=6.070705082570731E-4]:7.40186146835E-2)[&rate=6.070705082570731E-4]:1.792817665827E-2)[&rate=6.070705082570731E-4]:2.563800021063E-2,(84[&rate=6.070705082570731E-4]:3.593666171036E-2,93[&rate=6.070705082570731E-4]:4.963529184738E-2)[&rate=6.070705082570731E-4]:6.794949970501E-2)[&rate=6.070705082570731E-4]:5.065686714153E-2,((86[&rate=6.070705082570731E-4]:1.076597122026E-1,83[&rate=6.070705082570731E-4]:1.076597122026E-1)[&rate=6.070705082570731E-4]:5.758921620459E-3,85[&rate=6.070705082570731E-4]:1.13418633823E-1)[&rate=6.070705082570731E-4]:4.112439473389E-2)[&rate=6.070705082570731E-4]:2.437664027039E-2)[&rate=6.070705082570731E-4]:2.63088037743E-2,(89[&rate=6.070705082570731E-4]:1.824276083883E-1,88[&rate=6.070705082570731E-4]:1.687289782513E-1)[&rate=6.070705082570731E-4]:3.649949435027E-2)[&rate=6.070705082570731E-4]:6.924211218839E-1,3[&rate=6.070705082570731E-4]:3.579235670884E-1)[&rate=6.070705082570731E-4]:3.730733164777E-1)[&rate=6.070705082570731E-4]:6.092875824881E-1,((((((((111[&rate=6.070705082570731E-4]:2.097358611332E-1,(106[&rate=6.070705082570731E-4]:1.242128377721E-1,104[&rate=6.070705082570731E-4]:1.242128377721E-1)[&rate=6.070705082570731E-4]:6.908466719676E-2)[&rate=6.070705082570731E-4]:3.921178807733E-2,139[&rate=6.070705082570731E-4]:4.242901149639E-1)[&rate=6.070705082570731E-4]:1.648818960881E-1,116[&rate=6.070705082570731E-4]:3.371172165315E-1)[&rate=6.070705082570731E-4]:4.358807454275E-1,(148[&rate=6.070705082570731E-4]:2.667614097393E-1,143[&rate=6.070705082570731E-4]:2.64021683712E-1)[&rate=6.070705082570731E-4]:5.445927166034E-1)[&rate=6.070705082570731E-4]:1.254153232437E-1,(((109[&rate=6.070705082570731E-4]:3.166155603355E-1,114[&rate=6.070705082570731E-4]:2.37163505541E-1)[&rate=6.070705082570731E-4]:2.022479614892E-1,(107[&rate=6.070705082570731E-4]:1.25035947746E-1,108[&rate=6.070705082570731E-4]:1.222962217186E-1)[&rate=6.070705082570731E-4]:3.74649491887E-1)[&rate=6.070705082570731E-4]:3.531559563663E-1,(115[&rate=6.070705082570731E-4]:3.594594365557E-1,(13[&rate=6.070705082570731E-4]:3.52802535441E-1,19[&rate=6.070705082570731E-4]:3.911586998247E-1)[&rate=6.070705082570731E-4]:8.884868193658E-2)[&rate=6.070705082570731E-4]:4.331079868408E-1)[&rate=6.070705082570731E-4]:1.058458618063E-1)[&rate=6.070705082570731E-4]:6.252389909892E-2,(((113[&rate=6.070705082570731E-4]:5.573302577979E-1,(110[&rate=6.070705082570731E-4]:5.24770592457E-1,105[&rate=6.070705082570731E-4]:5.02852784238E-1)[&rate=6.070705082570731E-4]:2.708021328609E-2)[&rate=6.070705082570731E-4]:2.824594258959E-1,(((112[&rate=6.070705082570731E-4]:3.804502720213E-1,117[&rate=6.070705082570731E-4]:3.831899980489E-1)[&rate=6.070705082570731E-4]:4.151366372902E-1,(4[&rate=6.070705082570731E-4]:1.777962322269E-1,30[&rate=6.070705082570731E-4]:3.503989719529E-1)[&rate=6.070705082570731E-4]:5.602564305095E-1)[&rate=6.070705082570731E-4]:2.741792430017E-3,9[&rate=6.070705082570731E-4]:7.901095236595E-1)[&rate=6.070705082570731E-4]:4.146098195215E-2)[&rate=6.070705082570731E-4]:3.815316638917E-2,(14[&rate=6.070705082570731E-4]:4.011148463932E-1,17[&rate=6.070705082570731E-4]:4.394710107769E-1)[&rate=6.070705082570731E-4]:4.768280036897E-1)[&rate=6.070705082570731E-4]:1.651861150407E-1)[&rate=6.070705082570731E-4]:3.871431078117E-2,(142[&rate=6.070705082570731E-4]:4.045744320859E-1,(145[&rate=6.070705082570731E-4]:3.343197446442E-1,(144[&rate=6.070705082570731E-4]:1.522638754416E-1,141[&rate=6.070705082570731E-4]:1.550036014689E-1)[&rate=6.070705082570731E-4]:1.765764171477E-1)[&rate=6.070705082570731E-4]:7.025468744162E-2)[&rate=6.070705082570731E-4]:8.498715835451E-1)[&rate=6.070705082570731E-4]:1.917244467188E-1,(102[&rate=6.070705082570731E-4]:1.891864916518E-1,((((25[&rate=6.070705082570731E-4]:4.342175619416E-1,20[&rate=6.070705082570731E-4]:4.150394797499E-1)[&rate=6.070705082570731E-4]:1.811974439912E-1,23[&rate=6.070705082570731E-4]:6.044561018231E-1)[&rate=6.070705082570731E-4]:3.093613948184E-1,(11[&rate=6.070705082570731E-4]:7.029291968257E-1,140[&rate=6.070705082570731E-4]:6.83751114634E-1)[&rate=6.070705082570731E-4]:1.259567929665E-1)[&rate=6.070705082570731E-4]:3.837120403802E-1,(24[&rate=6.070705082570731E-4]:1.061135624058E0,((28[&rate=6.070705082570731E-4]:5.753582929427E-1,21[&rate=6.070705082570731E-4]:5.507007586963E-1)[&rate=6.070705082570731E-4]:3.203440365367E-1,1[&rate=6.070705082570731E-4]:1.094009596165E-1)[&rate=6.070705082570731E-4]:1.709127466332E-1)[&rate=6.070705082570731E-4]:2.473528170734E-1)[&rate=6.070705082570731E-4]:4.234188613683E-2)[&rate=6.070705082570731E-4]:1.040862823218E-2)[&rate=6.070705082570731E-4]:1.434290721975E-1)[&rate=6.070705082570731E-4]:4.307841336889E-1,101[&rate=6.070705082570731E-4]:7.683288737155E-1)[&rate=6.070705082570731E-4]:5.491923208821E-1,(2[&rate=6.070705082570731E-4]:8.547874459431E-1,((((7[&rate=6.070705082570731E-4]:3.478037323961E-1,8[&rate=6.070705082570731E-4]:3.478037323961E-1)[&rate=6.070705082570731E-4]:1.901150298782E-1,26[&rate=6.070705082570731E-4]:6.447680773428E-1)[&rate=6.070705082570731E-4]:2.359528385396E-1,31[&rate=6.070705082570731E-4]:9.245565323208E-1)[&rate=6.070705082570731E-4]:4.461790891199E-2,(22[&rate=6.070705082570731E-4]:4.686990047439E-1,27[&rate=6.070705082570731E-4]:4.851373609083E-1)[&rate=6.070705082570731E-4]:4.456809159409E-1)[&rate=6.070705082570731E-4]:1.130102649843E-1)[&rate=6.070705082570731E-4]:1.44629539249E0)[&rate=6.070705082570731E-4]:9.663194606723E-2,146[&rate=6.070705082570731E-4]:5.61207560906E-1)[&rate=6.070705082570731E-4]:1.1971327829E-2)[&rate=6.070705082570731E-4]:4.642991849819E-2)[&rate=6.070705082570731E-4]:2.06246003793E-1)[&rate=6.070705082570731E-4]:2.082257944685E-1)[&rate=6.070705082570731E-4]:3.374714936111E-1,(((128[&rate=6.070705082570731E-4]:1.629071239593E0,((62[&rate=6.070705082570731E-4]:3.858516529093E-1,((60[&rate=6.070705082570731E-4]:8.852906870325E-2,64[&rate=6.070705082570731E-4]:2.3921400021E-1)[&rate=6.070705082570731E-4]:8.446116361054E-2,65[&rate=6.070705082570731E-4]:1.729902323138E-1)[&rate=6.070705082570731E-4]:2.108059867777E-2)[&rate=6.070705082570731E-4]:3.457175399663E-1,(63[&rate=6.070705082570731E-4]:4.826670687728E-1,61[&rate=6.070705082570731E-4]:5.237629591839E-1)[&rate=6.070705082570731E-4]:2.078062336918E-1)[&rate=6.070705082570731E-4]:1.037228074114E0)[&rate=6.070705082570731E-4]:8.47666159083E-2,(((51[&rate=6.070705082570731E-4]:6.265785954769E-1,(((43[&rate=6.070705082570731E-4]:3.573164290484E-1,46[&rate=6.070705082570731E-4]:3.573164290484E-1)[&rate=6.070705082570731E-4]:8.058170958725E-2,(48[&rate=6.070705082570731E-4]:4.08208399474E-1,(41[&rate=6.070705082570731E-4]:2.757135139853E-1,42[&rate=6.070705082570731E-4]:2.811779948596E-1)[&rate=6.070705082570731E-4]:8.877903849427E-2)[&rate=6.070705082570731E-4]:1.876077741306E-2)[&rate=6.070705082570731E-4]:9.66945895034E-2,((44[&rate=6.070705082570731E-4]:3.539801300828E-1,(50[&rate=6.070705082570731E-4]:1.721021857889E-1,49[&rate=6.070705082570731E-4]:1.721021857889E-1)[&rate=6.070705082570731E-4]:1.545555399225E-1)[&rate=6.070705082570731E-4]:1.16805594744E-1,47[&rate=6.070705082570731E-4]:4.762502057011E-1)[&rate=6.070705082570731E-4]:5.834252243796E-2)[&rate=6.070705082570731E-4]:1.193082717094E-1)[&rate=6.070705082570731E-4]:1.234173673779E-1,45[&rate=6.070705082570731E-4]:7.691216459149E-1)[&rate=6.070705082570731E-4]:9.141841031953E-2,((118[&rate=6.070705082570731E-4]:1.347306664994E0,((129[&rate=6.070705082570731E-4]:2.201308036474E-1,(130[&rate=6.070705082570731E-4]:3.518414915553E-2,131[&rate=6.070705082570731E-4]:3.792387518289E-2)[&rate=6.070705082570731E-4]:1.849466544919E-1)[&rate=6.070705082570731E-4]:1.168450162248E-2,132[&rate=6.070705082570731E-4]:2.345550312973E-1)[&rate=6.070705082570731E-4]:9.785050583544E-1)[&rate=6.070705082570731E-4]:3.792394424118E-3,69[&rate=6.070705082570731E-4]:1.362057963528E0)[&rate=6.070705082570731E-4]:4.225632365048E-1)[&rate=6.070705082570731E-4]:7.990158697534E-2)[&rate=6.070705082570731E-4]:2.967249720044E-2,((121[&rate=6.070705082570731E-4]:1.83373398139E0,127[&rate=6.070705082570731E-4]:2.274829871801E0)[&rate=6.070705082570731E-4]:4.662892972036E-1,(35[&rate=6.070705082570731E-4]:6.21327193621E-2,36[&rate=6.070705082570731E-4]:1.087080618279E-1)[&rate=6.070705082570731E-4]:1.118631619717E-1)[&rate=6.070705082570731E-4]:4.074734808006E-2)[&rate=6.070705082570731E-4]:3.659188330124E-1)[&rate=6.070705082570731E-4]:6.974823985117E-2,((67[&rate=6.070705082570731E-4]:1.908894018784E-1,(123[&rate=6.070705082570731E-4]:4.64502040786E-1,(122[&rate=6.070705082570731E-4]:2.684210832223E-1,124[&rate=6.070705082570731E-4]:2.656888427851E-1)[&rate=6.070705082570731E-4]:1.960809575638E-1)[&rate=6.070705082570731E-4]:2.276599114331E-1)[&rate=6.070705082570731E-4]:8.006854738635E-2,((126[&rate=6.070705082570731E-4]:1.223063785275E0,((119[&rate=6.070705082570731E-4]:8.766924497999E-1,((138[&rate=6.070705082570731E-4]:2.832185038487E-1,136[&rate=6.070705082570731E-4]:1.517116545335E-1)[&rate=6.070705082570731E-4]:2.589180453348E-1,135[&rate=6.070705082570731E-4]:3.421365491835E-1)[&rate=6.070705082570731E-4]:1.86610695137E-1)[&rate=6.070705082570731E-4]:2.133367757733E-2,120[&rate=6.070705082570731E-4]:8.021357164183E-1)[&rate=6.070705082570731E-4]:1.110740180541E0)[&rate=6.070705082570731E-4]:2.19419371255E-1,66[&rate=6.070705082570731E-4]:1.953089668448E-1)[&rate=6.070705082570731E-4]:7.564898242E-2)[&rate=6.070705082570731E-4]:3.794523530127E-1)[&rate=6.070705082570731E-4]:6.274280097894E-2)[&rate=6.070705082570731E-4]:1.63899606765E-1,34[&rate=6.070705082570731E-4]:1.403901139137E-2)[&rate=6.070705082570731E-4]:1.363182490291E-2,32[&rate=6.070705082570731E-4]:5.753028075199E-3)[&rate=6.070705082570731E-4]:2.105904907288E-2,33[&rate=6.070705082570731E-4]:3.22915292028E-2);
tree STATE_27720000 [&joint=-20964.838603205757,lnP=-20964.838603205757] = [&R] (((34[&rate=6.279422681328797E-4]:2.900526016423E-3,(((((((58[&rate=6.279422681328797E-4]:2.422921729936E-1,(54[&rate=6.279422681328797E-4]:1.583634971774E-1,(59[&rate=6.279422681328797E-4]:1.653979595254E-1,37[&rate=6.279422681328797E-4]:2.036493256456E-1)[&rate=6.279422681328797E-4]:3.121690377215E-2)[&rate=6.279422681328797E-4]:2.655162663591E-2)[&rate=6.279422681328797E-4]:1.482036378971E-2,(56[&rate=6.279422681328797E-4]:1.90026227673E-1,55[&rate=6.279422681328797E-4]:1.90026227673E-1)[&rate=6.279422681328797E-4]:3.97639047386E-2)[&rate=6.279422681328797E-4]:9.868296076501E-2,57[&rate=6.279422681328797E-4]:3.394020549253E-1)[&rate=6.279422681328797E-4]:5.941655118578E-2,68[&rate=6.279422681328797E-4]:3.46906037805E-1)[&rate=6.279422681328797E-4]:5.779078047855E-1,(125[&rate=6.279422681328797E-4]:6.167388312404E-1,((53[&rate=6.279422681328797E-4]:5.522918270142E-1,((75[&rate=6.279422681328797E-4]:7.273783230911E-1,((76[&rate=6.279422681328797E-4]:3.183452249781E-1,70[&rate=6.279422681328797E-4]:2.799890605946E-1)[&rate=6.279422681328797E-4]:7.713949056379E-3,74[&rate=6.279422681328797E-4]:3.260591740344E-1)[&rate=6.279422681328797E-4]:4.013191490566E-1)[&rate=6.279422681328797E-4]:6.648765061688E-2,((80[&rate=6.279422681328797E-4]:1.207585318737E-1,81[&rate=6.279422681328797E-4]:1.207585318737E-1)[&rate=6.279422681328797E-4]:1.606771226388E-1,((((82[&rate=6.279422681328797E-4]:1.843140921701E-1,(72[&rate=6.279422681328797E-4]:4.735586974008E-2,78[&rate=6.279422681328797E-4]:6.927367795939E-2)[&rate=6.279422681328797E-4]:1.068212361286E-1)[&rate=6.279422681328797E-4]:3.703625257016E-3,(71[&rate=6.279422681328797E-4]:7.744856790981E-2,79[&rate=6.279422681328797E-4]:1.048458281838E-1)[&rate=6.279422681328797E-4]:7.49527111612E-2)[&rate=6.279422681328797E-4]:5.237914607022E-2,73[&rate=6.279422681328797E-4]:2.732735758261E-1)[&rate=6.279422681328797E-4]:9.236287622623E-3,77[&rate=6.279422681328797E-4]:2.77030411394E-1)[&rate=6.279422681328797E-4]:4.824085955691E-2)[&rate=6.279422681328797E-4]:4.631152507024E-1)[&rate=6.279422681328797E-4]:5.048889119183E-1)[&rate=6.279422681328797E-4]:1.079231093449E-1,(52[&rate=6.279422681328797E-4]:2.67819487311E-1,(((29[&rate=6.279422681328797E-4]:6.044906998866E-1,(12[&rate=6.279422681328797E-4]:2.041239950816E-1,5[&rate=6.279422681328797E-4]:1.657678306982E-1)[&rate=6.279422681328797E-4]:2.935173897364E-1)[&rate=6.279422681328797E-4]:2.752127698995E-1,103[&rate=6.279422681328797E-4]:6.468267574573E-1)[&rate=6.279422681328797E-4]:1.010902098581E0,((137[&rate=6.279422681328797E-4]:2.46407162052E-1,134[&rate=6.279422681328797E-4]:1.751742853398E-1)[&rate=6.279422681328797E-4]:8.434608714256E-2,133[&rate=6.279422681328797E-4]:2.896573587835E-1)[&rate=6.279422681328797E-4]:4.776605383511E-1)[&rate=6.279422681328797E-4]:2.743843658332E-1)[&rate=6.279422681328797E-4]:4.005921703595E-1)[&rate=6.279422681328797E-4]:1.669064085425E-1)[&rate=6.279422681328797E-4]:4.747416780169E-1)[&rate=6.279422681328797E-4]:4.272254537993E-1,((126[&rate=6.279422681328797E-4]:9.585841549921E-1,((119[&rate=6.279422681328797E-4]:7.461660380789E-1,120[&rate=6.279422681328797E-4]:6.5027562712E-1)[&rate=6.279422681328797E-4]:3.890167850866E-1,((138[&rate=6.279422681328797E-4]:2.053828293833E-1,136[&rate=6.279422681328797E-4]:7.387598006811E-2)[&rate=6.279422681328797E-4]:2.616934542118E-1,135[&rate=6.279422681328797E-4]:2.670762835951E-1)[&rate=6.279422681328797E-4]:5.20161334091E-1)[&rate=6.279422681328797E-4]:6.091038544704E-1)[&rate=6.279422681328797E-4]:6.270356785677E-1,(66[&rate=6.279422681328797E-4]:2.881718951125E-1,(67[&rate=6.279422681328797E-4]:8.074358812686E-2,((124[&rate=6.279422681328797E-4]:5.944845311984E-2,123[&rate=6.279422681328797E-4]:6.218069355697E-2)[&rate=6.279422681328797E-4]:2.428222287832E-1,122[&rate=6.279422681328797E-4]:3.050029223401E-1)[&rate=6.279422681328797E-4]:2.770132161274E-1)[&rate=6.279422681328797E-4]:2.074283069857E-1)[&rate=6.279422681328797E-4]:5.027374876223E-2)[&rate=6.279422681328797E-4]:4.658730147427E-1)[&rate=6.279422681328797E-4]:6.896428123081E-3,((38[&rate=6.279422681328797E-4]:8.812116746254E-1,((((39[&rate=6.279422681328797E-4]:5.368509573839E-1,(((((((15[&rate=6.279422681328797E-4]:5.451052773829E-1,10[&rate=6.279422681328797E-4]:5.067491129994E-1)[&rate=6.279422681328797E-4]:2.044916574494E-1,(6[&rate=6.279422681328797E-4]:4.861960442266E-1,18[&rate=6.279422681328797E-4]:5.492097428568E-1)[&rate=6.279422681328797E-4]:2.086063700578E-1)[&rate=6.279422681328797E-4]:2.282658807258E-1,((((((85[&rate=6.279422681328797E-4]:1.018434773123E-1,84[&rate=6.279422681328797E-4]:1.018434773123E-1)[&rate=6.279422681328797E-4]:1.44362148653E-1,(93[&rate=6.279422681328797E-4]:1.642274095746E-1,(86[&rate=6.279422681328797E-4]:5.589309226149E-2,83[&rate=6.279422681328797E-4]:5.589309226149E-2)[&rate=6.279422681328797E-4]:9.463568717609E-2)[&rate=6.279422681328797E-4]:9.567684652775E-2)[&rate=6.279422681328797E-4]:3.077620594837E-2,(92[&rate=6.279422681328797E-4]:1.179810445148E-1,(91[&rate=6.279422681328797E-4]:3.434359694394E-2,90[&rate=6.279422681328797E-4]:3.434359694394E-2)[&rate=6.279422681328797E-4]:8.363744757091E-2)[&rate=6.279422681328797E-4]:1.726994175359E-1)[&rate=6.279422681328797E-4]:6.900623512828E-2,87[&rate=6.279422681328797E-4]:3.45988067042E-1)[&rate=6.279422681328797E-4]:2.452855331767E-2,(89[&rate=6.279422681328797E-4]:1.210724023192E-1,88[&rate=6.279422681328797E-4]:1.073737721822E-1)[&rate=6.279422681328797E-4]:2.631428481774E-1)[&rate=6.279422681328797E-4]:7.889126704909E-1,3[&rate=6.279422681328797E-4]:6.197032634534E-1)[&rate=6.279422681328797E-4]:2.513102370363E-1)[&rate=6.279422681328797E-4]:4.178014387649E-1,((142[&rate=6.279422681328797E-4]:4.142582918761E-1,(141[&rate=6.279422681328797E-4]:1.163755114251E-1,(144[&rate=6.279422681328797E-4]:9.495118396522E-2,145[&rate=6.279422681328797E-4]:1.004306360202E-1)[&rate=6.279422681328797E-4]:1.868460143248E-2)[&rate=6.279422681328797E-4]:2.951430544234E-1)[&rate=6.279422681328797E-4]:1.058350244152E0,(((((28[&rate=6.279422681328797E-4]:5.944409173626E-1,21[&rate=6.279422681328797E-4]:5.697833831162E-1)[&rate=6.279422681328797E-4]:2.661586112611E-1,1[&rate=6.279422681328797E-4]:7.429815876075E-2)[&rate=6.279422681328797E-4]:1.544477189617E-1,24[&rate=6.279422681328797E-4]:1.009567795531E0)[&rate=6.279422681328797E-4]:2.3118687742E-1,(102[&rate=6.279422681328797E-4]:6.436383606672E-2,((140[&rate=6.279422681328797E-4]:4.712991156694E-1,11[&rate=6.279422681328797E-4]:4.904771978612E-1)[&rate=6.279422681328797E-4]:1.307124889717E-1,(23[&rate=6.279422681328797E-4]:5.149326930052E-1,(25[&rate=6.279422681328797E-4]:1.38508956424E-1,20[&rate=6.279422681328797E-4]:1.193308742323E-1)[&rate=6.279422681328797E-4]:3.873826406909E-1)[&rate=6.279422681328797E-4]:1.911885006769E-1)[&rate=6.279422681328797E-4]:5.089275738914E-1)[&rate=6.279422681328797E-4]:1.474700126759E-2)[&rate=6.279422681328797E-4]:1.209166829343E-1,(((((111[&rate=6.279422681328797E-4]:4.503555786144E-1,139[&rate=6.279422681328797E-4]:6.256980443677E-1)[&rate=6.279422681328797E-4]:1.715886203734E-1,(106[&rate=6.279422681328797E-4]:1.05437161675E-1,104[&rate=6.279422681328797E-4]:1.05437161675E-1)[&rate=6.279422681328797E-4]:5.000686811483E-1)[&rate=6.279422681328797E-4]:2.614983219955E-1,(148[&rate=6.279422681328797E-4]:4.157332113418E-1,143[&rate=6.279422681328797E-4]:4.129934853144E-1)[&rate=6.279422681328797E-4]:4.29353145258E-1)[&rate=6.279422681328797E-4]:1.082084653249E-1,(115[&rate=6.279422681328797E-4]:8.75239078171E-1,(((116[&rate=6.279422681328797E-4]:3.199318716115E-1,13[&rate=6.279422681328797E-4]:4.021236524334E-1)[&rate=6.279422681328797E-4]:1.118249340478E-1,19[&rate=6.279422681328797E-4]:5.523047508648E-1)[&rate=6.279422681328797E-4]:3.888037328174E-1,(108[&rate=6.279422681328797E-4]:5.991406866752E-1,((109[&rate=6.279422681328797E-4]:4.75997840727E-1,107[&rate=6.279422681328797E-4]:4.568197585353E-1)[&rate=6.279422681328797E-4]:1.476593698237E-2,114[&rate=6.279422681328797E-4]:4.113117229149E-1)[&rate=6.279422681328797E-4]:1.302947171849E-1)[&rate=6.279422681328797E-4]:2.789540983769E-1)[&rate=6.279422681328797E-4]:5.467853969431E-2)[&rate=6.279422681328797E-4]:3.969957936994E-2)[&rate=6.279422681328797E-4]:2.107038727374E-1,((110[&rate=6.279422681328797E-4]:4.839478027163E-1,105[&rate=6.279422681328797E-4]:4.620299944972E-1)[&rate=6.279422681328797E-4]:3.476544462617E-1,((112[&rate=6.279422681328797E-4]:6.802135110835E-1,(9[&rate=6.279422681328797E-4]:6.419047276072E-1,((117[&rate=6.279422681328797E-4]:6.103206324711E-1,(4[&rate=6.279422681328797E-4]:1.645394619279E-2,30[&rate=6.279422681328797E-4]:1.890566859188E-1)[&rate=6.279422681328797E-4]:5.335927136756E-1)[&rate=6.279422681328797E-4]:2.434702393356E-2,(14[&rate=6.279422681328797E-4]:4.850454581819E-1,17[&rate=6.279422681328797E-4]:5.234016225656E-1)[&rate=6.279422681328797E-4]:1.468824721951E-1)[&rate=6.279422681328797E-4]:1.819597531214E-2)[&rate=6.279422681328797E-4]:3.008960539423E-2)[&rate=6.279422681328797E-4]:4.962862885438E-2,113[&rate=6.279422681328797E-4]:7.298421399378E-1)[&rate=6.279422681328797E-4]:1.072395610949E-1)[&rate=6.279422681328797E-4]:3.707526100675E-1)[&rate=6.279422681328797E-4]:6.616581190796E-2)[&rate=6.279422681328797E-4]:2.600567329358E-2)[&rate=6.279422681328797E-4]:6.552147171984E-2)[&rate=6.279422681328797E-4]:4.9457583297E-1,101[&rate=6.279422681328797E-4]:7.80651046197E-1)[&rate=6.279422681328797E-4]:6.597038127674E-1,(16[&rate=6.279422681328797E-4]:2.529184508403E0,((((7[&rate=6.279422681328797E-4]:1.764983373613E-1,8[&rate=6.279422681328797E-4]:1.764983373613E-1)[&rate=6.279422681328797E-4]:2.306035038732E-1,26[&rate=6.279422681328797E-4]:5.13951156303E-1)[&rate=6.279422681328797E-4]:1.292207253635E-1,((22[&rate=6.279422681328797E-4]:2.074007243479E-1,27[&rate=6.279422681328797E-4]:2.238390805123E-1)[&rate=6.279422681328797E-4]:3.084691063596E-1,31[&rate=6.279422681328797E-4]:5.706643512555E-1)[&rate=6.279422681328797E-4]:1.163431468494E-1)[&rate=6.279422681328797E-4]:1.84703680628E-1,2[&rate=6.279422681328797E-4]:6.443139184589E-1)[&rate=6.279422681328797E-4]:1.756103466656E0)[&rate=6.279422681328797E-4]:2.349911768497E-2)[&rate=6.279422681328797E-4]:4.23432571432E-2,146[&rate=6.279422681328797E-4]:6.297525363488E-1)[&rate=6.279422681328797E-4]:2.731700027007E-2)[&rate=6.279422681328797E-4]:6.794213637803E-2,147[&rate=6.279422681328797E-4]:6.621701429423E-1)[&rate=6.279422681328797E-4]:2.213122527875E-1,40[&rate=6.279422681328797E-4]:8.261053465495E-1)[&rate=6.279422681328797E-4]:1.115343184011E-2,(((100[&rate=6.279422681328797E-4]:3.807728336077E-1,94[&rate=6.279422681328797E-4]:3.807728336077E-1)[&rate=6.279422681328797E-4]:8.319319666206E-2,95[&rate=6.279422681328797E-4]:5.486654838218E-1)[&rate=6.279422681328797E-4]:1.381881176254E-1,((98[&rate=6.279422681328797E-4]:6.483128957203E-1,97[&rate=6.279422681328797E-4]:4.488593438078E-1)[&rate=6.279422681328797E-4]:2.941170119126E-3,(96[&rate=6.279422681328797E-4]:4.840369524744E-1,99[&rate=6.279422681328797E-4]:5.195560781573E-1)[&rate=6.279422681328797E-4]:1.535559111794E-1)[&rate=6.279422681328797E-4]:2.467057385905E-2)[&rate=6.279422681328797E-4]:2.897494392374E-1)[&rate=6.279422681328797E-4]:1.122589071648E-1)[&rate=6.279422681328797E-4]:1.902264589133E-1,((35[&rate=6.279422681328797E-4]:1.177461868222E-1,((121[&rate=6.279422681328797E-4]:1.910426710613E0,127[&rate=6.279422681328797E-4]:2.351522601024E0)[&rate=6.279422681328797E-4]:3.033506486447E-1,36[&rate=6.279422681328797E-4]:1.343253044633E-1)[&rate=6.279422681328797E-4]:2.999622482474E-2)[&rate=6.279422681328797E-4]:8.614720690936E-2,((45[&rate=6.279422681328797E-4]:6.623136654762E-1,(((50[&rate=6.279422681328797E-4]:3.03928320268E-1,49[&rate=6.279422681328797E-4]:3.03928320268E-1)[&rate=6.279422681328797E-4]:2.145500402821E-1,((44[&rate=6.279422681328797E-4]:3.529441314592E-1,47[&rate=6.279422681328797E-4]:3.584086123335E-1)[&rate=6.279422681328797E-4]:1.613509389318E-1,51[&rate=6.279422681328797E-4]:4.924371468938E-1)[&rate=6.279422681328797E-4]:3.150569453054E-2)[&rate=6.279422681328797E-4]:2.565939619842E-2,(((41[&rate=6.279422681328797E-4]:4.351110808743E-1,43[&rate=6.279422681328797E-4]:4.897558896173E-1)[&rate=6.279422681328797E-4]:7.117111714551E-3,(48[&rate=6.279422681328797E-4]:6.678561275587E-2,42[&rate=6.279422681328797E-4]:2.853424663565E-2)[&rate=6.279422681328797E-4]:4.191584268275E-1)[&rate=6.279422681328797E-4]:1.696975795724E-2,46[&rate=6.279422681328797E-4]:5.138427592891E-1)[&rate=6.279422681328797E-4]:6.308188270519E-2)[&rate=6.279422681328797E-4]:9.358574479328E-2)[&rate=6.279422681328797E-4]:1.40194777631E-1,(((65[&rate=6.279422681328797E-4]:1.201504599312E-1,(60[&rate=6.279422681328797E-4]:9.145948701529E-3,(62[&rate=6.279422681328797E-4]:1.838587768013E-1,64[&rate=6.279422681328797E-4]:1.427628863903E-1)[&rate=6.279422681328797E-4]:1.706799381795E-2)[&rate=6.279422681328797E-4]:1.110045112296E-1)[&rate=6.279422681328797E-4]:4.274147177769E-1,(63[&rate=6.279422681328797E-4]:1.45083981436E-1,61[&rate=6.279422681328797E-4]:1.861798718471E-1)[&rate=6.279422681328797E-4]:5.531661277787E-1)[&rate=6.279422681328797E-4]:7.102611416699E-1,(128[&rate=6.279422681328797E-4]:1.143094781986E0,((((129[&rate=6.279422681328797E-4]:4.451005692204E-2,132[&rate=6.279422681328797E-4]:4.724978294939E-2)[&rate=6.279422681328797E-4]:6.971252336219E-2,130[&rate=6.279422681328797E-4]:1.142225802842E-1)[&rate=6.279422681328797E-4]:3.46882229866E-2,131[&rate=6.279422681328797E-4]:1.516505292982E-1)[&rate=6.279422681328797E-4]:5.083796292567E-1,(118[&rate=6.279422681328797E-4]:5.414367720368E-1,69[&rate=6.279422681328797E-4]:5.523956761464E-1)[&rate=6.279422681328797E-4]:2.528399618607E-1)[&rate=6.279422681328797E-4]:4.885440754858E-1)[&rate=6.279422681328797E-4]:1.667863319125E-1)[&rate=6.279422681328797E-4]:2.660235415E-1)[&rate=6.279422681328797E-4]:1.567558616208E-1)[&rate=6.279422681328797E-4]:2.651792932916E-1)[&rate=6.279422681328797E-4]:3.421423997174E-1)[&rate=6.279422681328797E-4]:5.469913790592E-2)[&rate=6.279422681328797E-4]:1.968256383583E-2,32[&rate=6.279422681328797E-4]:6.652816331645E-4)[&rate=6.279422681328797E-4]:3.87295603362E-2,33[&rate=6.279422681328797E-4]:4.487429402408E-2);
tree STATE_27810000 [&joint=-20975.87082998724,lnP=-20975.87082998724] = [&R] ((((34[&rate=6.411793743988183E-4]:1.545221069821E-2,((125[&rate=6.411793743988183E-4]:6.774013234178E-1,((((134[&rate=6.411793743988183E-4]:1.978380801916E-1,137[&rate=6.411793743988183E-4]:2.690709569038E-1)[&rate=6.411793743988183E-4]:4.757544667699E-1,133[&rate=6.411793743988183E-4]:7.037295332627E-1)[&rate=6.411793743988183E-4]:6.464209360177E-1,(53[&rate=6.411793743988183E-4]:5.412183908492E-1,(((29[&rate=6.411793743988183E-4]:5.960848800321E-1,(12[&rate=6.411793743988183E-4]:3.875358279356E-1,5[&rate=6.411793743988183E-4]:3.491796635522E-1)[&rate=6.411793743988183E-4]:1.016997370279E-1)[&rate=6.411793743988183E-4]:3.252702047367E-1,103[&rate=6.411793743988183E-4]:6.8847837244E-1)[&rate=6.411793743988183E-4]:1.313618675463E0,52[&rate=6.411793743988183E-4]:3.378033133423E-1)[&rate=6.411793743988183E-4]:2.116117988182E-1)[&rate=6.411793743988183E-4]:2.685258146303E-2)[&rate=6.411793743988183E-4]:3.073492780764E-2,((75[&rate=6.411793743988183E-4]:4.978894476181E-1,(76[&rate=6.411793743988183E-4]:2.236220275464E-1,(74[&rate=6.411793743988183E-4]:1.765381577904E-1,70[&rate=6.411793743988183E-4]:1.381819934069E-1)[&rate=6.411793743988183E-4]:4.708386975606E-2)[&rate=6.411793743988183E-4]:2.742674200717E-1)[&rate=6.411793743988183E-4]:1.627374216081E-1,((80[&rate=6.411793743988183E-4]:1.797716107643E-1,81[&rate=6.411793743988183E-4]:1.797716107643E-1)[&rate=6.411793743988183E-4]:3.214298631444E-1,(((71[&rate=6.411793743988183E-4]:1.476436681299E-1,73[&rate=6.411793743988183E-4]:2.161368188147E-1)[&rate=6.411793743988183E-4]:2.22729198209E-1,77[&rate=6.411793743988183E-4]:4.33386564969E-1)[&rate=6.411793743988183E-4]:2.022822075683E-2,(((82[&rate=6.411793743988183E-4]:1.377106311912E-1,78[&rate=6.411793743988183E-4]:1.294914531092E-1)[&rate=6.411793743988183E-4]:1.324756586926E-2,72[&rate=6.411793743988183E-4]:1.208212107591E-1)[&rate=6.411793743988183E-4]:1.043493930114E-1,79[&rate=6.411793743988183E-4]:2.470884119898E-1)[&rate=6.411793743988183E-4]:1.709099353799E-1)[&rate=6.411793743988183E-4]:9.142230462124E-2)[&rate=6.411793743988183E-4]:1.101103268244E-1)[&rate=6.411793743988183E-4]:6.846420895057E-1)[&rate=6.411793743988183E-4]:2.889779369592E-1)[&rate=6.411793743988183E-4]:4.285153373216E-1,(((59[&rate=6.411793743988183E-4]:2.973559218259E-1,(37[&rate=6.411793743988183E-4]:3.286580208129E-1,((56[&rate=6.411793743988183E-4]:1.816119142449E-1,55[&rate=6.411793743988183E-4]:1.816119142449E-1)[&rate=6.411793743988183E-4]:4.83763024927E-2,(54[&rate=6.411793743988183E-4]:1.773117497298E-1,58[&rate=6.411793743988183E-4]:2.346887989101E-1)[&rate=6.411793743988183E-4]:2.262182219915E-2)[&rate=6.411793743988183E-4]:5.222171664346E-2)[&rate=6.411793743988183E-4]:6.94926713326E-3)[&rate=6.411793743988183E-4]:6.771864363697E-2,57[&rate=6.411793743988183E-4]:3.678068059E-1)[&rate=6.411793743988183E-4]:3.760218195507E-1,68[&rate=6.411793743988183E-4]:6.919160571446E-1)[&rate=6.411793743988183E-4]:2.47333936928E-1)[&rate=6.411793743988183E-4]:4.86936553028E-1)[&rate=6.411793743988183E-4]:9.338370018712E-3,(((((119[&rate=6.411793743988183E-4]:9.125315941956E-1,120[&rate=6.411793743988183E-4]:8.166411832367E-1)[&rate=6.411793743988183E-4]:9.05667573195E-2,((138[&rate=6.411793743988183E-4]:2.987821531785E-1,136[&rate=6.411793743988183E-4]:1.672753038633E-1)[&rate=6.411793743988183E-4]:1.664044202381E-1,135[&rate=6.411793743988183E-4]:2.651865734166E-1)[&rate=6.411793743988183E-4]:3.899665726191E-1)[&rate=6.411793743988183E-4]:7.823401170891E-1,126[&rate=6.411793743988183E-4]:9.997359459604E-1)[&rate=6.411793743988183E-4]:7.348407825388E-1,66[&rate=6.411793743988183E-4]:4.874025388142E-1)[&rate=6.411793743988183E-4]:1.047157916516E-2,(67[&rate=6.411793743988183E-4]:2.758812708747E-1,(122[&rate=6.411793743988183E-4]:1.81098511209E-1,(124[&rate=6.411793743988183E-4]:1.607576250353E-1,123[&rate=6.411793743988183E-4]:1.634898654724E-1)[&rate=6.411793743988183E-4]:1.760864573658E-2)[&rate=6.411793743988183E-4]:5.960553100064E-1)[&rate=6.411793743988183E-4]:2.219928471047E-1)[&rate=6.411793743988183E-4]:3.899301613676E-1)[&rate=6.411793743988183E-4]:3.933785172294E-3,33[&rate=6.411793743988183E-4]:1.228600972485E-2)[&rate=6.411793743988183E-4]:1.643404140254E-2,(32[&rate=6.411793743988183E-4]:5.545462209426E-3,(((((((((89[&rate=6.411793743988183E-4]:4.54732080245E-2,88[&rate=6.411793743988183E-4]:3.177457788749E-2)[&rate=6.411793743988183E-4]:2.88837666578E-1,(((84[&rate=6.411793743988183E-4]:7.468522580147E-2,85[&rate=6.411793743988183E-4]:7.468522580147E-2)[&rate=6.411793743988183E-4]:9.806259930662E-2,(93[&rate=6.411793743988183E-4]:1.810914691972E-1,(86[&rate=6.411793743988183E-4]:1.563344908535E-1,83[&rate=6.411793743988183E-4]:1.563344908535E-1)[&rate=6.411793743988183E-4]:1.105834820665E-2)[&rate=6.411793743988183E-4]:5.354986047932E-3)[&rate=6.411793743988183E-4]:3.86607828761E-2,((92[&rate=6.411793743988183E-4]:9.094879818111E-2,(91[&rate=6.411793743988183E-4]:3.419622183071E-2,90[&rate=6.411793743988183E-4]:3.419622183071E-2)[&rate=6.411793743988183E-4]:5.67525763504E-2)[&rate=6.411793743988183E-4]:1.092321180705E-1,87[&rate=6.411793743988183E-4]:1.864822861146E-1)[&rate=6.411793743988183E-4]:2.492632186956E-2)[&rate=6.411793743988183E-4]:1.092036364813E-1)[&rate=6.411793743988183E-4]:9.568389198381E-1,(((15[&rate=6.411793743988183E-4]:2.515855266567E-1,10[&rate=6.411793743988183E-4]:2.132293622733E-1)[&rate=6.411793743988183E-4]:3.750689200936E-1,(18[&rate=6.411793743988183E-4]:5.458965397503E-1,3[&rate=6.411793743988183E-4]:4.308280465997E-1)[&rate=6.411793743988183E-4]:8.89770850823E-2)[&rate=6.411793743988183E-4]:2.049615887538E-2,6[&rate=6.411793743988183E-4]:5.923560850778E-1)[&rate=6.411793743988183E-4]:1.97423846349E-1)[&rate=6.411793743988183E-4]:6.215892549061E-1,(((((((107[&rate=6.411793743988183E-4]:4.662618161712E-1,(114[&rate=6.411793743988183E-4]:2.990220129113E-1,109[&rate=6.411793743988183E-4]:3.784740677058E-1)[&rate=6.411793743988183E-4]:1.069658306571E-1)[&rate=6.411793743988183E-4]:2.251357729737E-2,108[&rate=6.411793743988183E-4]:4.860356674412E-1)[&rate=6.411793743988183E-4]:1.541728378934E-1,(115[&rate=6.411793743988183E-4]:5.641297408988E-1,(19[&rate=6.411793743988183E-4]:5.730888150095E-1,13[&rate=6.411793743988183E-4]:5.347326506258E-1)[&rate=6.411793743988183E-4]:1.115888710948E-1)[&rate=6.411793743988183E-4]:1.854451786044E-2)[&rate=6.411793743988183E-4]:1.720616673673E-1,((148[&rate=6.411793743988183E-4]:2.128422342169E-1,143[&rate=6.411793743988183E-4]:2.101025081895E-1)[&rate=6.411793743988183E-4]:3.616699444957E-1,((104[&rate=6.411793743988183E-4]:3.633375358548E-1,((111[&rate=6.411793743988183E-4]:1.909335303419E-2,139[&rate=6.411793743988183E-4]:1.944358187876E-1)[&rate=6.411793743988183E-4]:7.97134164712E-2,106[&rate=6.411793743988183E-4]:8.236841334102E-2)[&rate=6.411793743988183E-4]:2.809691225138E-1)[&rate=6.411793743988183E-4]:9.800525799874E-2,116[&rate=6.411793743988183E-4]:4.010688212508E-1)[&rate=6.411793743988183E-4]:1.350871930781E-1)[&rate=6.411793743988183E-4]:2.185799117976E-1)[&rate=6.411793743988183E-4]:3.751593314415E-1,(((((110[&rate=6.411793743988183E-4]:5.719912337809E-1,105[&rate=6.411793743988183E-4]:5.500734255618E-1)[&rate=6.411793743988183E-4]:4.860641496542E-3,113[&rate=6.411793743988183E-4]:5.823313273322E-1)[&rate=6.411793743988183E-4]:8.870213094978E-2,117[&rate=6.411793743988183E-4]:6.737731843095E-1)[&rate=6.411793743988183E-4]:1.127476162414E-2,(14[&rate=6.411793743988183E-4]:4.850520436956E-1,17[&rate=6.411793743988183E-4]:5.234082080793E-1)[&rate=6.411793743988183E-4]:1.972561762105E-1)[&rate=6.411793743988183E-4]:1.270787228541E-1,((4[&rate=6.411793743988183E-4]:9.883856963353E-3,30[&rate=6.411793743988183E-4]:1.824865966894E-1)[&rate=6.411793743988183E-4]:6.30847465599E-1,(112[&rate=6.411793743988183E-4]:5.388963331443E-1,9[&rate=6.411793743988183E-4]:5.306771550622E-1)[&rate=6.411793743988183E-4]:1.593692359933E-1)[&rate=6.411793743988183E-4]:1.111213736226E-1)[&rate=6.411793743988183E-4]:4.027000956297E-1)[&rate=6.411793743988183E-4]:1.022344545316E-1,(((((28[&rate=6.411793743988183E-4]:5.440815363122E-1,21[&rate=6.411793743988183E-4]:5.194240020657E-1)[&rate=6.411793743988183E-4]:2.645057374641E-1,1[&rate=6.411793743988183E-4]:2.228590391332E-2)[&rate=6.411793743988183E-4]:8.502312446272E-2,24[&rate=6.411793743988183E-4]:8.881309461843E-1)[&rate=6.411793743988183E-4]:4.295361536151E-1,(((25[&rate=6.411793743988183E-4]:3.185725873987E-1,20[&rate=6.411793743988183E-4]:2.99394505207E-1)[&rate=6.411793743988183E-4]:1.472746698041E-1,23[&rate=6.411793743988183E-4]:4.548883530931E-1)[&rate=6.411793743988183E-4]:1.730043539876E-1,(11[&rate=6.411793743988183E-4]:4.742259953299E-1,140[&rate=6.411793743988183E-4]:4.550479131382E-1)[&rate=6.411793743988183E-4]:6.873520490165E-2)[&rate=6.411793743988183E-4]:6.788154886089E-1)[&rate=6.411793743988183E-4]:2.886188507759E-2,102[&rate=6.411793743988183E-4]:1.848851492606E-1)[&rate=6.411793743988183E-4]:5.546374092135E-2)[&rate=6.411793743988183E-4]:1.099079691935E-2,(142[&rate=6.411793743988183E-4]:1.877304938329E-1,((141[&rate=6.411793743988183E-4]:1.086232071484E-2,145[&rate=6.411793743988183E-4]:1.360204674242E-2)[&rate=6.411793743988183E-4]:8.138856581409E-2,144[&rate=6.411793743988183E-4]:8.951116050157E-2)[&rate=6.411793743988183E-4]:9.273988127634E-2)[&rate=6.411793743988183E-4]:1.310184535734E0)[&rate=6.411793743988183E-4]:1.107144307385E-1)[&rate=6.411793743988183E-4]:5.902951290101E-1,101[&rate=6.411793743988183E-4]:9.46869794795E-1)[&rate=6.411793743988183E-4]:7.312361048021E-1,((((96[&rate=6.411793743988183E-4]:4.062883323675E-1,99[&rate=6.411793743988183E-4]:4.418074580503E-1)[&rate=6.411793743988183E-4]:8.403112508138E-2,98[&rate=6.411793743988183E-4]:5.039806596345E-1)[&rate=6.411793743988183E-4]:1.371599131728E-1,((100[&rate=6.411793743988183E-4]:3.170504944642E-1,94[&rate=6.411793743988183E-4]:3.170504944642E-1)[&rate=6.411793743988183E-4]:1.473331983552E-1,95[&rate=6.411793743988183E-4]:5.490831463714E-1)[&rate=6.411793743988183E-4]:1.029863881846E-1)[&rate=6.411793743988183E-4]:1.240373123586E-1,(97[&rate=6.411793743988183E-4]:3.763356850559E-1,(146[&rate=6.411793743988183E-4]:4.84634313436E-1,16[&rate=6.411793743988183E-4]:2.449908660318E0)[&rate=6.411793743988183E-4]:8.295820222099E-2)[&rate=6.411793743988183E-4]:1.893886481976E-1)[&rate=6.411793743988183E-4]:6.817915598369E-2)[&rate=6.411793743988183E-4]:5.45479791178E-2,(((((31[&rate=6.411793743988183E-4]:7.11677611577E-1,26[&rate=6.411793743988183E-4]:6.678419951386E-1)[&rate=6.411793743988183E-4]:2.238359959432E-1,((7[&rate=6.411793743988183E-4]:4.086190196277E-1,8[&rate=6.411793743988183E-4]:4.086190196277E-1)[&rate=6.411793743988183E-4]:2.495329518595E-1,(22[&rate=6.411793743988183E-4]:5.999153248368E-1,27[&rate=6.411793743988183E-4]:6.163536810012E-1)[&rate=6.411793743988183E-4]:1.541270576092E-1)[&rate=6.411793743988183E-4]:1.266767045262E-1)[&rate=6.411793743988183E-4]:4.123729713646E-1,2[&rate=6.411793743988183E-4]:1.120489318611E0)[&rate=6.411793743988183E-4]:1.235368289389E0,(39[&rate=6.411793743988183E-4]:3.660937268505E-1,147[&rate=6.411793743988183E-4]:4.234707760309E-1)[&rate=6.411793743988183E-4]:3.303807831939E-2)[&rate=6.411793743988183E-4]:3.284116156524E-1,40[&rate=6.411793743988183E-4]:7.275434208223E-1)[&rate=6.411793743988183E-4]:3.194629889877E-2)[&rate=6.411793743988183E-4]:3.688956330727E-1,38[&rate=6.411793743988183E-4]:1.060079341865E0)[&rate=6.411793743988183E-4]:3.419887897096E-1,((((45[&rate=6.411793743988183E-4]:8.162839721957E-1,(((47[&rate=6.411793743988183E-4]:9.489900799606E-2,44[&rate=6.411793743988183E-4]:8.94345271218E-2)[&rate=6.411793743988183E-4]:5.120222733783E-1,(51[&rate=6.411793743988183E-4]:3.654452025452E-1,(50[&rate=6.411793743988183E-4]:3.055450763406E-1,49[&rate=6.411793743988183E-4]:3.055450763406E-1)[&rate=6.411793743988183E-4]:5.443564533037E-2)[&rate=6.411793743988183E-4]:2.141536744576E-1)[&rate=6.411793743988183E-4]:1.047995274248E-1,((46[&rate=6.411793743988183E-4]:4.457370991683E-1,43[&rate=6.411793743988183E-4]:4.457370991683E-1)[&rate=6.411793743988183E-4]:7.997583141468E-2,((48[&rate=6.411793743988183E-4]:4.146853918401E-1,42[&rate=6.411793743988183E-4]:3.764340257199E-1)[&rate=6.411793743988183E-4]:4.37727045928E-2,41[&rate=6.411793743988183E-4]:4.147422494384E-1)[&rate=6.411793743988183E-4]:5.632587240158E-2)[&rate=6.411793743988183E-4]:1.860078782162E-1)[&rate=6.411793743988183E-4]:1.127598847079E-1)[&rate=6.411793743988183E-4]:2.121679094592E-1,(128[&rate=6.411793743988183E-4]:1.217940319885E0,(((131[&rate=6.411793743988183E-4]:1.811348894935E-1,((132[&rate=6.411793743988183E-4]:3.249027275845E-2,130[&rate=6.411793743988183E-4]:2.97505467311E-2)[&rate=6.411793743988183E-4]:4.554304784244E-3,129[&rate=6.411793743988183E-4]:3.430485151534E-2)[&rate=6.411793743988183E-4]:1.440903119508E-1)[&rate=6.411793743988183E-4]:4.110532170398E-1,(118[&rate=6.411793743988183E-4]:6.48484056159E-1,69[&rate=6.411793743988183E-4]:6.594429602687E-1)[&rate=6.411793743988183E-4]:7.795062571687E-2)[&rate=6.411793743988183E-4]:5.941516307316E-1,(((64[&rate=6.411793743988183E-4]:2.676093538861E-1,65[&rate=6.411793743988183E-4]:1.169244223794E-1)[&rate=6.411793743988183E-4]:1.159497014354E-1,(60[&rate=6.411793743988183E-4]:2.290406338872E-2,62[&rate=6.411793743988183E-4]:2.146848853065E-1)[&rate=6.411793743988183E-4]:2.099700604261E-1)[&rate=6.411793743988183E-4]:1.967038170002E-1,(63[&rate=6.411793743988183E-4]:1.371946967496E-1,61[&rate=6.411793743988183E-4]:1.782905871606E-1)[&rate=6.411793743988183E-4]:4.430681755722E-1)[&rate=6.411793743988183E-4]:6.992275498747E-1)[&rate=6.411793743988183E-4]:3.708003467515E-2)[&rate=6.411793743988183E-4]:5.839077740608E-1)[&rate=6.411793743988183E-4]:1.242938445729E-1,36[&rate=6.411793743988183E-4]:4.439501576972E-1)[&rate=6.411793743988183E-4]:9.996401602486E-3,((121[&rate=6.411793743988183E-4]:1.857137719575E0,127[&rate=6.411793743988183E-4]:2.298233609986E0)[&rate=6.411793743988183E-4]:3.394904841427E-1,35[&rate=6.411793743988183E-4]:7.060080645771E-2)[&rate=6.411793743988183E-4]:3.367704103762E-1)[&rate=6.411793743988183E-4]:3.923314682249E-1)[&rate=6.411793743988183E-4]:9.077428399977E-2)[&rate=6.411793743988183E-4]:1.769513686324E-2);
tree STATE_27900000 [&joint=-20972.877574626527,lnP=-20972.877574626527] = [&R] (((((((146[&rate=5.688832279969606E-4]:8.070430601976E-1,(((94[&rate=5.688832279969606E-4]:1.682997201223E-1,100[&rate=5.688832279969606E-4]:1.682997201223E-1)[&rate=5.688832279969606E-4]:2.498466430789E-1,95[&rate=5.688832279969606E-4]:5.028458167532E-1)[&rate=5.688832279969606E-4]:2.255863125012E-1,(98[&rate=5.688832279969606E-4]:6.770996463151E-1,(99[&rate=5.688832279969606E-4]:3.927520215563E-1,96[&rate=5.688832279969606E-4]:3.572328958734E-1)[&rate=5.688832279969606E-4]:3.06205548256E-1)[&rate=5.688832279969606E-4]:4.040352119058E-2)[&rate=5.688832279969606E-4]:9.77366140033E-2)[&rate=5.688832279969606E-4]:5.165844032109E-3,((((((26[&rate=5.688832279969606E-4]:6.32230351588E-1,(7[&rate=5.688832279969606E-4]:3.53339913111E-1,8[&rate=5.688832279969606E-4]:3.53339913111E-1)[&rate=5.688832279969606E-4]:1.720411234085E-1)[&rate=5.688832279969606E-4]:2.390084614813E-2,((22[&rate=5.688832279969606E-4]:2.825726010845E-1,27[&rate=5.688832279969606E-4]:2.990109572489E-1)[&rate=5.688832279969606E-4]:3.259744549102E-1,31[&rate=5.688832279969606E-4]:6.633415765428E-1)[&rate=5.688832279969606E-4]:3.662523763177E-2)[&rate=5.688832279969606E-4]:2.317647964874E-1,2[&rate=5.688832279969606E-4]:7.043343503879E-1)[&rate=5.688832279969606E-4]:1.697067403545E0,40[&rate=5.688832279969606E-4]:4.446759511032E-1)[&rate=5.688832279969606E-4]:7.392773760384E-2,(((((((11[&rate=5.688832279969606E-4]:6.750520445566E-1,140[&rate=5.688832279969606E-4]:6.558739623648E-1)[&rate=5.688832279969606E-4]:1.035470263028E-1,(23[&rate=5.688832279969606E-4]:8.031327586841E-1,(25[&rate=5.688832279969606E-4]:6.32785107627E-1,20[&rate=5.688832279969606E-4]:6.136070254353E-1)[&rate=5.688832279969606E-4]:1.813065551668E-1)[&rate=5.688832279969606E-4]:6.039781902447E-2)[&rate=5.688832279969606E-4]:3.060185548427E-1,102[&rate=5.688832279969606E-4]:1.88642010446E-2)[&rate=5.688832279969606E-4]:9.12960287305E-3,(((21[&rate=5.688832279969606E-4]:6.787265415952E-1,28[&rate=5.688832279969606E-4]:7.033840758416E-1)[&rate=5.688832279969606E-4]:1.656161750726E-1,1[&rate=5.688832279969606E-4]:8.26988810513E-2)[&rate=5.688832279969606E-4]:2.915008052832E-2,24[&rate=5.688832279969606E-4]:8.926708793878E-1)[&rate=5.688832279969606E-4]:2.969667601462E-1)[&rate=5.688832279969606E-4]:7.093648415882E-2,((142[&rate=5.688832279969606E-4]:2.489870707306E-1,(144[&rate=5.688832279969606E-4]:1.60535695011E-1,(145[&rate=5.688832279969606E-4]:1.039490925152E-1,141[&rate=5.688832279969606E-4]:1.012093664876E-1)[&rate=5.688832279969606E-4]:6.206605455074E-2)[&rate=5.688832279969606E-4]:8.297192366467E-2)[&rate=5.688832279969606E-4]:1.05401295136E0,(((((139[&rate=5.688832279969606E-4]:7.363376853527E-1,((111[&rate=5.688832279969606E-4]:3.974973791424E-1,104[&rate=5.688832279969606E-4]:3.81059022978E-1)[&rate=5.688832279969606E-4]:6.184396278393E-2,106[&rate=5.688832279969606E-4]:4.429029857619E-1)[&rate=5.688832279969606E-4]:1.01653877673E-1)[&rate=5.688832279969606E-4]:1.605478561518E-2,116[&rate=5.688832279969606E-4]:5.003376764474E-1)[&rate=5.688832279969606E-4]:1.15198395854E-2,(148[&rate=5.688832279969606E-4]:1.637640707281E-1,143[&rate=5.688832279969606E-4]:1.610243447008E-1)[&rate=5.688832279969606E-4]:3.864496096883E-1)[&rate=5.688832279969606E-4]:2.736911008777E-1,((((107[&rate=5.688832279969606E-4]:3.280809878863E-1,108[&rate=5.688832279969606E-4]:3.253412618589E-1)[&rate=5.688832279969606E-4]:2.15299067552E-1,(114[&rate=5.688832279969606E-4]:2.011390026122E-1,109[&rate=5.688832279969606E-4]:2.805910574067E-1)[&rate=5.688832279969606E-4]:2.819670802234E-1)[&rate=5.688832279969606E-4]:2.784638383223E-2,115[&rate=5.688832279969606E-4]:5.109524666678E-1)[&rate=5.688832279969606E-4]:1.514723548087E-1,(19[&rate=5.688832279969606E-4]:5.126324527273E-1,13[&rate=5.688832279969606E-4]:4.742762883436E-1)[&rate=5.688832279969606E-4]:2.703403139548E-1)[&rate=5.688832279969606E-4]:1.231237954339E-1)[&rate=5.688832279969606E-4]:1.124338603123E-1,(((9[&rate=5.688832279969606E-4]:5.201289259283E-1,(112[&rate=5.688832279969606E-4]:5.073638599292E-1,((14[&rate=5.688832279969606E-4]:2.884311463946E-1,17[&rate=5.688832279969606E-4]:3.267873107783E-1)[&rate=5.688832279969606E-4]:2.035577695555E-1,117[&rate=5.688832279969606E-4]:4.947286419777E-1)[&rate=5.688832279969606E-4]:1.537494397904E-2)[&rate=5.688832279969606E-4]:2.098424408125E-2)[&rate=5.688832279969606E-4]:1.006673236242E-2,(4[&rate=5.688832279969606E-4]:1.368879764815E-1,30[&rate=5.688832279969606E-4]:3.094907162076E-1)[&rate=5.688832279969606E-4]:3.439926133161E-1)[&rate=5.688832279969606E-4]:1.664439415495E-1,(110[&rate=5.688832279969606E-4]:5.589800350526E-1,(113[&rate=5.688832279969606E-4]:5.439457902028E-1,105[&rate=5.688832279969606E-4]:5.16548529929E-1)[&rate=5.688832279969606E-4]:2.051369690447E-2)[&rate=5.688832279969606E-4]:1.40399290815E-1)[&rate=5.688832279969606E-4]:2.753154801224E-1)[&rate=5.688832279969606E-4]:1.502230243192E-1)[&rate=5.688832279969606E-4]:4.250560845218E-2)[&rate=5.688832279969606E-4]:6.414897190704E-2,((((6[&rate=5.688832279969606E-4]:3.895571363916E-1,(15[&rate=5.688832279969606E-4]:2.522556002282E-1,10[&rate=5.688832279969606E-4]:2.138994358447E-1)[&rate=5.688832279969606E-4]:1.920960567113E-1)[&rate=5.688832279969606E-4]:6.684534827388E-2,18[&rate=5.688832279969606E-4]:5.194161832957E-1)[&rate=5.688832279969606E-4]:4.191975319109E-1,3[&rate=5.688832279969606E-4]:8.235452220559E-1)[&rate=5.688832279969606E-4]:3.971407207639E-2,((89[&rate=5.688832279969606E-4]:9.598695300348E-2,88[&rate=5.688832279969606E-4]:8.228832286646E-2)[&rate=5.688832279969606E-4]:1.173958549723E-1,((87[&rate=5.688832279969606E-4]:1.673983895771E-1,85[&rate=5.688832279969606E-4]:1.673983895771E-1)[&rate=5.688832279969606E-4]:2.899337537978E-2,((92[&rate=5.688832279969606E-4]:2.783474613177E-2,(91[&rate=5.688832279969606E-4]:8.492130753716E-3,90[&rate=5.688832279969606E-4]:8.492130753716E-3)[&rate=5.688832279969606E-4]:1.934261537805E-2)[&rate=5.688832279969606E-4]:1.714494527501E-1,(86[&rate=5.688832279969606E-4]:1.636452682183E-1,((84[&rate=5.688832279969606E-4]:3.3098079933E-2,93[&rate=5.688832279969606E-4]:4.679671007002E-2)[&rate=5.688832279969606E-4]:1.627711395007E-2,83[&rate=5.688832279969606E-4]:4.937519388307E-2)[&rate=5.688832279969606E-4]:1.142700743352E-1)[&rate=5.688832279969606E-4]:2.19403005266E-2)[&rate=5.688832279969606E-4]:1.080619621203E-2)[&rate=5.688832279969606E-4]:3.292412881885E-3)[&rate=5.688832279969606E-4]:1.203301143691E0)[&rate=5.688832279969606E-4]:2.970802398238E-1)[&rate=5.688832279969606E-4]:4.190750908139E-1,101[&rate=5.688832279969606E-4]:5.766748987425E-1)[&rate=5.688832279969606E-4]:9.150929489583E-1)[&rate=5.688832279969606E-4]:2.885990658009E-2,((147[&rate=5.688832279969606E-4]:5.516926871818E-1,97[&rate=5.688832279969606E-4]:4.232773866352E-1)[&rate=5.688832279969606E-4]:4.90580327471E-2,(39[&rate=5.688832279969606E-4]:3.916289337026E-1,16[&rate=5.688832279969606E-4]:2.47712185982E0)[&rate=5.688832279969606E-4]:1.517447370459E-1)[&rate=5.688832279969606E-4]:4.089924538589E-3)[&rate=5.688832279969606E-4]:1.445267297077E-1)[&rate=5.688832279969606E-4]:2.007974166946E-1,38[&rate=5.688832279969606E-4]:8.244817307603E-1)[&rate=5.688832279969606E-4]:3.842507053587E-1,(((127[&rate=5.688832279969606E-4]:1.649864359005E0,121[&rate=5.688832279969606E-4]:1.208768468594E0)[&rate=5.688832279969606E-4]:1.156447445613E0,((45[&rate=5.688832279969606E-4]:6.476728590462E-1,(((43[&rate=5.688832279969606E-4]:4.703756907135E-1,46[&rate=5.688832279969606E-4]:4.703756907135E-1)[&rate=5.688832279969606E-4]:1.121058469207E-1,((42[&rate=5.688832279969606E-4]:2.216567757108E-1,48[&rate=5.688832279969606E-4]:2.59908141831E-1)[&rate=5.688832279969606E-4]:2.078147803069E-1,41[&rate=5.688832279969606E-4]:4.240070751435E-1)[&rate=5.688832279969606E-4]:1.038296537477E-1)[&rate=5.688832279969606E-4]:6.410106870251E-2,(((50[&rate=5.688832279969606E-4]:3.1129544683E-1,49[&rate=5.688832279969606E-4]:3.1129544683E-1)[&rate=5.688832279969606E-4]:2.646267845039E-1,51[&rate=5.688832279969606E-4]:5.813867122081E-1)[&rate=5.688832279969606E-4]:1.872369718054E-3,(47[&rate=5.688832279969606E-4]:5.727734122247E-1,44[&rate=5.688832279969606E-4]:5.673089313505E-1)[&rate=5.688832279969606E-4]:3.780807407296E-2)[&rate=5.688832279969606E-4]:3.600112003899E-2)[&rate=5.688832279969606E-4]:9.286974020907E-3)[&rate=5.688832279969606E-4]:1.358284115166E-1,(128[&rate=5.688832279969606E-4]:1.318316001552E0,((((131[&rate=5.688832279969606E-4]:1.381087662813E-1,130[&rate=5.688832279969606E-4]:1.353690402539E-1)[&rate=5.688832279969606E-4]:2.646281626802E-1,(132[&rate=5.688832279969606E-4]:1.74667587337E-1,129[&rate=5.688832279969606E-4]:1.719278613096E-1)[&rate=5.688832279969606E-4]:2.280693416245E-1)[&rate=5.688832279969606E-4]:6.055546448226E-1,(118[&rate=5.688832279969606E-4]:1.057131303932E0,69[&rate=5.688832279969606E-4]:1.068090208042E0)[&rate=5.688832279969606E-4]:8.540684519437E-2)[&rate=5.688832279969606E-4]:2.33279687188E-1,(((65[&rate=5.688832279969606E-4]:2.576171140606E-1,62[&rate=5.688832279969606E-4]:4.493979359784E-1)[&rate=5.688832279969606E-4]:7.058415393604E-2,(60[&rate=5.688832279969606E-4]:5.223458830492E-3,64[&rate=5.688832279969606E-4]:1.559083903372E-1)[&rate=5.688832279969606E-4]:3.229778091662E-1)[&rate=5.688832279969606E-4]:1.873137307499E-1,(63[&rate=5.688832279969606E-4]:7.925791125592E-2,61[&rate=5.688832279969606E-4]:1.20353801667E-1)[&rate=5.688832279969606E-4]:5.869420189973E-1)[&rate=5.688832279969606E-4]:6.685220156504E-1)[&rate=5.688832279969606E-4]:8.222419263481E-2)[&rate=5.688832279969606E-4]:2.38581481302E-1)[&rate=5.688832279969606E-4]:2.110581573803E-1)[&rate=5.688832279969606E-4]:2.61045294031E-3,(36[&rate=5.688832279969606E-4]:1.034057494805E-1,35[&rate=5.688832279969606E-4]:5.683040701471E-2)[&rate=5.688832279969606E-4]:1.849685628724E-1)[&rate=5.688832279969606E-4]:3.645680197165E-1)[&rate=5.688832279969606E-4]:9.561896943655E-2,((125[&rate=5.688832279969606E-4]:7.495650520398E-1,(((134[&rate=5.688832279969606E-4]:5.217323496875E-1,(137[&rate=5.688832279969606E-4]:5.15833258048E-1,133[&rate=5.688832279969606E-4]:4.74737367637E-1)[&rate=5.688832279969606E-4]:7.713196835168E-2)[&rate=5.688832279969606E-4]:7.018088937842E-1,(((29[&rate=5.688832279969606E-4]:6.149673089169E-1,(12[&rate=5.688832279969606E-4]:3.829649623009E-1,5[&rate=5.688832279969606E-4]:3.446087979174E-1)[&rate=5.688832279969606E-4]:1.251530315475E-1)[&rate=5.688832279969606E-4]:2.592963367809E-1,103[&rate=5.688832279969606E-4]:6.41386933369E-1)[&rate=5.688832279969606E-4]:1.501922435648E0,52[&rate=5.688832279969606E-4]:4.790156344562E-1)[&rate=5.688832279969606E-4]:7.798196598263E-4)[&rate=5.688832279969606E-4]:1.66369063756E-1,(53[&rate=5.688832279969606E-4]:5.52863439357E-1,((((74[&rate=5.688832279969606E-4]:4.882455410384E-1,76[&rate=5.688832279969606E-4]:4.882455410384E-1)[&rate=5.688832279969606E-4]:1.381846473553E-2,70[&rate=5.688832279969606E-4]:4.637078413905E-1)[&rate=5.688832279969606E-4]:5.089043897649E-2,75[&rate=5.688832279969606E-4]:5.529544447505E-1)[&rate=5.688832279969606E-4]:1.646162980037E-1,(77[&rate=5.688832279969606E-4]:6.034258071488E-1,((73[&rate=5.688832279969606E-4]:4.757716032363E-1,(81[&rate=5.688832279969606E-4]:2.185926923856E-2,80[&rate=5.688832279969606E-4]:2.185926923856E-2)[&rate=5.688832279969606E-4]:4.045972655046E-1)[&rate=5.688832279969606E-4]:1.279331691674E-1,(71[&rate=5.688832279969606E-4]:4.228214844992E-1,(82[&rate=5.688832279969606E-4]:4.281251378306E-1,(79[&rate=5.688832279969606E-4]:4.105040495841E-1,(78[&rate=5.688832279969606E-4]:3.494967944928E-2,72[&rate=5.688832279969606E-4]:1.303187122996E-2)[&rate=5.688832279969606E-4]:3.755543701349E-1)[&rate=5.688832279969606E-4]:9.401910164387E-3)[&rate=5.688832279969606E-4]:3.031278502471E-2)[&rate=5.688832279969606E-4]:1.123901372196E-1)[&rate=5.688832279969606E-4]:5.200486799775E-3)[&rate=5.688832279969606E-4]:1.086654835506E-1)[&rate=5.688832279969606E-4]:5.81755755215E-1)[&rate=5.688832279969606E-4]:8.510435720367E-2)[&rate=5.688832279969606E-4]:3.219797691404E-1)[&rate=5.688832279969606E-4]:3.30051255749E-1,((((55[&rate=5.688832279969606E-4]:1.020742398893E-1,56[&rate=5.688832279969606E-4]:1.020742398893E-1)[&rate=5.688832279969606E-4]:4.684415893092E-2,(37[&rate=5.688832279969606E-4]:1.778240523632E-1,(58[&rate=5.688832279969606E-4]:1.200440003806E-1,(54[&rate=5.688832279969606E-4]:5.172010709275E-2,59[&rate=5.688832279969606E-4]:8.997147321297E-2)[&rate=5.688832279969606E-4]:1.094684410755E-2)[&rate=5.688832279969606E-4]:3.86543689225E-2)[&rate=5.688832279969606E-4]:1.754243388883E-2)[&rate=5.688832279969606E-4]:2.446617297575E-2,57[&rate=5.688832279969606E-4]:1.843135335447E-1)[&rate=5.688832279969606E-4]:4.586759017015E-1,68[&rate=5.688832279969606E-4]:5.910768669401E-1)[&rate=5.688832279969606E-4]:3.21872774182E-1)[&rate=5.688832279969606E-4]:3.367569556903E-1)[&rate=5.688832279969606E-4]:2.19700153605E-1,34[&rate=5.688832279969606E-4]:5.867241401498E-2)[&rate=5.688832279969606E-4]:7.402493981235E-2,(((((124[&rate=5.688832279969606E-4]:3.570740481323E-1,(122[&rate=5.688832279969606E-4]:3.542922754464E-1,123[&rate=5.688832279969606E-4]:3.542922754464E-1)[&rate=5.688832279969606E-4]:5.514013123038E-3)[&rate=5.688832279969606E-4]:6.298573548735E-1,67[&rate=5.688832279969606E-4]:4.883910931023E-1)[&rate=5.688832279969606E-4]:2.334365577946E-1,((126[&rate=5.688832279969606E-4]:9.045583729384E-1,((120[&rate=5.688832279969606E-4]:8.299439194935E-1,((138[&rate=5.688832279969606E-4]:3.961662897472E-1,136[&rate=5.688832279969606E-4]:2.64659440432E-1)[&rate=5.688832279969606E-4]:2.482418194057E-1,135[&rate=5.688832279969606E-4]:4.444081091529E-1)[&rate=5.688832279969606E-4]:1.334810158201E-1)[&rate=5.688832279969606E-4]:5.188171919729E-1,119[&rate=5.688832279969606E-4]:1.444651522425E0)[&rate=5.688832279969606E-4]:2.456093731568E-1)[&rate=5.688832279969606E-4]:7.159077470906E-1,66[&rate=5.688832279969606E-4]:3.73291930344E-1)[&rate=5.688832279969606E-4]:3.485357205529E-1)[&rate=5.688832279969606E-4]:1.800598023799E-1,33[&rate=5.688832279969606E-4]:2.243539848231E-2)[&rate=5.688832279969606E-4]:1.800078400109E-2,32[&rate=5.688832279969606E-4]:3.495673042868E-2)[&rate=5.688832279969606E-4]:7.582281517957E-2);
tree STATE_27990000 [&joint=-20968.063603981653,lnP=-20968.063603981653] = [&R] ((((((((((57[&rate=5.867194608436566E-4]:2.01791298094E-1,54[&rate=5.867194608436566E-4]:1.608076915366E-1)[&rate=5.867194608436566E-4]:8.243640245048E-2,(37[&rate=5.867194608436566E-4]:2.727202155402E-1,58[&rate=5.867194608436566E-4]:2.535945324801E-1)[&rate=5.867194608436566E-4]:4.702661068736E-2)[&rate=5.867194608436566E-4]:1.039986801358E-2,(55[&rate=5.867194608436566E-4]:2.131092840433E-1,56[&rate=5.867194608436566E-4]:2.131092840433E-1)[&rate=5.867194608436566E-4]:7.058932276602E-2)[&rate=5.867194608436566E-4]:7.886806846001E-2,59[&rate=5.867194608436566E-4]:3.707633965809E-1)[&rate=5.867194608436566E-4]:1.496618837583E-1,68[&rate=5.867194608436566E-4]:4.712449524703E-1)[&rate=5.867194608436566E-4]:6.444014131011E-1,(125[&rate=5.867194608436566E-4]:7.359959975187E-1,((53[&rate=5.867194608436566E-4]:6.081046855344E-1,((((29[&rate=5.867194608436566E-4]:5.706439511008E-1,(12[&rate=5.867194608436566E-4]:2.64675732322E-1,5[&rate=5.867194608436566E-4]:2.263195679386E-1)[&rate=5.867194608436566E-4]:1.991189037102E-1)[&rate=5.867194608436566E-4]:5.14569157892E-1,103[&rate=5.867194608436566E-4]:8.52336396664E-1)[&rate=5.867194608436566E-4]:1.160148883135E0,52[&rate=5.867194608436566E-4]:3.481915452379E-1)[&rate=5.867194608436566E-4]:1.760358013153E-1,((133[&rate=5.867194608436566E-4]:6.762244242905E-1,134[&rate=5.867194608436566E-4]:6.460874379893E-1)[&rate=5.867194608436566E-4]:7.581351170595E-2,137[&rate=5.867194608436566E-4]:7.931338264075E-1)[&rate=5.867194608436566E-4]:5.460721862136E-1)[&rate=5.867194608436566E-4]:9.207406029256E-2)[&rate=5.867194608436566E-4]:2.548864469305E-1,(((74[&rate=5.867194608436566E-4]:5.997681763216E-1,(70[&rate=5.867194608436566E-4]:5.154994082633E-1,76[&rate=5.867194608436566E-4]:5.538555726468E-1)[&rate=5.867194608436566E-4]:4.591260367483E-2)[&rate=5.867194608436566E-4]:3.485962989488E-2,75[&rate=5.867194608436566E-4]:6.346278062165E-1)[&rate=5.867194608436566E-4]:1.2500427479E-1,(73[&rate=5.867194608436566E-4]:6.001165824582E-1,(((71[&rate=5.867194608436566E-4]:6.52353582793E-2,79[&rate=5.867194608436566E-4]:9.263261855333E-2)[&rate=5.867194608436566E-4]:3.352140500701E-1,(82[&rate=5.867194608436566E-4]:4.220231620263E-1,(72[&rate=5.867194608436566E-4]:9.450354154694E-2,78[&rate=5.867194608436566E-4]:1.164213497663E-1)[&rate=5.867194608436566E-4]:2.97382634178E-1)[&rate=5.867194608436566E-4]:1.404268467913E-2)[&rate=5.867194608436566E-4]:6.855641224274E-2,((81[&rate=5.867194608436566E-4]:1.023460668603E-1,80[&rate=5.867194608436566E-4]:1.023460668603E-1)[&rate=5.867194608436566E-4]:3.166274471309E-1,77[&rate=5.867194608436566E-4]:4.628091304296E-1)[&rate=5.867194608436566E-4]:6.921038879259E-2)[&rate=5.867194608436566E-4]:6.261761118127E-2)[&rate=5.867194608436566E-4]:1.595154985483E-1)[&rate=5.867194608436566E-4]:8.498221100704E-1)[&rate=5.867194608436566E-4]:8.33873787151E-2)[&rate=5.867194608436566E-4]:5.463170347194E-1)[&rate=5.867194608436566E-4]:2.958738324243E-1,((((((50[&rate=5.867194608436566E-4]:2.838480292643E-1,49[&rate=5.867194608436566E-4]:2.838480292643E-1)[&rate=5.867194608436566E-4]:1.342670427601E-1,((43[&rate=5.867194608436566E-4]:3.648609469874E-1,((42[&rate=5.867194608436566E-4]:2.086919301977E-1,(41[&rate=5.867194608436566E-4]:1.789578816594E-1,48[&rate=5.867194608436566E-4]:2.226737286539E-1)[&rate=5.867194608436566E-4]:2.426956766406E-2)[&rate=5.867194608436566E-4]:6.13741165874E-2,46[&rate=5.867194608436566E-4]:3.192463746538E-1)[&rate=5.867194608436566E-4]:4.561457233357E-2)[&rate=5.867194608436566E-4]:4.786206682245E-2,((44[&rate=5.867194608436566E-4]:2.548455274129E-2,47[&rate=5.867194608436566E-4]:3.094903361554E-2)[&rate=5.867194608436566E-4]:3.735634727263E-1,51[&rate=5.867194608436566E-4]:3.771901019703E-1)[&rate=5.867194608436566E-4]:8.210507468046E-3)[&rate=5.867194608436566E-4]:3.817894346025E-2)[&rate=5.867194608436566E-4]:2.700848532534E-1,45[&rate=5.867194608436566E-4]:7.127900892122E-1)[&rate=5.867194608436566E-4]:1.090741802125E-1,(((65[&rate=5.867194608436566E-4]:9.673859973111E-2,(64[&rate=5.867194608436566E-4]:2.399038466871E-1,(60[&rate=5.867194608436566E-4]:9.321099072198E-3,62[&rate=5.867194608436566E-4]:2.011019209899E-1)[&rate=5.867194608436566E-4]:7.989781610825E-2)[&rate=5.867194608436566E-4]:7.519684550669E-3)[&rate=5.867194608436566E-4]:4.414257623349E-1,(63[&rate=5.867194608436566E-4]:2.394934271843E-1,61[&rate=5.867194608436566E-4]:2.805893175954E-1)[&rate=5.867194608436566E-4]:4.493558663884E-1)[&rate=5.867194608436566E-4]:6.116711922348E-1,((69[&rate=5.867194608436566E-4]:6.784320949982E-1,(((129[&rate=5.867194608436566E-4]:1.15646299818E-1,132[&rate=5.867194608436566E-4]:1.183860258453E-1)[&rate=5.867194608436566E-4]:3.878565710842E-2,(131[&rate=5.867194608436566E-4]:1.069849215634E-1,130[&rate=5.867194608436566E-4]:1.04245195536E-1)[&rate=5.867194608436566E-4]:5.018676139039E-2)[&rate=5.867194608436566E-4]:3.16518682695E-1,118[&rate=5.867194608436566E-4]:6.079369409913E-1)[&rate=5.867194608436566E-4]:5.953624989725E-2)[&rate=5.867194608436566E-4]:6.464172935739E-1,128[&rate=5.867194608436566E-4]:1.174164457065E0)[&rate=5.867194608436566E-4]:2.772589175604E-2)[&rate=5.867194608436566E-4]:3.933701328947E-1)[&rate=5.867194608436566E-4]:2.32327765409E-1,((35[&rate=5.867194608436566E-4]:1.099592907284E-1,121[&rate=5.867194608436566E-4]:2.235986687989E0)[&rate=5.867194608436566E-4]:1.504758504091E-2,(36[&rate=5.867194608436566E-4]:6.357101200219E-3,127[&rate=5.867194608436566E-4]:2.526905046406E0)[&rate=5.867194608436566E-4]:1.652251170349E-1)[&rate=5.867194608436566E-4]:1.73814248068E-1)[&rate=5.867194608436566E-4]:4.363225634295E-1,(((((((((((((((148[&rate=5.867194608436566E-4]:2.582241190087E-1,143[&rate=5.867194608436566E-4]:2.554843929813E-1)[&rate=5.867194608436566E-4]:3.695975243237E-1,(116[&rate=5.867194608436566E-4]:5.079160648686E-1,((139[&rate=5.867194608436566E-4]:4.745271732552E-1,(111[&rate=5.867194608436566E-4]:2.827790683616E-1,104[&rate=5.867194608436566E-4]:2.663407121972E-1)[&rate=5.867194608436566E-4]:1.640563914028E-2)[&rate=5.867194608436566E-4]:1.74798551523E-1,106[&rate=5.867194608436566E-4]:4.575449028605E-1)[&rate=5.867194608436566E-4]:1.106451346108E-1)[&rate=5.867194608436566E-4]:8.154941408014E-2)[&rate=5.867194608436566E-4]:2.134508199714E-1,(((19[&rate=5.867194608436566E-4]:4.048824804801E-1,13[&rate=5.867194608436566E-4]:3.665263160965E-1)[&rate=5.867194608436566E-4]:7.913851443427E-2,115[&rate=5.867194608436566E-4]:3.634730497089E-1)[&rate=5.867194608436566E-4]:2.571439514135E-1,(((109[&rate=5.867194608436566E-4]:3.19041072316E-1,107[&rate=5.867194608436566E-4]:2.998629901243E-1)[&rate=5.867194608436566E-4]:4.572860580729E-2,114[&rate=5.867194608436566E-4]:2.853176233288E-1)[&rate=5.867194608436566E-4]:4.98327378368E-2,108[&rate=5.867194608436566E-4]:3.92684607741E-1)[&rate=5.867194608436566E-4]:2.854666399568E-1)[&rate=5.867194608436566E-4]:1.822992977977E-1)[&rate=5.867194608436566E-4]:1.363359639635E-2,(((112[&rate=5.867194608436566E-4]:5.386535703322E-1,9[&rate=5.867194608436566E-4]:5.304343922501E-1)[&rate=5.867194608436566E-4]:7.163870844884E-2,((14[&rate=5.867194608436566E-4]:3.37434045967E-1,17[&rate=5.867194608436566E-4]:3.757902103507E-1)[&rate=5.867194608436566E-4]:2.370767618848E-1,(113[&rate=5.867194608436566E-4]:4.976796194003E-1,(4[&rate=5.867194608436566E-4]:6.605190565212E-2,30[&rate=5.867194608436566E-4]:2.386546453781E-1)[&rate=5.867194608436566E-4]:3.74093467173E-1)[&rate=5.867194608436566E-4]:7.683118845154E-2)[&rate=5.867194608436566E-4]:3.578147092923E-2)[&rate=5.867194608436566E-4]:3.671600414377E-2,((110[&rate=5.867194608436566E-4]:5.323266360335E-1,105[&rate=5.867194608436566E-4]:5.104088278144E-1)[&rate=5.867194608436566E-4]:9.440738109461E-2,117[&rate=5.867194608436566E-4]:6.349531952104E-1)[&rate=5.867194608436566E-4]:1.479481374201E-2)[&rate=5.867194608436566E-4]:2.517333932135E-1)[&rate=5.867194608436566E-4]:2.047666022631E-1,(142[&rate=5.867194608436566E-4]:4.507701489981E-1,(144[&rate=5.867194608436566E-4]:1.416224173631E-1,(141[&rate=5.867194608436566E-4]:2.518749994695E-2,145[&rate=5.867194608436566E-4]:2.792722597454E-2)[&rate=5.867194608436566E-4]:1.191746434435E-1)[&rate=5.867194608436566E-4]:3.036682795801E-1)[&rate=5.867194608436566E-4]:8.253408691295E-1)[&rate=5.867194608436566E-4]:3.71436487328E-3,(((((21[&rate=5.867194608436566E-4]:6.957689844198E-1,28[&rate=5.867194608436566E-4]:7.204265186663E-1)[&rate=5.867194608436566E-4]:1.195356468386E-1,1[&rate=5.867194608436566E-4]:5.366079564191E-2)[&rate=5.867194608436566E-4]:7.599424793993E-2,24[&rate=5.867194608436566E-4]:9.104769613901E-1)[&rate=5.867194608436566E-4]:1.372096210751E-1,((11[&rate=5.867194608436566E-4]:5.660522324822E-1,140[&rate=5.867194608436566E-4]:5.468741502904E-1)[&rate=5.867194608436566E-4]:9.304539179388E-2,((25[&rate=5.867194608436566E-4]:7.116994129426E-1,20[&rate=5.867194608436566E-4]:6.925213307509E-1)[&rate=5.867194608436566E-4]:3.014737754478E-2,23[&rate=5.867194608436566E-4]:7.308878863777E-1)[&rate=5.867194608436566E-4]:1.314124474754E-2)[&rate=5.867194608436566E-4]:2.926985472302E-1)[&rate=5.867194608436566E-4]:1.37626966931E-1,102[&rate=5.867194608436566E-4]:2.366971377974E-2)[&rate=5.867194608436566E-4]:9.580326755371E-3)[&rate=5.867194608436566E-4]:1.021811930284E-1,((((92[&rate=5.867194608436566E-4]:9.811162839259E-2,(91[&rate=5.867194608436566E-4]:2.383344829394E-2,90[&rate=5.867194608436566E-4]:2.383344829394E-2)[&rate=5.867194608436566E-4]:7.427818009865E-2)[&rate=5.867194608436566E-4]:2.01317123545E-1,((((86[&rate=5.867194608436566E-4]:9.819888869504E-2,83[&rate=5.867194608436566E-4]:9.819888869504E-2)[&rate=5.867194608436566E-4]:4.903451546334E-2,93[&rate=5.867194608436566E-4]:1.609320342954E-1)[&rate=5.867194608436566E-4]:2.241438902635E-2,(84[&rate=5.867194608436566E-4]:1.498840864053E-1,85[&rate=5.867194608436566E-4]:1.498840864053E-1)[&rate=5.867194608436566E-4]:1.97637067794E-2)[&rate=5.867194608436566E-4]:6.023653190282E-2,87[&rate=5.867194608436566E-4]:2.298843250875E-1)[&rate=5.867194608436566E-4]:5.584579671301E-2)[&rate=5.867194608436566E-4]:2.386135225477E-1,(89[&rate=5.867194608436566E-4]:2.129803997352E-1,88[&rate=5.867194608436566E-4]:1.992817695982E-1)[&rate=5.867194608436566E-4]:3.250618747501E-1)[&rate=5.867194608436566E-4]:7.459431725134E-1,(3[&rate=5.867194608436566E-4]:6.20041356833E-1,(6[&rate=5.867194608436566E-4]:5.179354586766E-1,(18[&rate=5.867194608436566E-4]:5.357490895544E-1,(15[&rate=5.867194608436566E-4]:3.378359629145E-1,10[&rate=5.867194608436566E-4]:2.99479798531E-1)[&rate=5.867194608436566E-4]:1.896939485577E-1)[&rate=5.867194608436566E-4]:4.52000677523E-2)[&rate=5.867194608436566E-4]:1.541606926768E-1)[&rate=5.867194608436566E-4]:1.105194326316E-1)[&rate=5.867194608436566E-4]:4.021307180716E-1)[&rate=5.867194608436566E-4]:4.891091638347E-1,101[&rate=5.867194608436566E-4]:6.190609453433E-1)[&rate=5.867194608436566E-4]:5.445347493037E-1,(2[&rate=5.867194608436566E-4]:8.607899298735E-1,((22[&rate=5.867194608436566E-4]:4.253307090099E-1,27[&rate=5.867194608436566E-4]:4.417690651742E-1)[&rate=5.867194608436566E-4]:2.796365963843E-1,((26[&rate=5.867194608436566E-4]:6.175001490889E-1,(7[&rate=5.867194608436566E-4]:2.746417025635E-1,8[&rate=5.867194608436566E-4]:2.746417025635E-1)[&rate=5.867194608436566E-4]:2.360091314569E-1)[&rate=5.867194608436566E-4]:9.605713651602E-2,31[&rate=5.867194608436566E-4]:7.573929020433E-1)[&rate=5.867194608436566E-4]:2.368923898913E-3)[&rate=5.867194608436566E-4]:3.284253642053E-1)[&rate=5.867194608436566E-4]:1.286367408609E0)[&rate=5.867194608436566E-4]:1.615676493193E-1,((146[&rate=5.867194608436566E-4]:3.48122851991E-1,39[&rate=5.867194608436566E-4]:2.279042727561E-1)[&rate=5.867194608436566E-4]:1.176371574611E-1,147[&rate=5.867194608436566E-4]:4.029184793975E-1)[&rate=5.867194608436566E-4]:6.457754755392E-3)[&rate=5.867194608436566E-4]:7.117399956211E-2,40[&rate=5.867194608436566E-4]:4.231731845346E-1)[&rate=5.867194608436566E-4]:1.580458110291E-2,97[&rate=5.867194608436566E-4]:3.679395142714E-1)[&rate=5.867194608436566E-4]:1.986931837744E-2,16[&rate=5.867194608436566E-4]:2.544340010132E0)[&rate=5.867194608436566E-4]:5.499641293702E-2,(((96[&rate=5.867194608436566E-4]:4.78269594186E-1,99[&rate=5.867194608436566E-4]:5.137887198689E-1)[&rate=5.867194608436566E-4]:4.403638204645E-2,98[&rate=5.867194608436566E-4]:5.359671784181E-1)[&rate=5.867194608436566E-4]:3.067418717647E-2,(95[&rate=5.867194608436566E-4]:4.298658316715E-1,(100[&rate=5.867194608436566E-4]:2.789535173886E-1,94[&rate=5.867194608436566E-4]:2.789535173886E-1)[&rate=5.867194608436566E-4]:6.621286073086E-2)[&rate=5.867194608436566E-4]:1.477044956719E-1)[&rate=5.867194608436566E-4]:7.561743190371E-2)[&rate=5.867194608436566E-4]:5.124525418705E-1,38[&rate=5.867194608436566E-4]:9.579900278934E-1)[&rate=5.867194608436566E-4]:3.795191058889E-1)[&rate=5.867194608436566E-4]:1.286558729566E-1)[&rate=5.867194608436566E-4]:7.096270669547E-2,34[&rate=5.867194608436566E-4]:7.174856828874E-2)[&rate=5.867194608436566E-4]:3.16482443512E-3,((((135[&rate=5.867194608436566E-4]:6.679847433473E-1,(138[&rate=5.867194608436566E-4]:5.252312591095E-1,136[&rate=5.867194608436566E-4]:3.937244097943E-1)[&rate=5.867194608436566E-4]:3.427534842379E-1)[&rate=5.867194608436566E-4]:9.654889664573E-1,(126[&rate=5.867194608436566E-4]:9.844569730428E-1,(119[&rate=5.867194608436566E-4]:1.014548134517E0,120[&rate=5.867194608436566E-4]:9.186577235583E-1)[&rate=5.867194608436566E-4]:7.556113611695E-1)[&rate=5.867194608436566E-4]:2.112594195974E-1)[&rate=5.867194608436566E-4]:4.369921406062E-1,(66[&rate=5.867194608436566E-4]:3.456408744811E-1,(((124[&rate=5.867194608436566E-4]:8.484053463336E-2,123[&rate=5.867194608436566E-4]:8.757277507049E-2)[&rate=5.867194608436566E-4]:3.202530321923E-1,122[&rate=5.867194608436566E-4]:4.078258072628E-1)[&rate=5.867194608436566E-4]:2.108505188273E-1,67[&rate=5.867194608436566E-4]:1.174037757494E-1)[&rate=5.867194608436566E-4]:2.282370987317E-1)[&rate=5.867194608436566E-4]:3.989346908035E-2)[&rate=5.867194608436566E-4]:5.432583081229E-1,33[&rate=5.867194608436566E-4]:4.934059688992E-2)[&rate=5.867194608436566E-4]:9.134439669571E-3)[&rate=5.867194608436566E-4]:1.712912133799E-2,32[&rate=5.867194608436566E-4]:7.012470584276E-2);
tree STATE_28080000 [&joint=-20969.164762617176,lnP=-20969.164762617176] = [&R] ((((((((((((((130[&rate=5.414912112737155E-4]:1.06530163583E-1,131[&rate=5.414912112737155E-4]:1.092698896103E-1)[&rate=5.414912112737155E-4]:1.841995591316E-1,132[&rate=5.414912112737155E-4]:2.934694487419E-1)[&rate=5.414912112737155E-4]:2.187454966067E-2,129[&rate=5.414912112737155E-4]:3.126042723752E-1)[&rate=5.414912112737155E-4]:4.471355093966E-1,(118[&rate=5.414912112737155E-4]:8.805298754234E-1,69[&rate=5.414912112737155E-4]:8.914887795331E-1)[&rate=5.414912112737155E-4]:1.619620771831E-2)[&rate=5.414912112737155E-4]:6.556162878413E-1,128[&rate=5.414912112737155E-4]:1.412616343586E0)[&rate=5.414912112737155E-4]:1.368793308981E-2,((62[&rate=5.414912112737155E-4]:4.614506901466E-1,((65[&rate=5.414912112737155E-4]:2.480202379804E-1,64[&rate=5.414912112737155E-4]:3.987051694871E-1)[&rate=5.414912112737155E-4]:3.76106928976E-3,60[&rate=5.414912112737155E-4]:2.517813072702E-1)[&rate=5.414912112737155E-4]:1.788856095866E-2)[&rate=5.414912112737155E-4]:5.652435970446E-1,(63[&rate=5.414912112737155E-4]:1.881985512343E-1,61[&rate=5.414912112737155E-4]:2.292944416453E-1)[&rate=5.414912112737155E-4]:7.973998455459E-1)[&rate=5.414912112737155E-4]:5.393360168816E-1)[&rate=5.414912112737155E-4]:3.399958330424E-1,(((((46[&rate=5.414912112737155E-4]:3.560335159351E-1,43[&rate=5.414912112737155E-4]:3.560335159351E-1)[&rate=5.414912112737155E-4]:1.100199744717E-1,(48[&rate=5.414912112737155E-4]:2.675332671875E-1,(42[&rate=5.414912112737155E-4]:1.790757415623E-1,41[&rate=5.414912112737155E-4]:1.73611260688E-1)[&rate=5.414912112737155E-4]:5.020615950501E-2)[&rate=5.414912112737155E-4]:1.875912614708E-1)[&rate=5.414912112737155E-4]:1.962952601705E-1,((47[&rate=5.414912112737155E-4]:6.186768850775E-1,51[&rate=5.414912112737155E-4]:5.91354480706E-1)[&rate=5.414912112737155E-4]:2.222260059562E-2,(50[&rate=5.414912112737155E-4]:5.709127896899E-1,49[&rate=5.414912112737155E-4]:5.709127896899E-1)[&rate=5.414912112737155E-4]:3.719981073749E-2)[&rate=5.414912112737155E-4]:2.144926490429E-2)[&rate=5.414912112737155E-4]:1.634917674954E-2,44[&rate=5.414912112737155E-4]:6.732334464527E-1)[&rate=5.414912112737155E-4]:1.311196715388E-1,45[&rate=5.414912112737155E-4]:8.016208775544E-1)[&rate=5.414912112737155E-4]:1.912830198722E-1)[&rate=5.414912112737155E-4]:1.172134504291E-1,(((36[&rate=5.414912112737155E-4]:7.014776932948E-2,121[&rate=5.414912112737155E-4]:2.149599824124E0)[&rate=5.414912112737155E-4]:6.980466191065E-2,35[&rate=5.414912112737155E-4]:9.337708877438E-2)[&rate=5.414912112737155E-4]:1.934304077725E-1,127[&rate=5.414912112737155E-4]:2.853930784218E0)[&rate=5.414912112737155E-4]:6.79389403124E-2)[&rate=5.414912112737155E-4]:4.116402495933E-1,((((147[&rate=5.414912112737155E-4]:8.376173092891E-1,((39[&rate=5.414912112737155E-4]:5.296048271356E-1,(((22[&rate=5.414912112737155E-4]:5.307539873631E-1,27[&rate=5.414912112737155E-4]:5.471923435275E-1)[&rate=5.414912112737155E-4]:3.344267448454E-1,(((7[&rate=5.414912112737155E-4]:1.404555457777E-1,8[&rate=5.414912112737155E-4]:1.404555457777E-1)[&rate=5.414912112737155E-4]:4.598048539511E-1,26[&rate=5.414912112737155E-4]:7.071097147974E-1)[&rate=5.414912112737155E-4]:1.039420810339E-1,31[&rate=5.414912112737155E-4]:8.548874122697E-1)[&rate=5.414912112737155E-4]:6.508784048689E-2)[&rate=5.414912112737155E-4]:1.961897268927E-1,2[&rate=5.414912112737155E-4]:8.887677193752E-1)[&rate=5.414912112737155E-4]:1.59756291059E0)[&rate=5.414912112737155E-4]:2.385355403629E-1,40[&rate=5.414912112737155E-4]:7.681403674985E-1)[&rate=5.414912112737155E-4]:1.20998926103E-2)[&rate=5.414912112737155E-4]:1.273267565989E-2,((146[&rate=5.414912112737155E-4]:5.75183655722E-1,((((3[&rate=5.414912112737155E-4]:8.870870341473E-1,(((89[&rate=5.414912112737155E-4]:1.353363025647E-1,88[&rate=5.414912112737155E-4]:1.216376724276E-1)[&rate=5.414912112737155E-4]:2.254527905214E-1,(((92[&rate=5.414912112737155E-4]:1.328687041756E-1,(91[&rate=5.414912112737155E-4]:9.903413721558E-2,90[&rate=5.414912112737155E-4]:9.903413721558E-2)[&rate=5.414912112737155E-4]:3.383456696004E-2)[&rate=5.414912112737155E-4]:9.366180948265E-2,87[&rate=5.414912112737155E-4]:2.128318835213E-1)[&rate=5.414912112737155E-4]:3.402185585076E-2,(((86[&rate=5.414912112737155E-4]:8.569035098392E-2,93[&rate=5.414912112737155E-4]:9.938898112093E-2)[&rate=5.414912112737155E-4]:8.951931639154E-3,84[&rate=5.414912112737155E-4]:9.464228262307E-2)[&rate=5.414912112737155E-4]:1.641945690494E-2,(85[&rate=5.414912112737155E-4]:9.51962838935E-2,83[&rate=5.414912112737155E-4]:9.51962838935E-2)[&rate=5.414912112737155E-4]:1.586545563451E-2)[&rate=5.414912112737155E-4]:1.35791999844E-1)[&rate=5.414912112737155E-4]:1.00236723577E-1)[&rate=5.414912112737155E-4]:1.053022258391E0,((15[&rate=5.414912112737155E-4]:5.82117773454E-1,10[&rate=5.414912112737155E-4]:5.437616090706E-1)[&rate=5.414912112737155E-4]:2.920177552478E-1,(18[&rate=5.414912112737155E-4]:8.355260533856E-1,6[&rate=5.414912112737155E-4]:7.725123547555E-1)[&rate=5.414912112737155E-4]:4.68286533985E-2)[&rate=5.414912112737155E-4]:9.310048030956E-2)[&rate=5.414912112737155E-4]:2.670034020426E-2)[&rate=5.414912112737155E-4]:6.680593933705E-1,((((((148[&rate=5.414912112737155E-4]:3.504455334291E-1,143[&rate=5.414912112737155E-4]:3.477058074018E-1)[&rate=5.414912112737155E-4]:4.067226775175E-1,(116[&rate=5.414912112737155E-4]:5.193117590658E-1,((139[&rate=5.414912112737155E-4]:4.598999128202E-1,111[&rate=5.414912112737155E-4]:2.845574470669E-1)[&rate=5.414912112737155E-4]:1.228032116202E-2,(104[&rate=5.414912112737155E-4]:5.737135650839E-2,106[&rate=5.414912112737155E-4]:5.737135650839E-2)[&rate=5.414912112737155E-4]:2.230280555561E-1)[&rate=5.414912112737155E-4]:2.991863196041E-1)[&rate=5.414912112737155E-4]:1.995002874971E-1)[&rate=5.414912112737155E-4]:2.454458409484E-1,(((19[&rate=5.414912112737155E-4]:3.693168732771E-1,13[&rate=5.414912112737155E-4]:3.309607088934E-1)[&rate=5.414912112737155E-4]:3.296520694238E-1,115[&rate=5.414912112737155E-4]:5.784209974953E-1)[&rate=5.414912112737155E-4]:1.477391834248E-1,((109[&rate=5.414912112737155E-4]:3.174447557557E-1,114[&rate=5.414912112737155E-4]:2.379927009612E-1)[&rate=5.414912112737155E-4]:1.490347969794E-1,(107[&rate=5.414912112737155E-4]:1.892184715456E-1,108[&rate=5.414912112737155E-4]:1.864787455182E-1)[&rate=5.414912112737155E-4]:2.580829989978E-1)[&rate=5.414912112737155E-4]:3.391326829795E-1)[&rate=5.414912112737155E-4]:2.380977065913E-1)[&rate=5.414912112737155E-4]:1.398753175301E-1,(((105[&rate=5.414912112737155E-4]:4.587138242372E-1,110[&rate=5.414912112737155E-4]:4.806316324563E-1)[&rate=5.414912112737155E-4]:3.752099284822E-2,113[&rate=5.414912112737155E-4]:5.236320773592E-1)[&rate=5.414912112737155E-4]:2.574397893462E-1,((14[&rate=5.414912112737155E-4]:5.288995148415E-1,17[&rate=5.414912112737155E-4]:5.672556792252E-1)[&rate=5.414912112737155E-4]:2.294963415962E-1,((112[&rate=5.414912112737155E-4]:5.075136545447E-1,(117[&rate=5.414912112737155E-4]:4.768846910226E-1,(4[&rate=5.414912112737155E-4]:3.912753496861E-2,30[&rate=5.414912112737155E-4]:2.117302746946E-1)[&rate=5.414912112737155E-4]:3.774831834512E-1)[&rate=5.414912112737155E-4]:3.336868954964E-2)[&rate=5.414912112737155E-4]:1.813810456049E-1,9[&rate=5.414912112737155E-4]:6.806755220675E-1)[&rate=5.414912112737155E-4]:6.95011562882E-2)[&rate=5.414912112737155E-4]:2.267601026765E-2)[&rate=5.414912112737155E-4]:4.052531191579E-1)[&rate=5.414912112737155E-4]:3.05800867896E-1,(142[&rate=5.414912112737155E-4]:5.91361813134E-1,(145[&rate=5.414912112737155E-4]:4.673521528805E-1,(144[&rate=5.414912112737155E-4]:3.635363471646E-1,141[&rate=5.414912112737155E-4]:3.66276073192E-1)[&rate=5.414912112737155E-4]:9.833635366093E-2)[&rate=5.414912112737155E-4]:1.240096602535E-1)[&rate=5.414912112737155E-4]:1.073366780352E0)[&rate=5.414912112737155E-4]:9.577246435063E-2,(((11[&rate=5.414912112737155E-4]:7.067239145446E-1,140[&rate=5.414912112737155E-4]:6.875458323528E-1)[&rate=5.414912112737155E-4]:1.321245675357E-1,((20[&rate=5.414912112737155E-4]:4.318456814925E-1,25[&rate=5.414912112737155E-4]:4.510237636842E-1)[&rate=5.414912112737155E-4]:2.331282571352E-1,23[&rate=5.414912112737155E-4]:6.731931167098E-1)[&rate=5.414912112737155E-4]:2.505868722197E-1)[&rate=5.414912112737155E-4]:3.992913280669E-1,((24[&rate=5.414912112737155E-4]:9.698010858711E-1,(1[&rate=5.414912112737155E-4]:1.087072127616E-1,(21[&rate=5.414912112737155E-4]:3.169509983279E-1,28[&rate=5.414912112737155E-4]:3.416085325743E-1)[&rate=5.414912112737155E-4]:5.534000500502E-1)[&rate=5.414912112737155E-4]:8.027195530125E-2)[&rate=5.414912112737155E-4]:2.703490863747E-1,102[&rate=5.414912112737155E-4]:7.850633662942E-2)[&rate=5.414912112737155E-4]:9.388004886029E-2)[&rate=5.414912112737155E-4]:3.415393298807E-1)[&rate=5.414912112737155E-4]:4.396043817485E-2)[&rate=5.414912112737155E-4]:3.308960494127E-1,101[&rate=5.414912112737155E-4]:8.83302750903E-1)[&rate=5.414912112737155E-4]:4.169891391577E-1,16[&rate=5.414912112737155E-4]:2.412620657184E0)[&rate=5.414912112737155E-4]:1.278373454202E-1)[&rate=5.414912112737155E-4]:2.310616164749E-1,97[&rate=5.414912112737155E-4]:6.149884415958E-1)[&rate=5.414912112737155E-4]:1.069462428067E-1)[&rate=5.414912112737155E-4]:5.158205816221E-2,(((100[&rate=5.414912112737155E-4]:8.891749194308E-2,94[&rate=5.414912112737155E-4]:8.891749194308E-2)[&rate=5.414912112737155E-4]:2.680804100748E-1,95[&rate=5.414912112737155E-4]:4.416973555699E-1)[&rate=5.414912112737155E-4]:2.654399324336E-1,((99[&rate=5.414912112737155E-4]:5.893156501315E-1,96[&rate=5.414912112737155E-4]:5.537965244486E-1)[&rate=5.414912112737155E-4]:1.056162511226E-1,98[&rate=5.414912112737155E-4]:6.730739777568E-1)[&rate=5.414912112737155E-4]:2.313434849793E-2)[&rate=5.414912112737155E-4]:2.767619682224E-1)[&rate=5.414912112737155E-4]:2.058325582158E-1,38[&rate=5.414912112737155E-4]:9.820815412176E-1)[&rate=5.414912112737155E-4]:3.866705917504E-1)[&rate=5.414912112737155E-4]:7.869985701071E-3,(((135[&rate=5.414912112737155E-4]:4.516420536167E-1,(138[&rate=5.414912112737155E-4]:2.658412275155E-1,136[&rate=5.414912112737155E-4]:1.343343782003E-1)[&rate=5.414912112737155E-4]:3.858008261012E-1)[&rate=5.414912112737155E-4]:2.758193197714E-1,119[&rate=5.414912112737155E-4]:1.075406578867E0)[&rate=5.414912112737155E-4]:1.343613052046E0,((((122[&rate=5.414912112737155E-4]:1.743539043058E-1,(123[&rate=5.414912112737155E-4]:6.344528096557E-2,124[&rate=5.414912112737155E-4]:6.071304052844E-2)[&rate=5.414912112737155E-4]:1.109086233403E-1)[&rate=5.414912112737155E-4]:4.896561337732E-1,67[&rate=5.414912112737155E-4]:1.627374877383E-1)[&rate=5.414912112737155E-4]:6.023562417073E-2,(66[&rate=5.414912112737155E-4]:3.60410545546E-2,120[&rate=5.414912112737155E-4]:1.973027355924E0)[&rate=5.414912112737155E-4]:1.869320573544E-1)[&rate=5.414912112737155E-4]:6.63600347689E-2,126[&rate=5.414912112737155E-4]:1.536507336363E0)[&rate=5.414912112737155E-4]:9.680977190635E-2)[&rate=5.414912112737155E-4]:3.881137535693E-1)[&rate=5.414912112737155E-4]:2.123448495426E-2,(((57[&rate=5.414912112737155E-4]:3.604067686119E-1,((55[&rate=5.414912112737155E-4]:2.022725107005E-1,56[&rate=5.414912112737155E-4]:2.022725107005E-1)[&rate=5.414912112737155E-4]:6.10669107239E-2,((59[&rate=5.414912112737155E-4]:1.847613804655E-1,37[&rate=5.414912112737155E-4]:2.230127465857E-1)[&rate=5.414912112737155E-4]:2.035464049465E-2,(58[&rate=5.414912112737155E-4]:1.779094826745E-1,54[&rate=5.414912112737155E-4]:1.205324334942E-1)[&rate=5.414912112737155E-4]:4.633222134573E-2)[&rate=5.414912112737155E-4]:6.642012177584E-2)[&rate=5.414912112737155E-4]:8.613838543878E-2)[&rate=5.414912112737155E-4]:2.633287486199E-1,68[&rate=5.414912112737155E-4]:5.718229489257E-1)[&rate=5.414912112737155E-4]:5.400001569326E-1,(125[&rate=5.414912112737155E-4]:9.907442859379E-1,(((((70[&rate=5.414912112737155E-4]:3.937713037192E-1,(74[&rate=5.414912112737155E-4]:4.28357870655E-1,76[&rate=5.414912112737155E-4]:4.28357870655E-1)[&rate=5.414912112737155E-4]:3.769597447641E-3)[&rate=5.414912112737155E-4]:1.23527333477E-1,75[&rate=5.414912112737155E-4]:5.556548015796E-1)[&rate=5.414912112737155E-4]:1.583897092967E-1,((((81[&rate=5.414912112737155E-4]:4.561923519193E-2,80[&rate=5.414912112737155E-4]:4.561923519193E-2)[&rate=5.414912112737155E-4]:3.374159234031E-1,(71[&rate=5.414912112737155E-4]:3.473811313077E-1,73[&rate=5.414912112737155E-4]:4.158742819925E-1)[&rate=5.414912112737155E-4]:1.647594509557E-2)[&rate=5.414912112737155E-4]:2.227236684701E-2,77[&rate=5.414912112737155E-4]:4.491431418804E-1)[&rate=5.414912112737155E-4]:1.316562495233E-2,(82[&rate=5.414912112737155E-4]:1.273499799742E-1,(79[&rate=5.414912112737155E-4]:1.181941212024E-1,(72[&rate=5.414912112737155E-4]:6.882000377034E-2,78[&rate=5.414912112737155E-4]:9.073781198965E-2)[&rate=5.414912112737155E-4]:2.745630921276E-2)[&rate=5.414912112737155E-4]:9.366806897337E-4)[&rate=5.414912112737155E-4]:3.075615265845E-1)[&rate=5.414912112737155E-4]:2.462562919889E-1)[&rate=5.414912112737155E-4]:7.879082851647E-1,(52[&rate=5.414912112737155E-4]:6.654745415797E-1,((103[&rate=5.414912112737155E-4]:4.601165772554E-1,((12[&rate=5.414912112737155E-4]:2.995421771897E-1,5[&rate=5.414912112737155E-4]:2.611860128063E-1)[&rate=5.414912112737155E-4]:2.457477582436E-1,29[&rate=5.414912112737155E-4]:6.521392505018E-1)[&rate=5.414912112737155E-4]:4.085403908237E-2)[&rate=5.414912112737155E-4]:1.80501835216E0,(134[&rate=5.414912112737155E-4]:4.532391357566E-1,(137[&rate=5.414912112737155E-4]:5.114091909622E-1,133[&rate=5.414912112737155E-4]:4.703133005512E-1)[&rate=5.414912112737155E-4]:1.306282150661E-2)[&rate=5.414912112737155E-4]:8.913478484538E-1)[&rate=5.414912112737155E-4]:6.463334672494E-2)[&rate=5.414912112737155E-4]:9.821191716064E-2)[&rate=5.414912112737155E-4]:3.028205028743E-2,53[&rate=5.414912112737155E-4]:7.857717877164E-1)[&rate=5.414912112737155E-4]:4.153550118827E-1)[&rate=5.414912112737155E-4]:2.877454865871E-1)[&rate=5.414912112737155E-4]:2.313886890219E-1)[&rate=5.414912112737155E-4]:7.64963664632E-2,34[&rate=5.414912112737155E-4]:8.973824940994E-3)[&rate=5.414912112737155E-4]:1.781406175247E-2,32[&rate=5.414912112737155E-4]:4.870078474377E-3)[&rate=5.414912112737155E-4]:4.385304561687E-3,33[&rate=5.414912112737155E-4]:1.473483509078E-2);
tree STATE_28170000 [&joint=-20965.234557426025,lnP=-20965.234557426025] = [&R] ((32[&rate=6.051267406087953E-4]:3.552948750976E-2,33[&rate=6.051267406087953E-4]:4.100893956448E-2)[&rate=6.051267406087953E-4]:2.65309074303E-3,(((((125[&rate=6.051267406087953E-4]:9.639296751802E-1,(((75[&rate=6.051267406087953E-4]:4.072730855765E-1,((74[&rate=6.051267406087953E-4]:3.524597532851E-1,70[&rate=6.051267406087953E-4]:3.141035889017E-1)[&rate=6.051267406087953E-4]:1.440875104197E-3,76[&rate=6.051267406087953E-4]:3.539006283893E-1)[&rate=6.051267406087953E-4]:5.337245718715E-2)[&rate=6.051267406087953E-4]:1.4218546658E-1,(((((72[&rate=6.051267406087953E-4]:1.892046936791E-1,82[&rate=6.051267406087953E-4]:2.193416799805E-1)[&rate=6.051267406087953E-4]:2.022281742462E-4,78[&rate=6.051267406087953E-4]:2.113247300726E-1)[&rate=6.051267406087953E-4]:2.850280409748E-2,79[&rate=6.051267406087953E-4]:2.398275341701E-1)[&rate=6.051267406087953E-4]:1.224752719847E-1,(71[&rate=6.051267406087953E-4]:1.984448553299E-1,(77[&rate=6.051267406087953E-4]:1.445434871479E-1,73[&rate=6.051267406087953E-4]:1.500229392026E-1)[&rate=6.051267406087953E-4]:1.169150668121E-1)[&rate=6.051267406087953E-4]:1.364606905509E-1)[&rate=6.051267406087953E-4]:1.185774422777E-2,(81[&rate=6.051267406087953E-4]:1.7693867382E-2,80[&rate=6.051267406087953E-4]:1.7693867382E-2)[&rate=6.051267406087953E-4]:3.482475049183E-1)[&rate=6.051267406087953E-4]:1.34202111363E-1)[&rate=6.051267406087953E-4]:9.164557358822E-1,(((103[&rate=6.051267406087953E-4]:6.255251629232E-1,((12[&rate=6.051267406087953E-4]:3.577794630568E-1,5[&rate=6.051267406087953E-4]:3.194232986734E-1)[&rate=6.051267406087953E-4]:2.675586475957E-1,29[&rate=6.051267406087953E-4]:7.321874257211E-1)[&rate=6.051267406087953E-4]:1.262144495309E-1)[&rate=6.051267406087953E-4]:1.636511004137E0,52[&rate=6.051267406087953E-4]:5.97742432499E-1)[&rate=6.051267406087953E-4]:8.913491896636E-3,(53[&rate=6.051267406087953E-4]:5.689700864359E-1,((133[&rate=6.051267406087953E-4]:3.152347220008E-1,137[&rate=6.051267406087953E-4]:3.563306124118E-1)[&rate=6.051267406087953E-4]:6.244143473315E-2,134[&rate=6.051267406087953E-4]:3.475391704327E-1)[&rate=6.051267406087953E-4]:9.733734266702E-1)[&rate=6.051267406087953E-4]:2.948911664828E-2)[&rate=6.051267406087953E-4]:1.209920263423E-1)[&rate=6.051267406087953E-4]:4.548609594149E-1)[&rate=6.051267406087953E-4]:1.952019517487E-1,((((59[&rate=6.051267406087953E-4]:1.091957340355E-1,37[&rate=6.051267406087953E-4]:1.474471001557E-1)[&rate=6.051267406087953E-4]:1.49738948189E-1,((56[&rate=6.051267406087953E-4]:1.318011992926E-1,55[&rate=6.051267406087953E-4]:1.318011992926E-1)[&rate=6.051267406087953E-4]:7.928306947858E-2,(58[&rate=6.051267406087953E-4]:2.164993323153E-1,54[&rate=6.051267406087953E-4]:1.591222831349E-1)[&rate=6.051267406087953E-4]:2.190734082768E-2)[&rate=6.051267406087953E-4]:3.965369214164E-2)[&rate=6.051267406087953E-4]:1.364867236591E-1,57[&rate=6.051267406087953E-4]:3.981536463207E-1)[&rate=6.051267406087953E-4]:8.148403133688E-2,68[&rate=6.051267406087953E-4]:4.277251093515E-1)[&rate=6.051267406087953E-4]:5.647398509106E-1)[&rate=6.051267406087953E-4]:3.324092930421E-1,(((((119[&rate=6.051267406087953E-4]:7.130160337166E-1,(135[&rate=6.051267406087953E-4]:2.952584220413E-1,(138[&rate=6.051267406087953E-4]:2.114105418238E-1,136[&rate=6.051267406087953E-4]:7.99036925086E-2)[&rate=6.051267406087953E-4]:2.838478802175E-1)[&rate=6.051267406087953E-4]:6.981240619591E-2)[&rate=6.051267406087953E-4]:4.13062047653E-2,120[&rate=6.051267406087953E-4]:6.58431827523E-1)[&rate=6.051267406087953E-4]:9.651010240995E-1,126[&rate=6.051267406087953E-4]:9.337207399376E-1)[&rate=6.051267406087953E-4]:4.692294278943E-1,66[&rate=6.051267406087953E-4]:1.557759781469E-1)[&rate=6.051267406087953E-4]:1.009034941561E-1,((122[&rate=6.051267406087953E-4]:3.931890579382E-1,(123[&rate=6.051267406087953E-4]:2.772189206943E-1,124[&rate=6.051267406087953E-4]:2.744866802572E-1)[&rate=6.051267406087953E-4]:1.159701372439E-1)[&rate=6.051267406087953E-4]:1.890977822771E-1,67[&rate=6.051267406087953E-4]:8.101428987467E-2)[&rate=6.051267406087953E-4]:1.756651824284E-1)[&rate=6.051267406087953E-4]:5.204741432289E-1)[&rate=6.051267406087953E-4]:5.947655867239E-2,(((35[&rate=6.051267406087953E-4]:8.370723110193E-2,((127[&rate=6.051267406087953E-4]:2.383282888351E0,121[&rate=6.051267406087953E-4]:1.94218699794E0)[&rate=6.051267406087953E-4]:2.077138780259E-1,36[&rate=6.051267406087953E-4]:7.04488211718E-2)[&rate=6.051267406087953E-4]:5.983375239589E-2)[&rate=6.051267406087953E-4]:4.572502000795E-2,(((((44[&rate=6.051267406087953E-4]:3.660212430552E-1,51[&rate=6.051267406087953E-4]:3.44163319558E-1)[&rate=6.051267406087953E-4]:1.988331703193E-1,(((48[&rate=6.051267406087953E-4]:2.947781614568E-1,42[&rate=6.051267406087953E-4]:2.565267953366E-1)[&rate=6.051267406087953E-4]:7.324183532088E-2,41[&rate=6.051267406087953E-4]:3.243041497832E-1)[&rate=6.051267406087953E-4]:4.194669178684E-2,(46[&rate=6.051267406087953E-4]:3.964125916934E-1,43[&rate=6.051267406087953E-4]:3.964125916934E-1)[&rate=6.051267406087953E-4]:2.448305861968E-2)[&rate=6.051267406087953E-4]:1.494232439357E-1)[&rate=6.051267406087953E-4]:3.621505400727E-3,(49[&rate=6.051267406087953E-4]:3.598697781304E-1,50[&rate=6.051267406087953E-4]:3.598697781304E-1)[&rate=6.051267406087953E-4]:1.812837362734E-1)[&rate=6.051267406087953E-4]:8.706584090736E-2,(47[&rate=6.051267406087953E-4]:4.262785185107E-1,45[&rate=6.051267406087953E-4]:4.180817971993E-1)[&rate=6.051267406087953E-4]:2.347277220461E-1)[&rate=6.051267406087953E-4]:1.649208546838E-1,(((((64[&rate=6.051267406087953E-4]:2.70496561499E-1,62[&rate=6.051267406087953E-4]:3.115924519101E-1)[&rate=6.051267406087953E-4]:9.158937455363E-2,(65[&rate=6.051267406087953E-4]:1.109865419317E-1,60[&rate=6.051267406087953E-4]:1.109865419317E-1)[&rate=6.051267406087953E-4]:1.004144626143E-1)[&rate=6.051267406087953E-4]:4.360328157414E-2,(63[&rate=6.051267406087953E-4]:5.133860421573E-2,61[&rate=6.051267406087953E-4]:9.243449462677E-2)[&rate=6.051267406087953E-4]:3.543506134111E-1)[&rate=6.051267406087953E-4]:7.842903210045E-1,((69[&rate=6.051267406087953E-4]:6.734512247347E-1,(((129[&rate=6.051267406087953E-4]:1.117013530956E-1,132[&rate=6.051267406087953E-4]:1.144410791229E-1)[&rate=6.051267406087953E-4]:1.715265988609E-3,130[&rate=6.051267406087953E-4]:1.134166190842E-1)[&rate=6.051267406087953E-4]:1.604116446336E-1,131[&rate=6.051267406087953E-4]:2.765679897451E-1)[&rate=6.051267406087953E-4]:2.516777555374E-1)[&rate=6.051267406087953E-4]:8.798240437956E-2,118[&rate=6.051267406087953E-4]:7.504747250046E-1)[&rate=6.051267406087953E-4]:4.806007040377E-1)[&rate=6.051267406087953E-4]:3.585293025155E-2,128[&rate=6.051267406087953E-4]:1.127202331897E0)[&rate=6.051267406087953E-4]:4.63924254324E-1)[&rate=6.051267406087953E-4]:6.7072788177E-2)[&rate=6.051267406087953E-4]:3.789619819258E-1,((((146[&rate=6.051267406087953E-4]:5.997068071047E-1,(40[&rate=6.051267406087953E-4]:4.588140631781E-1,(99[&rate=6.051267406087953E-4]:3.46315780648E-1,96[&rate=6.051267406087953E-4]:3.107966549652E-1)[&rate=6.051267406087953E-4]:2.627715065736E-1)[&rate=6.051267406087953E-4]:2.067416469168E-2)[&rate=6.051267406087953E-4]:7.324081419689E-2,((39[&rate=6.051267406087953E-4]:2.822174890107E-1,97[&rate=6.051267406087953E-4]:2.111792376445E-1)[&rate=6.051267406087953E-4]:2.385891534588E-1,((((22[&rate=6.051267406087953E-4]:4.840905235318E-1,27[&rate=6.051267406087953E-4]:5.005288796961E-1)[&rate=6.051267406087953E-4]:2.386254191478E-1,((26[&rate=6.051267406087953E-4]:4.824737416887E-1,(7[&rate=6.051267406087953E-4]:1.960703885551E-1,8[&rate=6.051267406087953E-4]:1.960703885551E-1)[&rate=6.051267406087953E-4]:1.795540380651E-1)[&rate=6.051267406087953E-4]:2.347420450605E-1,31[&rate=6.051267406087953E-4]:7.610514031876E-1)[&rate=6.051267406087953E-4]:1.645906004001E-2)[&rate=6.051267406087953E-4]:2.224400986833E-1,2[&rate=6.051267406087953E-4]:7.725533016368E-1)[&rate=6.051267406087953E-4]:1.646604195951E0,(((((18[&rate=6.051267406087953E-4]:4.237588462841E-1,3[&rate=6.051267406087953E-4]:3.086903531335E-1)[&rate=6.051267406087953E-4]:3.938934661272E-1,(((89[&rate=6.051267406087953E-4]:2.714216591175E-2,88[&rate=6.051267406087953E-4]:1.344353577474E-2)[&rate=6.051267406087953E-4]:2.525915904487E-1,(((84[&rate=6.051267406087953E-4]:2.542576683519E-2,93[&rate=6.051267406087953E-4]:3.912439697221E-2)[&rate=6.051267406087953E-4]:1.585859088684E-2,((86[&rate=6.051267406087953E-4]:3.408935607055E-2,85[&rate=6.051267406087953E-4]:3.408935607055E-2)[&rate=6.051267406087953E-4]:5.821165253145E-3,83[&rate=6.051267406087953E-4]:3.991052132369E-2)[&rate=6.051267406087953E-4]:1.373836398345E-3)[&rate=6.051267406087953E-4]:3.872948193429E-2,(87[&rate=6.051267406087953E-4]:6.778146191656E-2,(92[&rate=6.051267406087953E-4]:7.744619014213E-2,(91[&rate=6.051267406087953E-4]:5.365979620951E-2,90[&rate=6.051267406087953E-4]:5.365979620951E-2)[&rate=6.051267406087953E-4]:2.378639393262E-2)[&rate=6.051267406087953E-4]:4.033901911445E-3)[&rate=6.051267406087953E-4]:1.223237773977E-2)[&rate=6.051267406087953E-4]:1.860212865671E-1)[&rate=6.051267406087953E-4]:9.433565072532E-1,((15[&rate=6.051267406087953E-4]:4.446470802227E-1,10[&rate=6.051267406087953E-4]:4.062909158392E-1)[&rate=6.051267406087953E-4]:2.155946797387E-1,6[&rate=6.051267406087953E-4]:6.054472394135E-1)[&rate=6.051267406087953E-4]:1.162731611865E-1)[&rate=6.051267406087953E-4]:3.291821318115E-2)[&rate=6.051267406087953E-4]:5.892978218454E-1,(((((148[&rate=6.051267406087953E-4]:2.795971418833E-1,143[&rate=6.051267406087953E-4]:2.768574158559E-1)[&rate=6.051267406087953E-4]:3.777695533476E-1,(116[&rate=6.051267406087953E-4]:5.883424135323E-1,((139[&rate=6.051267406087953E-4]:5.235745567968E-1,(106[&rate=6.051267406087953E-4]:5.390346658205E-2,111[&rate=6.051267406087953E-4]:7.034182274642E-2)[&rate=6.051267406087953E-4]:2.77890268297E-1)[&rate=6.051267406087953E-4]:9.918450535401E-2,104[&rate=6.051267406087953E-4]:4.30978240233E-1)[&rate=6.051267406087953E-4]:2.176381459021E-1)[&rate=6.051267406087953E-4]:3.066811731488E-2)[&rate=6.051267406087953E-4]:2.997517521963E-1,(((114[&rate=6.051267406087953E-4]:2.495331452918E-1,109[&rate=6.051267406087953E-4]:3.289852000863E-1)[&rate=6.051267406087953E-4]:3.829985482673E-1,(108[&rate=6.051267406087953E-4]:2.877166144314E-1,107[&rate=6.051267406087953E-4]:2.904563404587E-1)[&rate=6.051267406087953E-4]:4.023493257031E-1)[&rate=6.051267406087953E-4]:2.123328363876E-1,(115[&rate=6.051267406087953E-4]:6.081869479867E-1,(19[&rate=6.051267406087953E-4]:4.129762881958E-1,13[&rate=6.051267406087953E-4]:3.746201238121E-1)[&rate=6.051267406087953E-4]:3.157586049965E-1)[&rate=6.051267406087953E-4]:2.3667758196E-1)[&rate=6.051267406087953E-4]:7.389775309687E-2)[&rate=6.051267406087953E-4]:8.05968885766E-2,(((113[&rate=6.051267406087953E-4]:6.840160550324E-1,((9[&rate=6.051267406087953E-4]:3.558937436311E-1,117[&rate=6.051267406087953E-4]:3.668526477407E-1)[&rate=6.051267406087953E-4]:2.398703517631E-1,112[&rate=6.051267406087953E-4]:6.039832734763E-1)[&rate=6.051267406087953E-4]:8.003278155609E-2)[&rate=6.051267406087953E-4]:5.006869088709E-3,(4[&rate=6.051267406087953E-4]:3.248928034057E-1,30[&rate=6.051267406087953E-4]:4.974955431317E-1)[&rate=6.051267406087953E-4]:3.065958741402E-1)[&rate=6.051267406087953E-4]:6.762882638505E-2,((14[&rate=6.051267406087953E-4]:3.999796471747E-1,17[&rate=6.051267406087953E-4]:4.383358115584E-1)[&rate=6.051267406087953E-4]:2.051370896037E-1,(105[&rate=6.051267406087953E-4]:3.673634630269E-1,110[&rate=6.051267406087953E-4]:3.89281271246E-1)[&rate=6.051267406087953E-4]:2.103560134776E-1)[&rate=6.051267406087953E-4]:1.515350137277E-1)[&rate=6.051267406087953E-4]:3.248992019359E-1)[&rate=6.051267406087953E-4]:8.511905319882E-2,((102[&rate=6.051267406087953E-4]:1.021657151464E-2,((24[&rate=6.051267406087953E-4]:9.447177288781E-1,(1[&rate=6.051267406087953E-4]:7.119890291985E-2,(28[&rate=6.051267406087953E-4]:7.393680754627E-1,21[&rate=6.051267406087953E-4]:7.147105412163E-1)[&rate=6.051267406087953E-4]:1.181321973201E-1)[&rate=6.051267406087953E-4]:9.269690814998E-2)[&rate=6.051267406087953E-4]:7.3552465151E-2,((23[&rate=6.051267406087953E-4]:5.049348053384E-1,(20[&rate=6.051267406087953E-4]:4.591152460477E-1,25[&rate=6.051267406087953E-4]:4.782933282394E-1)[&rate=6.051267406087953E-4]:3.760038120866E-2)[&rate=6.051267406087953E-4]:1.191843607983E-1,(11[&rate=6.051267406087953E-4]:4.427482985469E-1,140[&rate=6.051267406087953E-4]:4.235702163552E-1)[&rate=6.051267406087953E-4]:9.643936074061E-2)[&rate=6.051267406087953E-4]:3.831921237826E-1)[&rate=6.051267406087953E-4]:1.535902131019E-1)[&rate=6.051267406087953E-4]:4.229322366417E-2,(142[&rate=6.051267406087953E-4]:9.389373942672E-1,((141[&rate=6.051267406087953E-4]:1.151162573637E-1,145[&rate=6.051267406087953E-4]:1.178559833913E-1)[&rate=6.051267406087953E-4]:4.761303618948E-1,144[&rate=6.051267406087953E-4]:5.885068932311E-1)[&rate=6.051267406087953E-4]:3.449510489811E-1)[&rate=6.051267406087953E-4]:3.601477433774E-1)[&rate=6.051267406087953E-4]:4.018760772245E-2)[&rate=6.051267406087953E-4]:2.019239642321E-1)[&rate=6.051267406087953E-4]:2.283971871426E-1,101[&rate=6.051267406087953E-4]:5.17539102221E-1)[&rate=6.051267406087953E-4]:7.709081621019E-1,(147[&rate=6.051267406087953E-4]:3.667288942527E-1,16[&rate=6.051267406087953E-4]:2.39484477119E0)[&rate=6.051267406087953E-4]:5.931260256801E-3)[&rate=6.051267406087953E-4]:1.471485894292E-1)[&rate=6.051267406087953E-4]:5.83749477112E-2)[&rate=6.051267406087953E-4]:3.192239959714E-2)[&rate=6.051267406087953E-4]:3.779234630611E-2,(((100[&rate=6.051267406087953E-4]:1.251173722838E-1,94[&rate=6.051267406087953E-4]:1.251173722838E-1)[&rate=6.051267406087953E-4]:2.111436160109E-1,95[&rate=6.051267406087953E-4]:4.209604418467E-1)[&rate=6.051267406087953E-4]:2.320049464938E-1,98[&rate=6.051267406087953E-4]:6.420364265918E-1)[&rate=6.051267406087953E-4]:7.69002623272E-2)[&rate=6.051267406087953E-4]:1.258279179219E-1,38[&rate=6.051267406087953E-4]:6.480432953656E-1)[&rate=6.051267406087953E-4]:4.627163841855E-1)[&rate=6.051267406087953E-4]:3.282359411687E-1)[&rate=6.051267406087953E-4]:3.330291204002E-2,34[&rate=6.051267406087953E-4]:6.919387614286E-3)[&rate=6.051267406087953E-4]:5.318099885759E-2);
tree STATE_28260000 [&joint=-20942.960212771457,lnP=-20942.960212771457] = [&R] (((((((((35[&rate=5.803511128546874E-4]:7.587650981803E-2,(121[&rate=5.803511128546874E-4]:2.115402417751E0,36[&rate=5.803511128546874E-4]:3.595036295675E-2)[&rate=5.803511128546874E-4]:8.650148932704E-2)[&rate=5.803511128546874E-4]:2.997512390677E-2,127[&rate=5.803511128546874E-4]:2.672974921396E0)[&rate=5.803511128546874E-4]:7.90079964617E-2,(((((65[&rate=5.803511128546874E-4]:3.223481495046E-1,((64[&rate=5.803511128546874E-4]:1.759446784363E-1,62[&rate=5.803511128546874E-4]:2.170405688473E-1)[&rate=5.803511128546874E-4]:2.035966347195E-2,60[&rate=5.803511128546874E-4]:4.56194104015E-2)[&rate=5.803511128546874E-4]:2.767287391031E-1)[&rate=5.803511128546874E-4]:3.255000621319E-1,(63[&rate=5.803511128546874E-4]:1.675635697885E-1,61[&rate=5.803511128546874E-4]:2.086594601995E-1)[&rate=5.803511128546874E-4]:6.309695733547E-1)[&rate=5.803511128546874E-4]:5.426958333384E-1,128[&rate=5.803511128546874E-4]:1.242598839495E0)[&rate=5.803511128546874E-4]:1.863313751603E-1,(((129[&rate=5.803511128546874E-4]:1.677900521881E-1,132[&rate=5.803511128546874E-4]:1.705297782155E-1)[&rate=5.803511128546874E-4]:4.238609697479E-2,(131[&rate=5.803511128546874E-4]:1.589241264713E-1,130[&rate=5.803511128546874E-4]:1.561844004439E-1)[&rate=5.803511128546874E-4]:5.399174871901E-2)[&rate=5.803511128546874E-4]:3.983002275546E-1,(69[&rate=5.803511128546874E-4]:5.915186180087E-1,118[&rate=5.803511128546874E-4]:5.805597138991E-1)[&rate=5.803511128546874E-4]:1.649029641883E-1)[&rate=5.803511128546874E-4]:8.231935639656E-1)[&rate=5.803511128546874E-4]:1.875573080732E-1,(((((49[&rate=5.803511128546874E-4]:1.789758779046E-1,50[&rate=5.803511128546874E-4]:1.789758779046E-1)[&rate=5.803511128546874E-4]:3.334913781083E-1,(44[&rate=5.803511128546874E-4]:4.926285039001E-1,47[&rate=5.803511128546874E-4]:4.980929847744E-1)[&rate=5.803511128546874E-4]:4.716115648427E-2)[&rate=5.803511128546874E-4]:3.199550362003E-3,51[&rate=5.803511128546874E-4]:5.211312872491E-1)[&rate=5.803511128546874E-4]:4.226781214368E-2,(46[&rate=5.803511128546874E-4]:5.339434407507E-1,(43[&rate=5.803511128546874E-4]:4.40950555805E-1,(41[&rate=5.803511128546874E-4]:1.000372070039E-1,(42[&rate=5.803511128546874E-4]:1.039766791871E-1,48[&rate=5.803511128546874E-4]:1.422280453073E-1)[&rate=5.803511128546874E-4]:1.525008691121E-3)[&rate=5.803511128546874E-4]:2.862685400581E-1)[&rate=5.803511128546874E-4]:9.299288494567E-2)[&rate=5.803511128546874E-4]:5.677806301361E-2)[&rate=5.803511128546874E-4]:1.048996417543E-1,45[&rate=5.803511128546874E-4]:6.874244242072E-1)[&rate=5.803511128546874E-4]:1.556668862303E-1)[&rate=5.803511128546874E-4]:9.713923074531E-2)[&rate=5.803511128546874E-4]:1.16737014865E-1,((((16[&rate=5.803511128546874E-4]:2.605759585857E0,146[&rate=5.803511128546874E-4]:6.404852389748E-1)[&rate=5.803511128546874E-4]:4.495470394112E-2,((((((((((15[&rate=5.803511128546874E-4]:3.725465743247E-1,10[&rate=5.803511128546874E-4]:3.341904099413E-1)[&rate=5.803511128546874E-4]:3.715382894678E-1,18[&rate=5.803511128546874E-4]:7.523040418748E-1)[&rate=5.803511128546874E-4]:2.991806235585E-2,6[&rate=5.803511128546874E-4]:7.192084056005E-1)[&rate=5.803511128546874E-4]:1.056295659577E-1,3[&rate=5.803511128546874E-4]:7.727831770378E-1)[&rate=5.803511128546874E-4]:1.104260539556E-2,((((92[&rate=5.803511128546874E-4]:6.473330369254E-2,(91[&rate=5.803511128546874E-4]:2.132696325134E-2,90[&rate=5.803511128546874E-4]:2.132696325134E-2)[&rate=5.803511128546874E-4]:4.34063404412E-2)[&rate=5.803511128546874E-4]:1.09568501689E-1,87[&rate=5.803511128546874E-4]:1.606031752446E-1)[&rate=5.803511128546874E-4]:3.427635062425E-2,(83[&rate=5.803511128546874E-4]:1.586610049662E-1,((85[&rate=5.803511128546874E-4]:1.125302821816E-1,86[&rate=5.803511128546874E-4]:1.125302821816E-1)[&rate=5.803511128546874E-4]:1.207449917769E-2,(93[&rate=5.803511128546874E-4]:4.00062791446E-2,84[&rate=5.803511128546874E-4]:2.630764900758E-2)[&rate=5.803511128546874E-4]:9.829713235173E-2)[&rate=5.803511128546874E-4]:3.405622360688E-2)[&rate=5.803511128546874E-4]:3.62185209026E-2)[&rate=5.803511128546874E-4]:9.407666181592E-2,(89[&rate=5.803511128546874E-4]:6.690283667652E-2,88[&rate=5.803511128546874E-4]:5.320420653951E-2)[&rate=5.803511128546874E-4]:2.357519811452E-1)[&rate=5.803511128546874E-4]:1.034595622146E0)[&rate=5.803511128546874E-4]:6.044870433305E-1,((((102[&rate=5.803511128546874E-4]:4.122927255082E-3,(24[&rate=5.803511128546874E-4]:9.844552648122E-1,(1[&rate=5.803511128546874E-4]:7.802723322623E-2,(28[&rate=5.803511128546874E-4]:7.35620904882E-1,21[&rate=5.803511128546874E-4]:7.109633706355E-1)[&rate=5.803511128546874E-4]:1.287076982072E-1)[&rate=5.803511128546874E-4]:1.256061137777E-1)[&rate=5.803511128546874E-4]:1.813114980592E-1)[&rate=5.803511128546874E-4]:4.810824522505E-2,((23[&rate=5.803511128546874E-4]:5.190074445729E-1,(20[&rate=5.803511128546874E-4]:3.251243508795E-1,25[&rate=5.803511128546874E-4]:3.443024330712E-1)[&rate=5.803511128546874E-4]:1.856639156114E-1)[&rate=5.803511128546874E-4]:2.679314688496E-1,(11[&rate=5.803511128546874E-4]:5.289453293317E-1,140[&rate=5.803511128546874E-4]:5.0976724714E-1)[&rate=5.803511128546874E-4]:1.730620772416E-1)[&rate=5.803511128546874E-4]:4.159771905643E-1)[&rate=5.803511128546874E-4]:5.272607266952E-2,(142[&rate=5.803511128546874E-4]:7.435860735342E-1,((141[&rate=5.803511128546874E-4]:1.633483177245E-2,145[&rate=5.803511128546874E-4]:1.907455780003E-2)[&rate=5.803511128546874E-4]:2.383633755956E-1,144[&rate=5.803511128546874E-4]:2.519584813407E-1)[&rate=5.803511128546874E-4]:4.861481401386E-1)[&rate=5.803511128546874E-4]:6.079465140812E-1)[&rate=5.803511128546874E-4]:5.759642269578E-3,((((113[&rate=5.803511128546874E-4]:7.104758322366E-1,(110[&rate=5.803511128546874E-4]:6.591402684884E-1,105[&rate=5.803511128546874E-4]:6.372224602693E-1)[&rate=5.803511128546874E-4]:4.585611169344E-2)[&rate=5.803511128546874E-4]:7.497262972225E-2,((9[&rate=5.803511128546874E-4]:5.049604300728E-1,112[&rate=5.803511128546874E-4]:5.131796081549E-1)[&rate=5.803511128546874E-4]:2.169877838996E-2,((4[&rate=5.803511128546874E-4]:6.661483006721E-2,30[&rate=5.803511128546874E-4]:2.392175697932E-1)[&rate=5.803511128546874E-4]:3.917928876717E-1,117[&rate=5.803511128546874E-4]:5.186816903417E-1)[&rate=5.803511128546874E-4]:1.893642223075E-2)[&rate=5.803511128546874E-4]:2.505700754139E-1)[&rate=5.803511128546874E-4]:6.503688718768E-2,(14[&rate=5.803511128546874E-4]:5.804200978101E-1,17[&rate=5.803511128546874E-4]:6.187762621938E-1)[&rate=5.803511128546874E-4]:2.700652513364E-1)[&rate=5.803511128546874E-4]:1.281809212227E-1,((((148[&rate=5.803511128546874E-4]:2.839039931951E-1,143[&rate=5.803511128546874E-4]:2.811642671678E-1)[&rate=5.803511128546874E-4]:3.588131178534E-1,116[&rate=5.803511128546874E-4]:6.043609466649E-1)[&rate=5.803511128546874E-4]:1.264601992323E-1,((139[&rate=5.803511128546874E-4]:8.247371950438E-1,104[&rate=5.803511128546874E-4]:6.329563731261E-1)[&rate=5.803511128546874E-4]:6.728581335251E-2,(111[&rate=5.803511128546874E-4]:1.614713088905E-1,106[&rate=5.803511128546874E-4]:1.450329527261E-1)[&rate=5.803511128546874E-4]:5.552092337525E-1)[&rate=5.803511128546874E-4]:9.085293202138E-2)[&rate=5.803511128546874E-4]:1.072633885951E-1,(((109[&rate=5.803511128546874E-4]:4.019124350684E-1,(114[&rate=5.803511128546874E-4]:2.763164249718E-1,107[&rate=5.803511128546874E-4]:3.365903975746E-1)[&rate=5.803511128546874E-4]:4.614395530209E-2)[&rate=5.803511128546874E-4]:6.92037180198E-2,108[&rate=5.803511128546874E-4]:4.491983448691E-1)[&rate=5.803511128546874E-4]:2.383621409779E-1,((19[&rate=5.803511128546874E-4]:2.585998667526E-1,13[&rate=5.803511128546874E-4]:2.202437023689E-1)[&rate=5.803511128546874E-4]:4.750734914839E-1,115[&rate=5.803511128546874E-4]:6.13125413031E-1)[&rate=5.803511128546874E-4]:1.690082624061E-2)[&rate=5.803511128546874E-4]:2.080582952208E-1)[&rate=5.803511128546874E-4]:5.838995505495E-2)[&rate=5.803511128546874E-4]:2.060232197896E-1)[&rate=5.803511128546874E-4]:2.80335664372E-1)[&rate=5.803511128546874E-4]:6.125792695175E-1,101[&rate=5.803511128546874E-4]:9.981523692538E-1)[&rate=5.803511128546874E-4]:3.793593154345E-1,(((31[&rate=5.803511128546874E-4]:8.769868264921E-1,(22[&rate=5.803511128546874E-4]:3.11003258058E-1,27[&rate=5.803511128546874E-4]:3.274416142224E-1)[&rate=5.803511128546874E-4]:5.11189047886E-1)[&rate=5.803511128546874E-4]:9.408486687059E-2,(26[&rate=5.803511128546874E-4]:7.718281191044E-1,(7[&rate=5.803511128546874E-4]:3.311011434855E-1,8[&rate=5.803511128546874E-4]:3.311011434855E-1)[&rate=5.803511128546874E-4]:3.338776605504E-1)[&rate=5.803511128546874E-4]:1.554079578199E-1)[&rate=5.803511128546874E-4]:1.393166528253E-1,2[&rate=5.803511128546874E-4]:8.829910859139E-1)[&rate=5.803511128546874E-4]:1.47808224261E0)[&rate=5.803511128546874E-4]:3.769732934885E-3,(147[&rate=5.803511128546874E-4]:4.056548448698E-1,(97[&rate=5.803511128546874E-4]:1.20541612332E-1,39[&rate=5.803511128546874E-4]:1.915798636982E-1)[&rate=5.803511128546874E-4]:1.566979319913E-1)[&rate=5.803511128546874E-4]:5.983946293993E-2)[&rate=5.803511128546874E-4]:1.451279335404E-2,40[&rate=5.803511128546874E-4]:4.226300519834E-1)[&rate=5.803511128546874E-4]:1.425913116975E-1)[&rate=5.803511128546874E-4]:4.929680183146E-2,((98[&rate=5.803511128546874E-4]:5.470817022993E-1,(96[&rate=5.803511128546874E-4]:2.988026126276E-1,99[&rate=5.803511128546874E-4]:3.343217383105E-1)[&rate=5.803511128546874E-4]:2.34617887486E-1)[&rate=5.803511128546874E-4]:9.00397491756E-2,(95[&rate=5.803511128546874E-4]:2.875641092794E-1,(100[&rate=5.803511128546874E-4]:8.723381626167E-2,94[&rate=5.803511128546874E-4]:8.723381626167E-2)[&rate=5.803511128546874E-4]:1.156308394657E-1)[&rate=5.803511128546874E-4]:3.604863039442E-1)[&rate=5.803511128546874E-4]:1.058120145838E-1)[&rate=5.803511128546874E-4]:1.94885773521E-1,38[&rate=5.803511128546874E-4]:7.410979281044E-1)[&rate=5.803511128546874E-4]:1.628641634626E-1)[&rate=5.803511128546874E-4]:1.655426815487E-1,((125[&rate=5.803511128546874E-4]:6.523258010512E-1,((53[&rate=5.803511128546874E-4]:7.071178323592E-1,(((103[&rate=5.803511128546874E-4]:6.320727398474E-1,((12[&rate=5.803511128546874E-4]:1.384067163127E-1,5[&rate=5.803511128546874E-4]:1.000505519293E-1)[&rate=5.803511128546874E-4]:1.370159961927E-1,29[&rate=5.803511128546874E-4]:3.82272027574E-1)[&rate=5.803511128546874E-4]:4.826774246022E-1)[&rate=5.803511128546874E-4]:1.357856915364E0,52[&rate=5.803511128546874E-4]:3.25635920651E-1)[&rate=5.803511128546874E-4]:3.365737995873E-1,((137[&rate=5.803511128546874E-4]:5.524164615077E-1,134[&rate=5.803511128546874E-4]:4.811835847955E-1)[&rate=5.803511128546874E-4]:2.920426194056E-1,133[&rate=5.803511128546874E-4]:8.033631905022E-1)[&rate=5.803511128546874E-4]:6.327293053929E-1)[&rate=5.803511128546874E-4]:5.310483343228E-2)[&rate=5.803511128546874E-4]:6.188193319805E-3,((((70[&rate=5.803511128546874E-4]:3.171197281483E-1,74[&rate=5.803511128546874E-4]:3.554758925318E-1)[&rate=5.803511128546874E-4]:6.23661117527E-2,76[&rate=5.803511128546874E-4]:4.178420042845E-1)[&rate=5.803511128546874E-4]:1.159328619504E-1,75[&rate=5.803511128546874E-4]:5.337748662349E-1)[&rate=5.803511128546874E-4]:1.313117432645E-1,((((78[&rate=5.803511128546874E-4]:2.487084845545E-2,72[&rate=5.803511128546874E-4]:2.953040236132E-3)[&rate=5.803511128546874E-4]:2.139164406841E-1,((71[&rate=5.803511128546874E-4]:6.785101966307E-3,79[&rate=5.803511128546874E-4]:3.418236224034E-2)[&rate=5.803511128546874E-4]:1.60729748703E-1,82[&rate=5.803511128546874E-4]:2.031312890254E-1)[&rate=5.803511128546874E-4]:4.387517819624E-2)[&rate=5.803511128546874E-4]:6.770320968383E-2,((81[&rate=5.803511128546874E-4]:1.601369659513E-2,80[&rate=5.803511128546874E-4]:1.601369659513E-2)[&rate=5.803511128546874E-4]:2.393405653075E-1,73[&rate=5.803511128546874E-4]:3.046693303957E-1)[&rate=5.803511128546874E-4]:4.291705883849E-2)[&rate=5.803511128546874E-4]:1.323628997336E-1,77[&rate=5.803511128546874E-4]:4.744698369131E-1)[&rate=5.803511128546874E-4]:1.851373205315E-1)[&rate=5.803511128546874E-4]:7.946824747917E-1)[&rate=5.803511128546874E-4]:1.494022890334E-1)[&rate=5.803511128546874E-4]:3.489860989086E-1,((57[&rate=5.803511128546874E-4]:3.989844556372E-1,((54[&rate=5.803511128546874E-4]:2.357488353161E-1,(37[&rate=5.803511128546874E-4]:2.905179445551E-1,58[&rate=5.803511128546874E-4]:2.71392261495E-1)[&rate=5.803511128546874E-4]:2.17336230015E-2)[&rate=5.803511128546874E-4]:7.278605641198E-2,(59[&rate=5.803511128546874E-4]:2.838392625282E-1,(56[&rate=5.803511128546874E-4]:1.454754497284E-1,55[&rate=5.803511128546874E-4]:1.454754497284E-1)[&rate=5.803511128546874E-4]:1.301670914882E-1)[&rate=5.803511128546874E-4]:6.294699532016E-2)[&rate=5.803511128546874E-4]:4.946595735172E-2)[&rate=5.803511128546874E-4]:1.020713039913E-1,68[&rate=5.803511128546874E-4]:4.491431913224E-1)[&rate=5.803511128546874E-4]:3.855020419706E-1)[&rate=5.803511128546874E-4]:1.802147310795E-1)[&rate=5.803511128546874E-4]:2.381439395084E-1,((((119[&rate=5.803511128546874E-4]:1.536655069007E0,((135[&rate=5.803511128546874E-4]:3.824900404996E-1,(138[&rate=5.803511128546874E-4]:1.845646431311E-1,136[&rate=5.803511128546874E-4]:5.305779381594E-2)[&rate=5.803511128546874E-4]:3.979253973685E-1)[&rate=5.803511128546874E-4]:1.618335335684E-1,120[&rate=5.803511128546874E-4]:7.963783685885E-1)[&rate=5.803511128546874E-4]:6.443862894597E-1)[&rate=5.803511128546874E-4]:3.972527921781E-1,126[&rate=5.803511128546874E-4]:1.148205338541E0)[&rate=5.803511128546874E-4]:3.00982369806E-1,66[&rate=5.803511128546874E-4]:2.020135186624E-1)[&rate=5.803511128546874E-4]:1.593152128693E-1,(((124[&rate=5.803511128546874E-4]:2.198894399369E-1,123[&rate=5.803511128546874E-4]:2.226216803741E-1)[&rate=5.803511128546874E-4]:2.345647559127E-2,122[&rate=5.803511128546874E-4]:2.460781559653E-1)[&rate=5.803511128546874E-4]:4.435629736085E-1,67[&rate=5.803511128546874E-4]:1.883685792332E-1)[&rate=5.803511128546874E-4]:1.729601522985E-1)[&rate=5.803511128546874E-4]:3.43954534577E-1)[&rate=5.803511128546874E-4]:1.593607450683E-1,34[&rate=5.803511128546874E-4]:1.630312546886E-3)[&rate=5.803511128546874E-4]:2.458935585098E-2,32[&rate=5.803511128546874E-4]:4.301860178783E-3)[&rate=5.803511128546874E-4]:8.896353522687E-3,33[&rate=5.803511128546874E-4]:1.867766575618E-2);
tree STATE_28350000 [&joint=-20968.225713980562,lnP=-20968.225713980562] = [&R] (((34[&rate=6.505883609709321E-4]:3.220418058785E-3,((((127[&rate=6.505883609709321E-4]:2.540673419727E0,(36[&rate=6.505883609709321E-4]:8.07047300421E-3,((128[&rate=6.505883609709321E-4]:1.275329482137E0,(((118[&rate=6.505883609709321E-4]:4.124378377832E-1,69[&rate=6.505883609709321E-4]:4.233967418929E-1)[&rate=6.505883609709321E-4]:2.383897258189E-1,(131[&rate=6.505883609709321E-4]:2.6294760247E-1,((132[&rate=6.505883609709321E-4]:6.954975849017E-2,129[&rate=6.505883609709321E-4]:6.681003246282E-2)[&rate=6.505883609709321E-4]:6.39845026237E-2,130[&rate=6.505883609709321E-4]:1.307945350865E-1)[&rate=6.505883609709321E-4]:1.294133413561E-1)[&rate=6.505883609709321E-4]:2.536333857896E-1)[&rate=6.505883609709321E-4]:7.408594794462E-1,(((65[&rate=6.505883609709321E-4]:1.566119874383E-1,64[&rate=6.505883609709321E-4]:3.07296918945E-1)[&rate=6.505883609709321E-4]:1.701319011602E-1,(62[&rate=6.505883609709321E-4]:3.204072003153E-1,60[&rate=6.505883609709321E-4]:1.286263783975E-1)[&rate=6.505883609709321E-4]:1.98117510201E-1)[&rate=6.505883609709321E-4]:1.916908797653E-1,(63[&rate=6.505883609709321E-4]:3.496854961429E-2,61[&rate=6.505883609709321E-4]:7.606444002534E-2)[&rate=6.505883609709321E-4]:6.341511502562E-1)[&rate=6.505883609709321E-4]:6.814714527667E-1)[&rate=6.505883609709321E-4]:2.336846648552E-2)[&rate=6.505883609709321E-4]:1.79247928371E-1,((((49[&rate=6.505883609709321E-4]:3.249004331139E-1,50[&rate=6.505883609709321E-4]:3.249004331139E-1)[&rate=6.505883609709321E-4]:8.16679384488E-2,((((42[&rate=6.505883609709321E-4]:8.6414863915E-2,48[&rate=6.505883609709321E-4]:1.246662300352E-1)[&rate=6.505883609709321E-4]:2.069695924118E-1,41[&rate=6.505883609709321E-4]:2.879199754525E-1)[&rate=6.505883609709321E-4]:2.955628680472E-2,46[&rate=6.505883609709321E-4]:3.721210710002E-1)[&rate=6.505883609709321E-4]:9.685552469275E-3,43[&rate=6.505883609709321E-4]:3.818066234695E-1)[&rate=6.505883609709321E-4]:5.754863333891E-2)[&rate=6.505883609709321E-4]:3.061985904981E-2,51[&rate=6.505883609709321E-4]:4.426527114867E-1)[&rate=6.505883609709321E-4]:2.203876534516E-3,(45[&rate=6.505883609709321E-4]:4.42277268579E-1,(44[&rate=6.505883609709321E-4]:3.491318634166E-1,47[&rate=6.505883609709321E-4]:3.545963442908E-1)[&rate=6.505883609709321E-4]:9.587764559954E-2)[&rate=6.505883609709321E-4]:2.170500250238E-2)[&rate=6.505883609709321E-4]:2.171989271348E-1)[&rate=6.505883609709321E-4]:3.568484331867E-2)[&rate=6.505883609709321E-4]:1.205500151736E-2)[&rate=6.505883609709321E-4]:1.729208786563E-1,(35[&rate=6.505883609709321E-4]:1.715311654762E-3,121[&rate=6.505883609709321E-4]:2.127742708915E0)[&rate=6.505883609709321E-4]:1.447556990574E-1)[&rate=6.505883609709321E-4]:1.997844804213E-1,(((((147[&rate=6.505883609709321E-4]:4.029153564238E-1,(((((((24[&rate=6.505883609709321E-4]:9.203459381561E-1,((28[&rate=6.505883609709321E-4]:6.477191433859E-1,21[&rate=6.505883609709321E-4]:6.230616091394E-1)[&rate=6.505883609709321E-4]:1.766132927023E-1,1[&rate=6.505883609709321E-4]:3.803106622527E-2)[&rate=6.505883609709321E-4]:1.014929541226E-1)[&rate=6.505883609709321E-4]:1.430926352048E-1,((23[&rate=6.505883609709321E-4]:4.502940537056E-1,(20[&rate=6.505883609709321E-4]:4.345538269111E-1,25[&rate=6.505883609709321E-4]:4.537319091028E-1)[&rate=6.505883609709321E-4]:7.521048712496E-3)[&rate=6.505883609709321E-4]:3.413645992265E-1,(140[&rate=6.505883609709321E-4]:5.174050241886E-1,11[&rate=6.505883609709321E-4]:5.365831063803E-1)[&rate=6.505883609709321E-4]:1.701440397026E-1)[&rate=6.505883609709321E-4]:2.608210163191E-1)[&rate=6.505883609709321E-4]:1.780001857827E-1,102[&rate=6.505883609709321E-4]:7.979492352729E-2)[&rate=6.505883609709321E-4]:1.09709640944E-1,((142[&rate=6.505883609709321E-4]:5.663689888026E-1,((145[&rate=6.505883609709321E-4]:1.791027871915E-1,141[&rate=6.505883609709321E-4]:1.76363061164E-1)[&rate=6.505883609709321E-4]:3.378090918889E-1,144[&rate=6.505883609709321E-4]:5.114324270255E-1)[&rate=6.505883609709321E-4]:4.945710972214E-2)[&rate=6.505883609709321E-4]:7.763925566905E-1,(((110[&rate=6.505883609709321E-4]:6.458578709337E-1,(113[&rate=6.505883609709321E-4]:4.214388466664E-1,105[&rate=6.505883609709321E-4]:3.940415863926E-1)[&rate=6.505883609709321E-4]:2.29898476322E-1)[&rate=6.505883609709321E-4]:1.467152215332E-1,(((112[&rate=6.505883609709321E-4]:4.531180071915E-1,117[&rate=6.505883609709321E-4]:4.55857733219E-1)[&rate=6.505883609709321E-4]:1.873259926797E-1,9[&rate=6.505883609709321E-4]:6.322248217891E-1)[&rate=6.505883609709321E-4]:6.87490240812E-2,((4[&rate=6.505883609709321E-4]:1.293962344425E-1,30[&rate=6.505883609709321E-4]:3.019989741685E-1)[&rate=6.505883609709321E-4]:4.043988100853E-1,(14[&rate=6.505883609709321E-4]:4.115764240917E-1,17[&rate=6.505883609709321E-4]:4.499325884754E-1)[&rate=6.505883609709321E-4]:1.797528670113E-1)[&rate=6.505883609709321E-4]:1.178637328493E-1)[&rate=6.505883609709321E-4]:8.885952056936E-2)[&rate=6.505883609709321E-4]:1.897564645966E-1,(((19[&rate=6.505883609709321E-4]:4.373662134437E-1,13[&rate=6.505883609709321E-4]:3.9901004906E-1)[&rate=6.505883609709321E-4]:2.641111220155E-1,(115[&rate=6.505883609709321E-4]:5.559443819435E-1,(108[&rate=6.505883609709321E-4]:4.463444740129E-1,(109[&rate=6.505883609709321E-4]:3.826378601233E-1,(107[&rate=6.505883609709321E-4]:3.483534216694E-1,114[&rate=6.505883609709321E-4]:2.880794490666E-1)[&rate=6.505883609709321E-4]:1.510635626216E-2)[&rate=6.505883609709321E-4]:8.562442210871E-2)[&rate=6.505883609709321E-4]:1.67134154506E-1)[&rate=6.505883609709321E-4]:2.498500831015E-2)[&rate=6.505883609709321E-4]:1.827387528723E-1,((((139[&rate=6.505883609709321E-4]:2.863050698441E-1,111[&rate=6.505883609709321E-4]:1.109626040908E-1)[&rate=6.505883609709321E-4]:2.94221320869E-1,(106[&rate=6.505883609709321E-4]:1.010227921994E-1,104[&rate=6.505883609709321E-4]:1.010227921994E-1)[&rate=6.505883609709321E-4]:2.87722776596E-1)[&rate=6.505883609709321E-4]:2.187036335479E-1,116[&rate=6.505883609709321E-4]:5.471752297405E-1)[&rate=6.505883609709321E-4]:1.211739027371E-1,(148[&rate=6.505883609709321E-4]:3.6263592945E-1,143[&rate=6.505883609709321E-4]:3.598962034226E-1)[&rate=6.505883609709321E-4]:3.440693674113E-1)[&rate=6.505883609709321E-4]:9.531901064842E-2)[&rate=6.505883609709321E-4]:1.419490851704E-1)[&rate=6.505883609709321E-4]:1.823497966486E-1)[&rate=6.505883609709321E-4]:9.331836144402E-2)[&rate=6.505883609709321E-4]:6.764269992708E-2,(3[&rate=6.505883609709321E-4]:5.700447946493E-1,(((18[&rate=6.505883609709321E-4]:4.089569642711E-1,(15[&rate=6.505883609709321E-4]:1.553395886335E-1,10[&rate=6.505883609709321E-4]:1.169834242501E-1)[&rate=6.505883609709321E-4]:2.453981975553E-1)[&rate=6.505883609709321E-4]:9.669151002066E-3,6[&rate=6.505883609709321E-4]:3.55612416643E-1)[&rate=6.505883609709321E-4]:2.500547122757E-1,(((92[&rate=6.505883609709321E-4]:1.07193441734E-1,(91[&rate=6.505883609709321E-4]:3.656714730405E-2,90[&rate=6.505883609709321E-4]:3.656714730405E-2)[&rate=6.505883609709321E-4]:7.062629442992E-2)[&rate=6.505883609709321E-4]:5.335373816398E-2,((85[&rate=6.505883609709321E-4]:9.19711179377E-2,93[&rate=6.505883609709321E-4]:1.056697480747E-1)[&rate=6.505883609709321E-4]:4.452534621933E-2,(84[&rate=6.505883609709321E-4]:8.917898909544E-2,(86[&rate=6.505883609709321E-4]:5.178601861047E-2,83[&rate=6.505883609709321E-4]:5.178601861047E-2)[&rate=6.505883609709321E-4]:3.739297048497E-2)[&rate=6.505883609709321E-4]:4.731747506159E-2)[&rate=6.505883609709321E-4]:1.035208560391E-2)[&rate=6.505883609709321E-4]:1.05835461437E-1,((89[&rate=6.505883609709321E-4]:9.103739640003E-2,88[&rate=6.505883609709321E-4]:7.733876626302E-2)[&rate=6.505883609709321E-4]:1.540169749788E-1,87[&rate=6.505883609709321E-4]:2.313557412418E-1)[&rate=6.505883609709321E-4]:2.132826995619E-2)[&rate=6.505883609709321E-4]:8.406543505974E-1)[&rate=6.505883609709321E-4]:1.64324602511E-2)[&rate=6.505883609709321E-4]:6.843627437217E-1)[&rate=6.505883609709321E-4]:3.353379695867E-1,101[&rate=6.505883609709321E-4]:5.870057819302E-1)[&rate=6.505883609709321E-4]:3.003916843251E-1,(((31[&rate=6.505883609709321E-4]:5.076321767612E-1,(26[&rate=6.505883609709321E-4]:4.294209080408E-1,(7[&rate=6.505883609709321E-4]:1.625082173364E-1,8[&rate=6.505883609709321E-4]:1.625082173364E-1)[&rate=6.505883609709321E-4]:1.600633756359E-1)[&rate=6.505883609709321E-4]:3.437565228194E-2)[&rate=6.505883609709321E-4]:5.185626000242E-3,(22[&rate=6.505883609709321E-4]:3.214712495412E-1,27[&rate=6.505883609709321E-4]:3.379096057056E-1)[&rate=6.505883609709321E-4]:1.365520326721E-1)[&rate=6.505883609709321E-4]:3.376969969854E-1,2[&rate=6.505883609709321E-4]:6.231175394727E-1)[&rate=6.505883609709321E-4]:1.247841570618E0)[&rate=6.505883609709321E-4]:4.31304999982E-1)[&rate=6.505883609709321E-4]:1.697839655838E-1,((98[&rate=6.505883609709321E-4]:4.458183465372E-1,(96[&rate=6.505883609709321E-4]:3.710977923589E-1,99[&rate=6.505883609709321E-4]:4.066169180418E-1)[&rate=6.505883609709321E-4]:6.105935199261E-2)[&rate=6.505883609709321E-4]:3.240907147665E-2,(95[&rate=6.505883609709321E-4]:2.312064771013E-1,(94[&rate=6.505883609709321E-4]:9.106005444953E-2,100[&rate=6.505883609709321E-4]:9.106005444953E-2)[&rate=6.505883609709321E-4]:5.544696909969E-2)[&rate=6.505883609709321E-4]:2.579499026613E-1)[&rate=6.505883609709321E-4]:1.655101553597E-1)[&rate=6.505883609709321E-4]:6.580644120535E-2,((146[&rate=6.505883609709321E-4]:6.383800571233E-1,16[&rate=6.505883609709321E-4]:2.603654404006E0)[&rate=6.505883609709321E-4]:5.171715052376E-2,40[&rate=6.505883609709321E-4]:5.698786284121E-1)[&rate=6.505883609709321E-4]:1.12500856205E-2)[&rate=6.505883609709321E-4]:3.215720250917E-2,(97[&rate=6.505883609709321E-4]:3.317368781997E-1,39[&rate=6.505883609709321E-4]:4.027751295659E-1)[&rate=6.505883609709321E-4]:2.105107869759E-1)[&rate=6.505883609709321E-4]:9.469720287987E-2,38[&rate=6.505883609709321E-4]:6.396771084926E-1)[&rate=6.505883609709321E-4]:3.089438291563E-1)[&rate=6.505883609709321E-4]:2.611100497749E-1,(((((58[&rate=6.505883609709321E-4]:2.899144448879E-1,(59[&rate=6.505883609709321E-4]:2.19313334655E-1,(37[&rate=6.505883609709321E-4]:2.317486627076E-1,(54[&rate=6.505883609709321E-4]:1.522955510459E-1,57[&rate=6.505883609709321E-4]:1.932791576033E-1)[&rate=6.505883609709321E-4]:2.95037942122E-3)[&rate=6.505883609709321E-4]:2.581603806766E-2)[&rate=6.505883609709321E-4]:5.147542717277E-2)[&rate=6.505883609709321E-4]:1.819856014123E-2,(55[&rate=6.505883609709321E-4]:2.193222253129E-1,56[&rate=6.505883609709321E-4]:2.193222253129E-1)[&rate=6.505883609709321E-4]:6.146837534448E-2)[&rate=6.505883609709321E-4]:4.965256372709E-1,68[&rate=6.505883609709321E-4]:7.36332631371E-1)[&rate=6.505883609709321E-4]:2.981133454129E-1,(125[&rate=6.505883609709321E-4]:7.094973180592E-1,((53[&rate=6.505883609709321E-4]:4.452181905834E-1,(((133[&rate=6.505883609709321E-4]:3.638893792582E-1,(137[&rate=6.505883609709321E-4]:3.733881681948E-1,134[&rate=6.505883609709321E-4]:3.021552914826E-1)[&rate=6.505883609709321E-4]:3.159710147447E-2)[&rate=6.505883609709321E-4]:6.583834658768E-1,(103[&rate=6.505883609709321E-4]:5.95455916123E-1,((12[&rate=6.505883609709321E-4]:1.950700865639E-1,5[&rate=6.505883609709321E-4]:1.567139221804E-1)[&rate=6.505883609709321E-4]:2.420935126942E-1,29[&rate=6.505883609709321E-4]:5.440129143266E-1)[&rate=6.505883609709321E-4]:2.843197141252E-1)[&rate=6.505883609709321E-4]:1.317227887916E0)[&rate=6.505883609709321E-4]:8.449352492246E-2,52[&rate=6.505883609709321E-4]:3.328835944006E-1)[&rate=6.505883609709321E-4]:1.205313174942E-1)[&rate=6.505883609709321E-4]:1.424232767008E-1,((75[&rate=6.505883609709321E-4]:4.450496222941E-1,(76[&rate=6.505883609709321E-4]:4.042088750481E-1,(70[&rate=6.505883609709321E-4]:3.378853683417E-1,74[&rate=6.505883609709321E-4]:3.762415327252E-1)[&rate=6.505883609709321E-4]:2.796734232285E-2)[&rate=6.505883609709321E-4]:4.084074724609E-2)[&rate=6.505883609709321E-4]:5.129251699018E-1,(71[&rate=6.505883609709321E-4]:4.093581937579E-1,(((79[&rate=6.505883609709321E-4]:1.549782929127E-1,(78[&rate=6.505883609709321E-4]:1.19478366047E-1,72[&rate=6.505883609709321E-4]:9.756055782764E-2)[&rate=6.505883609709321E-4]:3.54999268657E-2)[&rate=6.505883609709321E-4]:1.620589325292E-1,82[&rate=6.505883609709321E-4]:3.252564035239E-1)[&rate=6.505883609709321E-4]:1.768184357894E-2,((73[&rate=6.505883609709321E-4]:2.016813605388E-1,77[&rate=6.505883609709321E-4]:1.962019084841E-1)[&rate=6.505883609709321E-4]:1.034714376366E-1,(81[&rate=6.505883609709321E-4]:4.972940860184E-3,80[&rate=6.505883609709321E-4]:4.972940860184E-3)[&rate=6.505883609709321E-4]:2.508647888221E-1)[&rate=6.505883609709321E-4]:7.066216125615E-2)[&rate=6.505883609709321E-4]:1.020363850111E-1)[&rate=6.505883609709321E-4]:4.801234477532E-1)[&rate=6.505883609709321E-4]:3.761297337003E-1)[&rate=6.505883609709321E-4]:3.322383644363E-1)[&rate=6.505883609709321E-4]:4.916153253914E-1)[&rate=6.505883609709321E-4]:7.209030834771E-2,((((124[&rate=6.505883609709321E-4]:1.432550588177E-1,122[&rate=6.505883609709321E-4]:1.459872992548E-1)[&rate=6.505883609709321E-4]:3.676780357386E-2,123[&rate=6.505883609709321E-4]:1.827551028286E-1)[&rate=6.505883609709321E-4]:4.928956011214E-1,67[&rate=6.505883609709321E-4]:1.743781536093E-1)[&rate=6.505883609709321E-4]:1.089527968178E-1,(66[&rate=6.505883609709321E-4]:1.938712694187E-1,((126[&rate=6.505883609709321E-4]:9.021616418186E-1,((135[&rate=6.505883609709321E-4]:3.568016102575E-1,(138[&rate=6.505883609709321E-4]:1.832538069732E-1,136[&rate=6.505883609709321E-4]:5.174695765797E-2)[&rate=6.505883609709321E-4]:3.735478032844E-1)[&rate=6.505883609709321E-4]:4.520746069977E-1,120[&rate=6.505883609709321E-4]:1.060931011776E0)[&rate=6.505883609709321E-4]:5.310427417277E-1)[&rate=6.505883609709321E-4]:1.349731580558E-1,119[&rate=6.505883609709321E-4]:1.822837322518E0)[&rate=6.505883609709321E-4]:4.039106592294E-1)[&rate=6.505883609709321E-4]:8.945968100845E-2)[&rate=6.505883609709321E-4]:2.754846969322E-1)[&rate=6.505883609709321E-4]:4.854989354904E-2)[&rate=6.505883609709321E-4]:2.588685757805E-1)[&rate=6.505883609709321E-4]:1.818894400401E-2,33[&rate=6.505883609709321E-4]:4.971005898419E-3)[&rate=6.505883609709321E-4]:1.409826708676E-3,32[&rate=6.505883609709321E-4]:9.013805523805E-4);
tree STATE_28440000 [&joint=-20963.684714793817,lnP=-20963.684714793817] = [&R] (((34[&rate=5.975805109649447E-4]:2.743512264891E-2,(((67[&rate=5.975805109649447E-4]:3.815579193262E-1,((124[&rate=5.975805109649447E-4]:1.516897330544E-1,123[&rate=5.975805109649447E-4]:1.544219734916E-1)[&rate=5.975805109649447E-4]:1.441695974542E-1,122[&rate=5.975805109649447E-4]:2.985915709457E-1)[&rate=5.975805109649447E-4]:5.842388987212E-1)[&rate=5.975805109649447E-4]:8.925105902415E-2,((126[&rate=5.975805109649447E-4]:1.102791455911E0,((119[&rate=5.975805109649447E-4]:1.771459849876E0,(135[&rate=5.975805109649447E-4]:1.923120599763E-1,(138[&rate=5.975805109649447E-4]:1.592734109497E-1,136[&rate=5.975805109649447E-4]:2.776656163451E-2)[&rate=5.975805109649447E-4]:2.330386490266E-1)[&rate=5.975805109649447E-4]:1.23120258442E0)[&rate=5.975805109649447E-4]:3.866232860744E-3,120[&rate=5.975805109649447E-4]:1.679435671778E0)[&rate=5.975805109649447E-4]:1.131678958185E-1)[&rate=5.975805109649447E-4]:5.872305387079E-1,66[&rate=5.975805109649447E-4]:4.42847804934E-1)[&rate=5.975805109649447E-4]:2.796117341633E-2)[&rate=5.975805109649447E-4]:3.20103130239E-1,((((((55[&rate=5.975805109649447E-4]:9.576000467947E-2,56[&rate=5.975805109649447E-4]:9.576000467947E-2)[&rate=5.975805109649447E-4]:8.382208366055E-2,((37[&rate=5.975805109649447E-4]:1.919649584983E-1,58[&rate=5.975805109649447E-4]:1.728392754382E-1)[&rate=5.975805109649447E-4]:1.989085848845E-2,(59[&rate=5.975805109649447E-4]:6.36324709581E-2,54[&rate=5.975805109649447E-4]:2.538110483788E-2)[&rate=5.975805109649447E-4]:1.099719799085E-1)[&rate=5.975805109649447E-4]:1.417435878507E-2)[&rate=5.975805109649447E-4]:1.11562097051E-1,57[&rate=5.975805109649447E-4]:3.020731471398E-1)[&rate=5.975805109649447E-4]:1.908983209592E-1,68[&rate=5.975805109649447E-4]:4.410588997929E-1)[&rate=5.975805109649447E-4]:6.024819502138E-1,(125[&rate=5.975805109649447E-4]:9.055122113428E-1,((((137[&rate=5.975805109649447E-4]:4.340149451335E-1,134[&rate=5.975805109649447E-4]:3.627820684213E-1)[&rate=5.975805109649447E-4]:5.986596772273E-3,133[&rate=5.975805109649447E-4]:3.989056514947E-1)[&rate=5.975805109649447E-4]:1.081702277756E0,(((70[&rate=5.975805109649447E-4]:4.16802516678E-1,(74[&rate=5.975805109649447E-4]:3.640832264755E-1,76[&rate=5.975805109649447E-4]:3.640832264755E-1)[&rate=5.975805109649447E-4]:9.107545458597E-2)[&rate=5.975805109649447E-4]:5.201830781634E-2,75[&rate=5.975805109649447E-4]:5.071769888778E-1)[&rate=5.975805109649447E-4]:3.211554332876E-1,((77[&rate=5.975805109649447E-4]:5.570771984387E-1,(81[&rate=5.975805109649447E-4]:3.203947601113E-1,(71[&rate=5.975805109649447E-4]:2.071284649277E-2,80[&rate=5.975805109649447E-4]:3.98909286845E-2)[&rate=5.975805109649447E-4]:2.805038314268E-1)[&rate=5.975805109649447E-4]:1.928468218891E-1)[&rate=5.975805109649447E-4]:1.970271510482E-2,(73[&rate=5.975805109649447E-4]:4.085676330294E-1,(82[&rate=5.975805109649447E-4]:3.349096439364E-1,(79[&rate=5.975805109649447E-4]:3.081503965587E-1,(78[&rate=5.975805109649447E-4]:5.660212550294E-2,72[&rate=5.975805109649447E-4]:3.468431728362E-2)[&rate=5.975805109649447E-4]:2.515482710558E-1)[&rate=5.975805109649447E-4]:1.854006929567E-2)[&rate=5.975805109649447E-4]:4.078127676422E-2)[&rate=5.975805109649447E-4]:1.736917325689E-1)[&rate=5.975805109649447E-4]:2.460730565671E-1)[&rate=5.975805109649447E-4]:6.166590687297E-1)[&rate=5.975805109649447E-4]:9.680007265558E-2,(53[&rate=5.975805109649447E-4]:7.777649427332E-1,((103[&rate=5.975805109649447E-4]:4.443814866484E-1,((12[&rate=5.975805109649447E-4]:2.220700966148E-1,5[&rate=5.975805109649447E-4]:1.837139322314E-1)[&rate=5.975805109649447E-4]:1.821443422013E-1,29[&rate=5.975805109649447E-4]:5.110637538847E-1)[&rate=5.975805109649447E-4]:1.661944450925E-1)[&rate=5.975805109649447E-4]:1.654661064415E0,52[&rate=5.975805109649447E-4]:4.347488165029E-1)[&rate=5.975805109649447E-4]:3.512128475417E-1)[&rate=5.975805109649447E-4]:1.756356220542E-2)[&rate=5.975805109649447E-4]:3.205662200654E-1)[&rate=5.975805109649447E-4]:3.046953053307E-1)[&rate=5.975805109649447E-4]:1.079055806073E-1,((((36[&rate=5.975805109649447E-4]:3.829588464926E-2,(121[&rate=5.975805109649447E-4]:1.656141405792E0,127[&rate=5.975805109649447E-4]:2.097237296203E0)[&rate=5.975805109649447E-4]:4.616065336518E-1)[&rate=5.975805109649447E-4]:1.937074080056E-2,(((((132[&rate=5.975805109649447E-4]:2.246292453841E-1,129[&rate=5.975805109649447E-4]:2.218895193568E-1)[&rate=5.975805109649447E-4]:2.318161460389E-2,(130[&rate=5.975805109649447E-4]:5.859042022527E-2,131[&rate=5.975805109649447E-4]:6.133014625263E-2)[&rate=5.975805109649447E-4]:1.864807137354E-1)[&rate=5.975805109649447E-4]:4.129709792491E-1,(69[&rate=5.975805109649447E-4]:7.707455433038E-1,118[&rate=5.975805109649447E-4]:7.597866391941E-1)[&rate=5.975805109649447E-4]:3.52417753856E-2)[&rate=5.975805109649447E-4]:6.445872271786E-1,(((((62[&rate=5.975805109649447E-4]:7.203321359614E-2,64[&rate=5.975805109649447E-4]:3.09373231851E-2)[&rate=5.975805109649447E-4]:1.325707215868E-1,60[&rate=5.975805109649447E-4]:1.282311326523E-2)[&rate=5.975805109649447E-4]:2.486807905663E-1,65[&rate=5.975805109649447E-4]:2.615039038315E-1)[&rate=5.975805109649447E-4]:3.939590245982E-1,(63[&rate=5.975805109649447E-4]:1.72691338847E-1,61[&rate=5.975805109649447E-4]:2.13787229258E-1)[&rate=5.975805109649447E-4]:6.334565210894E-1)[&rate=5.975805109649447E-4]:5.379391163553E-1,128[&rate=5.975805109649447E-4]:1.245456839306E0)[&rate=5.975805109649447E-4]:5.44327750555E-2)[&rate=5.975805109649447E-4]:2.227459616461E-1,(45[&rate=5.975805109649447E-4]:5.834788776896E-1,(((43[&rate=5.975805109649447E-4]:3.434843325418E-1,46[&rate=5.975805109649447E-4]:3.434843325418E-1)[&rate=5.975805109649447E-4]:2.533119062843E-2,(41[&rate=5.975805109649447E-4]:2.539174611093E-1,(48[&rate=5.975805109649447E-4]:1.524359095196E-1,42[&rate=5.975805109649447E-4]:1.141845433993E-1)[&rate=5.975805109649447E-4]:1.451973985843E-1)[&rate=5.975805109649447E-4]:6.025325331796E-2)[&rate=5.975805109649447E-4]:2.030384514841E-1,((47[&rate=5.975805109649447E-4]:3.686977696516E-1,(51[&rate=5.975805109649447E-4]:3.184132617515E-1,44[&rate=5.975805109649447E-4]:3.402711852488E-1)[&rate=5.975805109649447E-4]:2.296210352864E-2)[&rate=5.975805109649447E-4]:1.985563830466E-1,(50[&rate=5.975805109649447E-4]:3.989302716031E-1,49[&rate=5.975805109649447E-4]:3.989302716031E-1)[&rate=5.975805109649447E-4]:1.355369958494E-1)[&rate=5.975805109649447E-4]:4.599821956157E-3)[&rate=5.975805109649447E-4]:1.982162434655E-2)[&rate=5.975805109649447E-4]:1.657604860262E-1)[&rate=5.975805109649447E-4]:1.722283026464E-2)[&rate=5.975805109649447E-4]:5.235424039213E-2,35[&rate=5.975805109649447E-4]:6.344552337619E-2)[&rate=5.975805109649447E-4]:2.090502527342E-1,(((((95[&rate=5.975805109649447E-4]:5.142175565866E-1,(94[&rate=5.975805109649447E-4]:2.959078750105E-1,100[&rate=5.975805109649447E-4]:2.959078750105E-1)[&rate=5.975805109649447E-4]:1.33610228024E-1)[&rate=5.975805109649447E-4]:1.642249385151E-1,99[&rate=5.975805109649447E-4]:6.893714568503E-1)[&rate=5.975805109649447E-4]:2.644546450268E-3,((98[&rate=5.975805109649447E-4]:2.803071735152E-1,97[&rate=5.975805109649447E-4]:8.085362160268E-2)[&rate=5.975805109649447E-4]:3.490441070142E-1,96[&rate=5.975805109649447E-4]:6.156900783437E-1)[&rate=5.975805109649447E-4]:4.080679927393E-2)[&rate=5.975805109649447E-4]:6.602114511967E-2,((((((((18[&rate=5.975805109649447E-4]:4.471278353124E-1,3[&rate=5.975805109649447E-4]:3.320593421618E-1)[&rate=5.975805109649447E-4]:2.666367206922E-1,(((15[&rate=5.975805109649447E-4]:4.712055128904E-1,10[&rate=5.975805109649447E-4]:4.328493485069E-1)[&rate=5.975805109649447E-4]:5.703136590569E-2,6[&rate=5.975805109649447E-4]:4.734423582482E-1)[&rate=5.975805109649447E-4]:7.827358824426E-2,((((92[&rate=5.975805109649447E-4]:2.312904663365E-2,(91[&rate=5.975805109649447E-4]:8.061638586296E-3,90[&rate=5.975805109649447E-4]:8.061638586296E-3)[&rate=5.975805109649447E-4]:1.506740804736E-2)[&rate=5.975805109649447E-4]:5.964694142416E-2,87[&rate=5.975805109649447E-4]:6.90773579208E-2)[&rate=5.975805109649447E-4]:8.589349410532E-2,(83[&rate=5.975805109649447E-4]:1.090766318989E-1,(((93[&rate=5.975805109649447E-4]:4.045262779656E-2,84[&rate=5.975805109649447E-4]:2.675399765954E-2)[&rate=5.975805109649447E-4]:9.697627370936E-3,86[&rate=5.975805109649447E-4]:3.645162503048E-2)[&rate=5.975805109649447E-4]:4.901238483873E-2,85[&rate=5.975805109649447E-4]:8.546400986921E-2)[&rate=5.975805109649447E-4]:2.361262202965E-2)[&rate=5.975805109649447E-4]:4.589422012727E-2)[&rate=5.975805109649447E-4]:3.311858861195E-2,(89[&rate=5.975805109649447E-4]:8.233652361757E-2,88[&rate=5.975805109649447E-4]:6.863789348055E-2)[&rate=5.975805109649447E-4]:1.194515471575E-1)[&rate=5.975805109649447E-4]:8.512977387311E-1)[&rate=5.975805109649447E-4]:9.903491088196E-2)[&rate=5.975805109649447E-4]:7.756313462037E-1,(((102[&rate=5.975805109649447E-4]:5.322188981334E-2,(((25[&rate=5.975805109649447E-4]:3.369735989411E-1,20[&rate=5.975805109649447E-4]:3.177955167494E-1)[&rate=5.975805109649447E-4]:4.769068484769E-2,23[&rate=5.975805109649447E-4]:3.737053796792E-1)[&rate=5.975805109649447E-4]:1.735859922328E-1,(11[&rate=5.975805109649447E-4]:3.691639849864E-1,140[&rate=5.975805109649447E-4]:3.499859027946E-1)[&rate=5.975805109649447E-4]:9.319588007639E-2)[&rate=5.975805109649447E-4]:6.566154494081E-1)[&rate=5.975805109649447E-4]:7.088990284677E-2,(24[&rate=5.975805109649447E-4]:1.091744657555E0,(1[&rate=5.975805109649447E-4]:7.881773447471E-2,(28[&rate=5.975805109649447E-4]:6.616574557036E-1,21[&rate=5.975805109649447E-4]:6.369999214571E-1)[&rate=5.975805109649447E-4]:2.034616486341E-1)[&rate=5.975805109649447E-4]:2.321050052721E-1)[&rate=5.975805109649447E-4]:1.940109707214E-1)[&rate=5.975805109649447E-4]:2.045906483979E-1,((((144[&rate=5.975805109649447E-4]:3.007376523436E-1,141[&rate=5.975805109649447E-4]:3.034773783709E-1)[&rate=5.975805109649447E-4]:4.077115912234E-2,145[&rate=5.975805109649447E-4]:3.469882635208E-1)[&rate=5.975805109649447E-4]:1.998589980527E-1,142[&rate=5.975805109649447E-4]:5.468472615736E-1)[&rate=5.975805109649447E-4]:7.236483133716E-1,(((((19[&rate=5.975805109649447E-4]:6.798454766113E-1,13[&rate=5.975805109649447E-4]:6.414893122276E-1)[&rate=5.975805109649447E-4]:6.257389946075E-2,((114[&rate=5.975805109649447E-4]:2.912103823424E-1,109[&rate=5.975805109649447E-4]:3.706624371369E-1)[&rate=5.975805109649447E-4]:8.486719946301E-2,(108[&rate=5.975805109649447E-4]:2.664480008499E-1,107[&rate=5.975805109649447E-4]:2.691877268772E-1)[&rate=5.975805109649447E-4]:1.671638275309E-1)[&rate=5.975805109649447E-4]:2.457938490612E-1)[&rate=5.975805109649447E-4]:4.331563322475E-2,115[&rate=5.975805109649447E-4]:6.651870640913E-1)[&rate=5.975805109649447E-4]:1.234732398255E-1,(116[&rate=5.975805109649447E-4]:7.635050156188E-1,((148[&rate=5.975805109649447E-4]:2.44994733035E-1,143[&rate=5.975805109649447E-4]:2.422550070076E-1)[&rate=5.975805109649447E-4]:2.843417523095E-1,(((139[&rate=5.975805109649447E-4]:2.937708376935E-1,111[&rate=5.975805109649447E-4]:1.184283719401E-1)[&rate=5.975805109649447E-4]:1.274331124766E-1,106[&rate=5.975805109649447E-4]:2.294231282524E-1)[&rate=5.975805109649447E-4]:2.639639722971E-2,104[&rate=5.975805109649447E-4]:2.558195254821E-1)[&rate=5.975805109649447E-4]:2.954347680815E-1)[&rate=5.975805109649447E-4]:2.72524694658E-1)[&rate=5.975805109649447E-4]:2.515528829804E-2)[&rate=5.975805109649447E-4]:2.273255938775E-2,(((14[&rate=5.975805109649447E-4]:2.680565696012E-1,17[&rate=5.975805109649447E-4]:3.064127339849E-1)[&rate=5.975805109649447E-4]:3.818255204656E-1,(110[&rate=5.975805109649447E-4]:4.082302416105E-1,(105[&rate=5.975805109649447E-4]:1.448256192963E-1,117[&rate=5.975805109649447E-4]:1.749626055977E-1)[&rate=5.975805109649447E-4]:2.414868140951E-1)[&rate=5.975805109649447E-4]:2.361723964015E-1)[&rate=5.975805109649447E-4]:2.425091415743E-2,(9[&rate=5.975805109649447E-4]:6.357164526902E-1,((112[&rate=5.975805109649447E-4]:5.744964627624E-1,(4[&rate=5.975805109649447E-4]:9.264713960713E-2,30[&rate=5.975805109649447E-4]:2.652498793332E-1)[&rate=5.975805109649447E-4]:4.2431507658E-1)[&rate=5.975805109649447E-4]:6.746274406566E-2,113[&rate=5.975805109649447E-4]:6.41959206828E-1)[&rate=5.975805109649447E-4]:1.976423944275E-3)[&rate=5.975805109649447E-4]:3.019737345189E-2)[&rate=5.975805109649447E-4]:2.194516399023E-1)[&rate=5.975805109649447E-4]:2.043081910925E-1)[&rate=5.975805109649447E-4]:3.047822085787E-1)[&rate=5.975805109649447E-4]:4.836469402705E-2)[&rate=5.975805109649447E-4]:3.710675206956E-1,101[&rate=5.975805109649447E-4]:7.426552037257E-1)[&rate=5.975805109649447E-4]:5.973031019008E-1,147[&rate=5.975805109649447E-4]:4.241711958131E-1)[&rate=5.975805109649447E-4]:8.745927876033E-2,(39[&rate=5.975805109649447E-4]:4.401548231105E-1,(2[&rate=5.975805109649447E-4]:9.568156277323E-1,(((26[&rate=5.975805109649447E-4]:7.232587368812E-1,(7[&rate=5.975805109649447E-4]:2.526645535601E-1,8[&rate=5.975805109649447E-4]:2.526645535601E-1)[&rate=5.975805109649447E-4]:3.637448682526E-1)[&rate=5.975805109649447E-4]:2.970101751339E-2,31[&rate=5.975805109649447E-4]:7.96795370833E-1)[&rate=5.975805109649447E-4]:2.174589568841E-3,(22[&rate=5.975805109649447E-4]:3.61968403432E-1,27[&rate=5.975805109649447E-4]:3.784067595964E-1)[&rate=5.975805109649447E-4]:3.822070364218E-1)[&rate=5.975805109649447E-4]:3.852429276045E-1)[&rate=5.975805109649447E-4]:1.440064998208E0)[&rate=5.975805109649447E-4]:1.409860228265E-2)[&rate=5.975805109649447E-4]:6.780166894281E-3,40[&rate=5.975805109649447E-4]:4.610335922874E-1)[&rate=5.975805109649447E-4]:6.187707409999E-2,(16[&rate=5.975805109649447E-4]:2.584687241436E0,146[&rate=5.975805109649447E-4]:6.194128945542E-1)[&rate=5.975805109649447E-4]:2.371635106814E-2)[&rate=5.975805109649447E-4]:8.485325798929E-2)[&rate=5.975805109649447E-4]:1.332381465341E-2,38[&rate=5.975805109649447E-4]:5.52781728101E-1)[&rate=5.975805109649447E-4]:3.220794945249E-1)[&rate=5.975805109649447E-4]:3.312300167314E-1)[&rate=5.975805109649447E-4]:1.871863157475E-1)[&rate=5.975805109649447E-4]:9.953671268967E-2)[&rate=5.975805109649447E-4]:3.169240524043E-3,33[&rate=5.975805109649447E-4]:1.416600700858E-2)[&rate=5.975805109649447E-4]:1.189449511414E-3,32[&rate=5.975805109649447E-4]:9.876004465283E-3);
tree STATE_28530000 [&joint=-21024.46156351476,lnP=-21024.46156351476] = [&R] (((((((135[&rate=5.538221509331615E-4]:4.453611909196E-1,(138[&rate=5.538221509331615E-4]:3.023993301771E-1,136[&rate=5.538221509331615E-4]:1.708924808619E-1)[&rate=5.538221509331615E-4]:3.429618607426E-1)[&rate=5.538221509331615E-4]:9.236149157459E-1,120[&rate=5.538221509331615E-4]:1.621030901186E0)[&rate=5.538221509331615E-4]:6.193642669423E-2,119[&rate=5.538221509331615E-4]:1.778857738839E0)[&rate=5.538221509331615E-4]:1.017883765235E-1,126[&rate=5.538221509331615E-4]:1.094943592719E0)[&rate=5.538221509331615E-4]:4.191395470595E-1,66[&rate=5.538221509331615E-4]:2.669089500935E-1)[&rate=5.538221509331615E-4]:4.267613668992E-1,(((123[&rate=5.538221509331615E-4]:1.797390820423E-1,124[&rate=5.538221509331615E-4]:1.770068416052E-1)[&rate=5.538221509331615E-4]:7.442931605262E-2,122[&rate=5.538221509331615E-4]:2.541683980949E-1)[&rate=5.538221509331615E-4]:4.745528472619E-1,67[&rate=5.538221509331615E-4]:2.274486950162E-1)[&rate=5.538221509331615E-4]:4.662216219764E-1)[&rate=5.538221509331615E-4]:3.650516811736E-1,((33[&rate=5.538221509331615E-4]:1.487323122179E-1,32[&rate=5.538221509331615E-4]:1.432528601632E-1)[&rate=5.538221509331615E-4]:1.469872695681E-2,((((125[&rate=5.538221509331615E-4]:1.190678263821E0,(((((70[&rate=5.538221509331615E-4]:7.870460851654E-1,(76[&rate=5.538221509331615E-4]:7.151619799589E-1,74[&rate=5.538221509331615E-4]:7.151619799589E-1)[&rate=5.538221509331615E-4]:1.1024026959E-1)[&rate=5.538221509331615E-4]:3.933418617426E-3,75[&rate=5.538221509331615E-4]:8.293356681663E-1)[&rate=5.538221509331615E-4]:3.648623286686E-1,(((79[&rate=5.538221509331615E-4]:8.051420214053E-2,82[&rate=5.538221509331615E-4]:8.87333802226E-2)[&rate=5.538221509331615E-4]:4.679480276129E-1,(71[&rate=5.538221509331615E-4]:3.949380284658E-1,(72[&rate=5.538221509331615E-4]:1.007509495254E-1,78[&rate=5.538221509331615E-4]:1.226687577447E-1)[&rate=5.538221509331615E-4]:2.996665309951E-1)[&rate=5.538221509331615E-4]:1.261269410135E-1)[&rate=5.538221509331615E-4]:7.87272179027E-2,((73[&rate=5.538221509331615E-4]:8.186442154971E-2,77[&rate=5.538221509331615E-4]:7.6384969495E-2)[&rate=5.538221509331615E-4]:5.409798669534E-1,(81[&rate=5.538221509331615E-4]:2.322496790737E-2,80[&rate=5.538221509331615E-4]:2.322496790737E-2)[&rate=5.538221509331615E-4]:5.503042521026E-1)[&rate=5.538221509331615E-4]:4.544104956381E-2)[&rate=5.538221509331615E-4]:5.25912658768E-1)[&rate=5.538221509331615E-4]:1.642529578347E-1,((((133[&rate=5.538221509331615E-4]:1.764219029972E-1,137[&rate=5.538221509331615E-4]:2.175177934083E-1)[&rate=5.538221509331615E-4]:3.019863966794E-1,134[&rate=5.538221509331615E-4]:4.482713133755E-1)[&rate=5.538221509331615E-4]:6.586119573462E-1,52[&rate=5.538221509331615E-4]:3.63137481366E-1)[&rate=5.538221509331615E-4]:5.917946061542E-2,(103[&rate=5.538221509331615E-4]:6.269682054935E-1,((12[&rate=5.538221509331615E-4]:1.045475682338E-1,5[&rate=5.538221509331615E-4]:6.619140385033E-2)[&rate=5.538221509331615E-4]:2.130099573041E-1,29[&rate=5.538221509331615E-4]:4.244068406064E-1)[&rate=5.538221509331615E-4]:4.354380772159E-1)[&rate=5.538221509331615E-4]:1.459642471049E0)[&rate=5.538221509331615E-4]:1.978676753875E-1)[&rate=5.538221509331615E-4]:1.268521467565E-1,53[&rate=5.538221509331615E-4]:7.388400428141E-1)[&rate=5.538221509331615E-4]:6.622207346677E-1)[&rate=5.538221509331615E-4]:3.853945467991E-1,((55[&rate=5.538221509331615E-4]:3.892083761078E-1,((54[&rate=5.538221509331615E-4]:2.964032351076E-1,57[&rate=5.538221509331615E-4]:3.373868416649E-1)[&rate=5.538221509331615E-4]:6.041466633033E-2,((59[&rate=5.538221509331615E-4]:3.154420194726E-2,58[&rate=5.538221509331615E-4]:5.066988500737E-2)[&rate=5.538221509331615E-4]:7.054657961539E-2,(37[&rate=5.538221509331615E-4]:8.957272673191E-2,56[&rate=5.538221509331615E-4]:4.312463930009E-2)[&rate=5.538221509331615E-4]:5.076942095096E-2)[&rate=5.538221509331615E-4]:2.929784859955E-1)[&rate=5.538221509331615E-4]:2.335829861251E-3)[&rate=5.538221509331615E-4]:4.257268430684E-1,68[&rate=5.538221509331615E-4]:7.739516126189E-1)[&rate=5.538221509331615E-4]:6.35454531334E-1)[&rate=5.538221509331615E-4]:2.313793857449E-2,(((((((97[&rate=5.538221509331615E-4]:3.184653615502E-1,(((((15[&rate=5.538221509331615E-4]:5.399267959393E-1,10[&rate=5.538221509331615E-4]:5.015706315558E-1)[&rate=5.538221509331615E-4]:3.803798101546E-1,((18[&rate=5.538221509331615E-4]:5.414391759928E-1,3[&rate=5.538221509331615E-4]:4.263706828422E-1)[&rate=5.538221509331615E-4]:1.848660296277E-1,6[&rate=5.538221509331615E-4]:6.632915069904E-1)[&rate=5.538221509331615E-4]:2.022205785556E-1)[&rate=5.538221509331615E-4]:3.531530333733E-1,((87[&rate=5.538221509331615E-4]:2.165416925386E-1,((((84[&rate=5.538221509331615E-4]:7.566551981754E-2,93[&rate=5.538221509331615E-4]:8.936414995455E-2)[&rate=5.538221509331615E-4]:2.837329062795E-2,85[&rate=5.538221509331615E-4]:1.040388104455E-1)[&rate=5.538221509331615E-4]:5.077885190268E-2,(83[&rate=5.538221509331615E-4]:9.503295345573E-2,86[&rate=5.538221509331615E-4]:9.503295345573E-2)[&rate=5.538221509331615E-4]:5.978470889244E-2)[&rate=5.538221509331615E-4]:4.80620509574E-2,(92[&rate=5.538221509331615E-4]:1.397691040775E-1,(91[&rate=5.538221509331615E-4]:6.745156049438E-2,90[&rate=5.538221509331615E-4]:6.745156049438E-2)[&rate=5.538221509331615E-4]:7.23175435831E-2)[&rate=5.538221509331615E-4]:7.680923936511E-2)[&rate=5.538221509331615E-4]:1.366197923308E-2)[&rate=5.538221509331615E-4]:8.341083359447E-1,(89[&rate=5.538221509331615E-4]:1.19451003808E-1,88[&rate=5.538221509331615E-4]:1.05752373671E-1)[&rate=5.538221509331615E-4]:9.448976548123E-1)[&rate=5.538221509331615E-4]:6.556863233127E-1)[&rate=5.538221509331615E-4]:3.710776117537E-1,((((144[&rate=5.538221509331615E-4]:4.857444775806E-1,(141[&rate=5.538221509331615E-4]:3.463857296485E-1,145[&rate=5.538221509331615E-4]:3.491254556761E-1)[&rate=5.538221509331615E-4]:1.420984739594E-1)[&rate=5.538221509331615E-4]:1.54085974087E-1,142[&rate=5.538221509331615E-4]:6.453099037225E-1)[&rate=5.538221509331615E-4]:7.271057539985E-1,((((((4[&rate=5.538221509331615E-4]:4.058086913786E-1,30[&rate=5.538221509331615E-4]:5.784114311046E-1)[&rate=5.538221509331615E-4]:2.145453361923E-1,(112[&rate=5.538221509331615E-4]:6.736384329343E-1,(9[&rate=5.538221509331615E-4]:6.1037416159E-1,113[&rate=5.538221509331615E-4]:6.18593339672E-1)[&rate=5.538221509331615E-4]:5.504509326225E-2)[&rate=5.538221509331615E-4]:4.249841211721E-3)[&rate=5.538221509331615E-4]:9.153180543134E-2,(110[&rate=5.538221509331615E-4]:5.765068039343E-1,105[&rate=5.538221509331615E-4]:5.545889957152E-1)[&rate=5.538221509331615E-4]:1.874338235883E-1)[&rate=5.538221509331615E-4]:4.324236789791E-2,(14[&rate=5.538221509331615E-4]:3.280041405588E-1,17[&rate=5.538221509331615E-4]:3.663603049425E-1)[&rate=5.538221509331615E-4]:4.846583069164E-1)[&rate=5.538221509331615E-4]:7.657862573229E-4,117[&rate=5.538221509331615E-4]:8.161679597602E-1)[&rate=5.538221509331615E-4]:1.973274431874E-1,((115[&rate=5.538221509331615E-4]:6.863796107705E-1,((19[&rate=5.538221509331615E-4]:3.586802073253E-1,13[&rate=5.538221509331615E-4]:3.203240429417E-1)[&rate=5.538221509331615E-4]:4.358012288007E-1,(((114[&rate=5.538221509331615E-4]:2.16741406219E-1,109[&rate=5.538221509331615E-4]:2.961934610135E-1)[&rate=5.538221509331615E-4]:5.749794196261E-3,107[&rate=5.538221509331615E-4]:2.82765173018E-1)[&rate=5.538221509331615E-4]:6.60342233871E-2,108[&rate=5.538221509331615E-4]:3.460596703778E-1)[&rate=5.538221509331615E-4]:3.854080671181E-1)[&rate=5.538221509331615E-4]:1.244611985004E-2)[&rate=5.538221509331615E-4]:1.255789583439E-1,(((148[&rate=5.538221509331615E-4]:2.478439911778E-1,143[&rate=5.538221509331615E-4]:2.451042651505E-1)[&rate=5.538221509331615E-4]:3.673814234618E-1,(104[&rate=5.538221509331615E-4]:2.485379551465E-1,((111[&rate=5.538221509331615E-4]:7.597941165803E-2,139[&rate=5.538221509331615E-4]:2.513218774114E-1)[&rate=5.538221509331615E-4]:1.701129538413E-1,106[&rate=5.538221509331615E-4]:2.29654009335E-1)[&rate=5.538221509331615E-4]:1.88839458115E-2)[&rate=5.538221509331615E-4]:3.886052677122E-1)[&rate=5.538221509331615E-4]:9.700949417859E-2,116[&rate=5.538221509331615E-4]:6.738787444345E-1)[&rate=5.538221509331615E-4]:1.3807982468E-1)[&rate=5.538221509331615E-4]:1.166053269837E-1)[&rate=5.538221509331615E-4]:1.890572410748E-1)[&rate=5.538221509331615E-4]:9.750209760767E-2,((((1[&rate=5.538221509331615E-4]:6.206414796053E-2,(21[&rate=5.538221509331615E-4]:6.812103385062E-1,28[&rate=5.538221509331615E-4]:7.058678727527E-1)[&rate=5.538221509331615E-4]:1.424976450708E-1)[&rate=5.538221509331615E-4]:8.100836180363E-2,24[&rate=5.538221509331615E-4]:9.238944275724E-1)[&rate=5.538221509331615E-4]:3.353745643355E-1,102[&rate=5.538221509331615E-4]:9.762515629154E-2)[&rate=5.538221509331615E-4]:7.312703578999E-2,((23[&rate=5.538221509331615E-4]:8.212059032956E-1,(20[&rate=5.538221509331615E-4]:5.133259082944E-1,25[&rate=5.538221509331615E-4]:5.325039904861E-1)[&rate=5.538221509331615E-4]:2.996608169191E-1)[&rate=5.538221509331615E-4]:3.137723747224E-1,(11[&rate=5.538221509331615E-4]:7.238754433052E-1,140[&rate=5.538221509331615E-4]:7.046973611135E-1)[&rate=5.538221509331615E-4]:3.261713278635E-1)[&rate=5.538221509331615E-4]:1.864588455703E-1)[&rate=5.538221509331615E-4]:5.259022078134E-2)[&rate=5.538221509331615E-4]:3.17085249317E-1)[&rate=5.538221509331615E-4]:6.048361565974E-1,101[&rate=5.538221509331615E-4]:1.139784366722E0)[&rate=5.538221509331615E-4]:2.228834051879E-1)[&rate=5.538221509331615E-4]:1.375435324885E-1,((99[&rate=5.538221509331615E-4]:5.063259577952E-1,96[&rate=5.538221509331615E-4]:4.708068321123E-1)[&rate=5.538221509331615E-4]:4.282836832012E-2,98[&rate=5.538221509331615E-4]:5.272964026181E-1)[&rate=5.538221509331615E-4]:1.281660433332E-1)[&rate=5.538221509331615E-4]:2.42488352824E-1,(95[&rate=5.538221509331615E-4]:5.385600627124E-1,(94[&rate=5.538221509331615E-4]:1.134157842159E-1,100[&rate=5.538221509331615E-4]:1.134157842159E-1)[&rate=5.538221509331615E-4]:3.404448249444E-1)[&rate=5.538221509331615E-4]:3.703196978116E-1)[&rate=5.538221509331615E-4]:1.744690412122E-1,((16[&rate=5.538221509331615E-4]:2.91217029399E0,(2[&rate=5.538221509331615E-4]:1.099780879324E0,((26[&rate=5.538221509331615E-4]:6.606077073329E-1,(7[&rate=5.538221509331615E-4]:3.243198253262E-1,8[&rate=5.538221509331615E-4]:3.243198253262E-1)[&rate=5.538221509331615E-4]:2.294385669382E-1)[&rate=5.538221509331615E-4]:2.471043286069E-1,(31[&rate=5.538221509331615E-4]:8.81692222625E-1,(22[&rate=5.538221509331615E-4]:3.687718149065E-1,27[&rate=5.538221509331615E-4]:3.852101710709E-1)[&rate=5.538221509331615E-4]:4.581258871704E-1)[&rate=5.538221509331615E-4]:6.985542975321E-2)[&rate=5.538221509331615E-4]:3.756304872197E-1)[&rate=5.538221509331615E-4]:1.683622291378E0)[&rate=5.538221509331615E-4]:3.424850172266E-2,(39[&rate=5.538221509331615E-4]:7.205152177675E-1,147[&rate=5.538221509331615E-4]:7.778922669479E-1)[&rate=5.538221509331615E-4]:1.40410651828E-1)[&rate=5.538221509331615E-4]:8.307866984567E-2)[&rate=5.538221509331615E-4]:4.420194359069E-3,(146[&rate=5.538221509331615E-4]:9.882993304238E-1,40[&rate=5.538221509331615E-4]:8.680807511889E-1)[&rate=5.538221509331615E-4]:8.034398261131E-2)[&rate=5.538221509331615E-4]:1.415637914244E-1,38[&rate=5.538221509331615E-4]:1.021682514296E0)[&rate=5.538221509331615E-4]:3.156122158174E-1,((121[&rate=5.538221509331615E-4]:2.349824600783E0,(35[&rate=5.538221509331615E-4]:1.055634794169E-1,36[&rate=5.538221509331615E-4]:1.521388218826E-1)[&rate=5.538221509331615E-4]:1.18233724106E-1)[&rate=5.538221509331615E-4]:1.270622570095E-1,((((128[&rate=5.538221509331615E-4]:1.207584775696E0,(((62[&rate=5.538221509331615E-4]:4.373030761706E-1,65[&rate=5.538221509331615E-4]:2.455222542529E-1)[&rate=5.538221509331615E-4]:3.870427457716E-3,(60[&rate=5.538221509331615E-4]:4.590966610669E-2,64[&rate=5.538221509331615E-4]:1.965945976134E-1)[&rate=5.538221509331615E-4]:2.034830156039E-1)[&rate=5.538221509331615E-4]:1.65089262197E-1,(63[&rate=5.538221509331615E-4]:5.150379294835E-2,61[&rate=5.538221509331615E-4]:9.259968335939E-2)[&rate=5.538221509331615E-4]:5.136630824659E-1)[&rate=5.538221509331615E-4]:7.410480372679E-1)[&rate=5.538221509331615E-4]:2.871657637013E-1,((((132[&rate=5.538221509331615E-4]:2.056761602646E-1,(131[&rate=5.538221509331615E-4]:4.398904779563E-2,130[&rate=5.538221509331615E-4]:4.124932176828E-2)[&rate=5.538221509331615E-4]:1.61687112469E-1)[&rate=5.538221509331615E-4]:3.599743482549E-3,129[&rate=5.538221509331615E-4]:2.065361777198E-1)[&rate=5.538221509331615E-4]:3.97649036487E-1,69[&rate=5.538221509331615E-4]:7.521304196864E-1)[&rate=5.538221509331615E-4]:5.453392332307E-2,118[&rate=5.538221509331615E-4]:7.957054388998E-1)[&rate=5.538221509331615E-4]:8.387711278947E-1)[&rate=5.538221509331615E-4]:1.363325215144E-1,(((47[&rate=5.538221509331615E-4]:4.437403455014E-1,44[&rate=5.538221509331615E-4]:4.382758646271E-1)[&rate=5.538221509331615E-4]:1.204674585135E-1,45[&rate=5.538221509331615E-4]:5.560110827035E-1)[&rate=5.538221509331615E-4]:7.667054249098E-2,(((50[&rate=5.538221509331615E-4]:2.275411550041E-1,49[&rate=5.538221509331615E-4]:2.275411550041E-1)[&rate=5.538221509331615E-4]:2.145963199331E-1,51[&rate=5.538221509331615E-4]:4.476019558115E-1)[&rate=5.538221509331615E-4]:1.281577231954E-1,(43[&rate=5.538221509331615E-4]:5.081991594566E-1,((41[&rate=5.538221509331615E-4]:2.446805173995E-1,(42[&rate=5.538221509331615E-4]:4.840094838177E-2,48[&rate=5.538221509331615E-4]:8.665231450199E-2)[&rate=5.538221509331615E-4]:2.01744049892E-1)[&rate=5.538221509331615E-4]:1.858251740855E-1,46[&rate=5.538221509331615E-4]:4.85150500228E-1)[&rate=5.538221509331615E-4]:2.304865922867E-2)[&rate=5.538221509331615E-4]:9.488292392177E-2)[&rate=5.538221509331615E-4]:3.779626312744E-2)[&rate=5.538221509331615E-4]:2.250052234259E-1)[&rate=5.538221509331615E-4]:9.36220676553E-2,127[&rate=5.538221509331615E-4]:2.76306129295E0)[&rate=5.538221509331615E-4]:1.549214552531E-1)[&rate=5.538221509331615E-4]:3.840698230651E-1)[&rate=5.538221509331615E-4]:1.498941611577E-1)[&rate=5.538221509331615E-4]:3.239836314801E-2,34[&rate=5.538221509331615E-4]:5.420810927301E-2)[&rate=5.538221509331615E-4]:1.256612860661E-1)[&rate=5.538221509331615E-4]:1.5838904197E-2);
tree STATE_28620000 [&joint=-20972.298976002814,lnP=-20972.298976002814] = [&R] (((34[&rate=5.316252704177043E-4]:1.987564590536E-2,((((((((((((((7[&rate=5.316252704177043E-4]:3.267220367582E-1,8[&rate=5.316252704177043E-4]:3.267220367582E-1)[&rate=5.316252704177043E-4]:2.230011729891E-1,26[&rate=5.316252704177043E-4]:6.565725248158E-1)[&rate=5.316252704177043E-4]:5.211877026169E-2,(22[&rate=5.316252704177043E-4]:4.284488275874E-1,27[&rate=5.316252704177043E-4]:4.448871837518E-1)[&rate=5.316252704177043E-4]:2.692835633804E-1)[&rate=5.316252704177043E-4]:8.089681006633E-2,31[&rate=5.316252704177043E-4]:8.334237215823E-1)[&rate=5.316252704177043E-4]:1.23115815331E-1,2[&rate=5.316252704177043E-4]:7.291422766392E-1)[&rate=5.316252704177043E-4]:1.695407971945E0,((((3[&rate=5.316252704177043E-4]:9.708394762023E-1,((15[&rate=5.316252704177043E-4]:3.573620191035E-1,10[&rate=5.316252704177043E-4]:3.190058547201E-1)[&rate=5.316252704177043E-4]:2.452727833467E-1,(6[&rate=5.316252704177043E-4]:3.818679888817E-1,18[&rate=5.316252704177043E-4]:4.448816875118E-1)[&rate=5.316252704177043E-4]:1.659722930207E-1)[&rate=5.316252704177043E-4]:4.750539888204E-1)[&rate=5.316252704177043E-4]:2.979601654048E-1,(((87[&rate=5.316252704177043E-4]:1.891073375954E-1,((92[&rate=5.316252704177043E-4]:6.477002960723E-2,(91[&rate=5.316252704177043E-4]:2.578924503563E-2,90[&rate=5.316252704177043E-4]:2.578924503563E-2)[&rate=5.316252704177043E-4]:3.89807845716E-2)[&rate=5.316252704177043E-4]:9.468453485672E-2,88[&rate=5.316252704177043E-4]:1.457559343269E-1)[&rate=5.316252704177043E-4]:4.335140326846E-2)[&rate=5.316252704177043E-4]:8.120966229646E-2,(83[&rate=5.316252704177043E-4]:1.128092611211E-1,(85[&rate=5.316252704177043E-4]:1.020234437412E-1,((84[&rate=5.316252704177043E-4]:2.484801561736E-3,93[&rate=5.316252704177043E-4]:1.618343169875E-2)[&rate=5.316252704177043E-4]:3.506188970131E-3,86[&rate=5.316252704177043E-4]:5.990990531866E-3)[&rate=5.316252704177043E-4]:9.603245320937E-2)[&rate=5.316252704177043E-4]:1.078581737987E-2)[&rate=5.316252704177043E-4]:1.575077387707E-1)[&rate=5.316252704177043E-4]:3.991560627926E-2,89[&rate=5.316252704177043E-4]:3.239312363081E-1)[&rate=5.316252704177043E-4]:1.498293062833E0)[&rate=5.316252704177043E-4]:3.247229072918E-1,((((141[&rate=5.316252704177043E-4]:4.870772994911E-1,(145[&rate=5.316252704177043E-4]:3.752294470745E-1,144[&rate=5.316252704177043E-4]:3.697499950196E-1)[&rate=5.316252704177043E-4]:1.145875784442E-1)[&rate=5.316252704177043E-4]:9.013336566589E-2,142[&rate=5.316252704177043E-4]:5.799503911846E-1)[&rate=5.316252704177043E-4]:1.015965087772E0,((((113[&rate=5.316252704177043E-4]:5.827110944184E-1,112[&rate=5.316252704177043E-4]:5.827110944184E-1)[&rate=5.316252704177043E-4]:2.900702144302E-1,((14[&rate=5.316252704177043E-4]:3.026507576731E-1,17[&rate=5.316252704177043E-4]:3.410069220568E-1)[&rate=5.316252704177043E-4]:5.068023772485E-1,(9[&rate=5.316252704177043E-4]:5.89132963198E-1,(4[&rate=5.316252704177043E-4]:1.806734187298E-1,30[&rate=5.316252704177043E-4]:3.532761584558E-1)[&rate=5.316252704177043E-4]:3.591444759751E-1)[&rate=5.316252704177043E-4]:2.121009936415E-1)[&rate=5.316252704177043E-4]:6.332817392696E-2)[&rate=5.316252704177043E-4]:7.353806601581E-2,((117[&rate=5.316252704177043E-4]:5.498802578308E-1,110[&rate=5.316252704177043E-4]:5.416610797485E-1)[&rate=5.316252704177043E-4]:1.195478613345E-1,105[&rate=5.316252704177043E-4]:6.392911328639E-1)[&rate=5.316252704177043E-4]:2.796309817267E-1)[&rate=5.316252704177043E-4]:2.740700488066E-1,((116[&rate=5.316252704177043E-4]:7.629290149786E-1,((148[&rate=5.316252704177043E-4]:2.874207134252E-1,143[&rate=5.316252704177043E-4]:2.846809873979E-1)[&rate=5.316252704177043E-4]:4.766557123489E-1,(111[&rate=5.316252704177043E-4]:5.456921174613E-1,(104[&rate=5.316252704177043E-4]:4.455214800899E-1,(106[&rate=5.316252704177043E-4]:3.876267007777E-1,139[&rate=5.316252704177043E-4]:5.794075226955E-1)[&rate=5.316252704177043E-4]:5.789477931216E-2)[&rate=5.316252704177043E-4]:8.373228120706E-2)[&rate=5.316252704177043E-4]:2.567404726963E-1)[&rate=5.316252704177043E-4]:3.720875358818E-2)[&rate=5.316252704177043E-4]:1.322746259256E-2,((108[&rate=5.316252704177043E-4]:3.962697019206E-1,((114[&rate=5.316252704177043E-4]:2.610450781954E-1,107[&rate=5.316252704177043E-4]:3.213190507981E-1)[&rate=5.316252704177043E-4]:4.130194958627E-3,109[&rate=5.316252704177043E-4]:3.446273279485E-1)[&rate=5.316252704177043E-4]:7.35601821912E-2)[&rate=5.316252704177043E-4]:2.230597142467E-1,((19[&rate=5.316252704177043E-4]:3.436544841844E-1,13[&rate=5.316252704177043E-4]:3.052983198007E-1)[&rate=5.316252704177043E-4]:2.567688081928E-1,115[&rate=5.316252704177043E-4]:4.798753471717E-1)[&rate=5.316252704177043E-4]:8.191982242016E-2)[&rate=5.316252704177043E-4]:2.143613079794E-1)[&rate=5.316252704177043E-4]:3.620411652779E-1)[&rate=5.316252704177043E-4]:2.029233155594E-1)[&rate=5.316252704177043E-4]:4.875770828539E-2,(((23[&rate=5.316252704177043E-4]:6.797267592565E-1,(25[&rate=5.316252704177043E-4]:5.166843233184E-1,20[&rate=5.316252704177043E-4]:4.975062411267E-1)[&rate=5.316252704177043E-4]:1.740013400478E-1)[&rate=5.316252704177043E-4]:1.53442996575E-1,(140[&rate=5.316252704177043E-4]:5.406675160852E-1,11[&rate=5.316252704177043E-4]:5.59845598277E-1)[&rate=5.316252704177043E-4]:1.883926507053E-1)[&rate=5.316252704177043E-4]:6.48990821526E-1,((((21[&rate=5.316252704177043E-4]:6.313194538146E-1,28[&rate=5.316252704177043E-4]:6.559769880611E-1)[&rate=5.316252704177043E-4]:2.31151940396E-1,1[&rate=5.316252704177043E-4]:1.008275585942E-1)[&rate=5.316252704177043E-4]:4.791420883708E-2,24[&rate=5.316252704177043E-4]:9.295636852395E-1)[&rate=5.316252704177043E-4]:4.735945919621E-1,102[&rate=5.316252704177043E-4]:2.415144415853E-1)[&rate=5.316252704177043E-4]:8.996120426554E-2)[&rate=5.316252704177043E-4]:6.662219892542E-2)[&rate=5.316252704177043E-4]:1.9816443015E-1)[&rate=5.316252704177043E-4]:2.36401597275E-1,101[&rate=5.316252704177043E-4]:8.271844201463E-1)[&rate=5.316252704177043E-4]:6.138041846023E-1)[&rate=5.316252704177043E-4]:5.575997998894E-2,(16[&rate=5.316252704177043E-4]:2.606080474896E0,146[&rate=5.316252704177043E-4]:6.40806128014E-1)[&rate=5.316252704177043E-4]:2.996876964657E-3)[&rate=5.316252704177043E-4]:2.935373603936E-2,147[&rate=5.316252704177043E-4]:6.103152109635E-1)[&rate=5.316252704177043E-4]:2.731317305608E-2,40[&rate=5.316252704177043E-4]:5.802513348392E-1)[&rate=5.316252704177043E-4]:9.067635236476E-2,(((98[&rate=5.316252704177043E-4]:7.381662208331E-1,(99[&rate=5.316252704177043E-4]:5.886841564893E-1,96[&rate=5.316252704177043E-4]:5.531650308064E-1)[&rate=5.316252704177043E-4]:1.713399878411E-1)[&rate=5.316252704177043E-4]:3.652933098734E-2,(97[&rate=5.316252704177043E-4]:5.574317896727E-1,((100[&rate=5.316252704177043E-4]:4.811833169624E-1,94[&rate=5.316252704177043E-4]:4.811833169624E-1)[&rate=5.316252704177043E-4]:1.941276350957E-2,95[&rate=5.316252704177043E-4]:5.85295534024E-1)[&rate=5.316252704177043E-4]:1.8251876931E-1)[&rate=5.316252704177043E-4]:1.781021023524E-2)[&rate=5.316252704177043E-4]:1.555572733868E-2,39[&rate=5.316252704177043E-4]:6.618359786129E-1)[&rate=5.316252704177043E-4]:9.091708591119E-3)[&rate=5.316252704177043E-4]:5.887144251252E-2,38[&rate=5.316252704177043E-4]:6.614931187874E-1)[&rate=5.316252704177043E-4]:5.237185115663E-1,(((((((43[&rate=5.316252704177043E-4]:5.857570100415E-1,46[&rate=5.316252704177043E-4]:5.857570100415E-1)[&rate=5.316252704177043E-4]:2.5146454895E-2,((42[&rate=5.316252704177043E-4]:4.011268796174E-1,41[&rate=5.316252704177043E-4]:3.956623987432E-1)[&rate=5.316252704177043E-4]:2.569738825462E-2,48[&rate=5.316252704177043E-4]:4.650756339923E-1)[&rate=5.316252704177043E-4]:1.348988691957E-1)[&rate=5.316252704177043E-4]:1.953872454875E-1,51[&rate=5.316252704177043E-4]:7.789683060525E-1)[&rate=5.316252704177043E-4]:3.082324548503E-3,((50[&rate=5.316252704177043E-4]:6.058691920302E-1,49[&rate=5.316252704177043E-4]:6.058691920302E-1)[&rate=5.316252704177043E-4]:1.597767147193E-1,(47[&rate=5.316252704177043E-4]:4.518840517412E-1,44[&rate=5.316252704177043E-4]:4.464195708669E-1)[&rate=5.316252704177043E-4]:3.465487402541E-1)[&rate=5.316252704177043E-4]:1.094024297728E-2)[&rate=5.316252704177043E-4]:2.33620869613E-2,45[&rate=5.316252704177043E-4]:8.245384006225E-1)[&rate=5.316252704177043E-4]:1.736047036223E-1,((((64[&rate=5.316252704177043E-4]:2.879741076636E-1,(62[&rate=5.316252704177043E-4]:2.282146634347E-1,60[&rate=5.316252704177043E-4]:3.643384151699E-2)[&rate=5.316252704177043E-4]:1.008553346399E-1)[&rate=5.316252704177043E-4]:8.568594571699E-2,65[&rate=5.316252704177043E-4]:2.229751218738E-1)[&rate=5.316252704177043E-4]:2.177947984047E-1,(63[&rate=5.316252704177043E-4]:6.856704414558E-2,61[&rate=5.316252704177043E-4]:1.096629345566E-1)[&rate=5.316252704177043E-4]:5.228878076397E-1)[&rate=5.316252704177043E-4]:9.188680134152E-1,((((132[&rate=5.316252704177043E-4]:1.214906399009E-1,129[&rate=5.316252704177043E-4]:1.187509138735E-1)[&rate=5.316252704177043E-4]:9.467419720721E-2,(130[&rate=5.316252704177043E-4]:1.768064595512E-1,131[&rate=5.316252704177043E-4]:1.795461855786E-1)[&rate=5.316252704177043E-4]:3.661865152953E-2)[&rate=5.316252704177043E-4]:3.839506659394E-1,(118[&rate=5.316252704177043E-4]:5.889432579239E-1,69[&rate=5.316252704177043E-4]:5.999021620336E-1)[&rate=5.316252704177043E-4]:1.454188204662E-1)[&rate=5.316252704177043E-4]:6.315552667416E-1,128[&rate=5.316252704177043E-4]:1.226191317734E0)[&rate=5.316252704177043E-4]:1.855014104798E-1)[&rate=5.316252704177043E-4]:3.598465883219E-1)[&rate=5.316252704177043E-4]:1.633568082239E-1,((36[&rate=5.316252704177043E-4]:3.219576303609E-1,127[&rate=5.316252704177043E-4]:2.842505575566E0)[&rate=5.316252704177043E-4]:9.25606585474E-3,(121[&rate=5.316252704177043E-4]:2.151901569717E0,35[&rate=5.316252704177043E-4]:2.587417245715E-2)[&rate=5.316252704177043E-4]:2.587641812928E-1)[&rate=5.316252704177043E-4]:1.214906477224E-1)[&rate=5.316252704177043E-4]:1.767171823659E-1)[&rate=5.316252704177043E-4]:1.97900366337E-1,((66[&rate=5.316252704177043E-4]:1.326280740846E-1,(126[&rate=5.316252704177043E-4]:1.115691809843E0,(((135[&rate=5.316252704177043E-4]:4.542045274643E-1,(138[&rate=5.316252704177043E-4]:2.138910022789E-1,136[&rate=5.316252704177043E-4]:8.238415296367E-2)[&rate=5.316252704177043E-4]:4.403135251855E-1)[&rate=5.316252704177043E-4]:1.242417743258E-1,120[&rate=5.316252704177043E-4]:8.305010963107E-1)[&rate=5.316252704177043E-4]:9.625632294481E-1,119[&rate=5.316252704177043E-4]:1.888954736718E0)[&rate=5.316252704177043E-4]:1.243959576946E-2)[&rate=5.316252704177043E-4]:2.641104539262E-1)[&rate=5.316252704177043E-4]:4.359822220845E-1,((122[&rate=5.316252704177043E-4]:3.483871360321E-1,(124[&rate=5.316252704177043E-4]:1.525297532977E-1,123[&rate=5.316252704177043E-4]:1.552619937348E-1)[&rate=5.316252704177043E-4]:1.931251422973E-1)[&rate=5.316252704177043E-4]:5.770222626603E-1,67[&rate=5.316252704177043E-4]:4.241368483517E-1)[&rate=5.316252704177043E-4]:1.444734478173E-1)[&rate=5.316252704177043E-4]:2.121362540062E-1)[&rate=5.316252704177043E-4]:1.8201635027E-2,(((57[&rate=5.316252704177043E-4]:5.683990628031E-1,(((59[&rate=5.316252704177043E-4]:3.989956014652E-1,37[&rate=5.316252704177043E-4]:4.372469675854E-1)[&rate=5.316252704177043E-4]:6.267878158122E-2,(54[&rate=5.316252704177043E-4]:3.816962735328E-1,58[&rate=5.316252704177043E-4]:4.390733227131E-1)[&rate=5.316252704177043E-4]:4.172674339341E-2)[&rate=5.316252704177043E-4]:5.93004231335E-2,(56[&rate=5.316252704177043E-4]:3.393799912636E-1,55[&rate=5.316252704177043E-4]:3.393799912636E-1)[&rate=5.316252704177043E-4]:1.733980936047E-1)[&rate=5.316252704177043E-4]:4.469201618606E-2)[&rate=5.316252704177043E-4]:3.623829950356E-1,68[&rate=5.316252704177043E-4]:8.788694895326E-1)[&rate=5.316252704177043E-4]:4.45109144658E-1,(((((75[&rate=5.316252704177043E-4]:5.934831595848E-1,((74[&rate=5.316252704177043E-4]:4.116455507447E-1,70[&rate=5.316252704177043E-4]:3.732893863612E-1)[&rate=5.316252704177043E-4]:6.598668583138E-2,76[&rate=5.316252704177043E-4]:4.77632236576E-1)[&rate=5.316252704177043E-4]:1.158509230088E-1)[&rate=5.316252704177043E-4]:1.593621850977E-1,(((77[&rate=5.316252704177043E-4]:4.401401847131E-1,(81[&rate=5.316252704177043E-4]:2.029039263852E-1,80[&rate=5.316252704177043E-4]:2.029039263852E-1)[&rate=5.316252704177043E-4]:1.934006418895E-1)[&rate=5.316252704177043E-4]:9.421714582816E-3,73[&rate=5.316252704177043E-4]:4.550413513507E-1)[&rate=5.316252704177043E-4]:8.882897322641E-3,((71[&rate=5.316252704177043E-4]:2.646433805722E-1,(72[&rate=5.316252704177043E-4]:1.224967698125E-2,78[&rate=5.316252704177043E-4]:3.416748520056E-2)[&rate=5.316252704177043E-4]:2.578731556457E-1)[&rate=5.316252704177043E-4]:1.120775822011E-1,(82[&rate=5.316252704177043E-4]:4.077244101863E-1,79[&rate=5.316252704177043E-4]:3.995052321042E-1)[&rate=5.316252704177043E-4]:4.612990943155E-3)[&rate=5.316252704177043E-4]:1.871013521511E-2)[&rate=5.316252704177043E-4]:2.889210960092E-1)[&rate=5.316252704177043E-4]:8.215968254744E-1,((134[&rate=5.316252704177043E-4]:4.994275429181E-1,(137[&rate=5.316252704177043E-4]:3.642327548706E-1,133[&rate=5.316252704177043E-4]:3.231368644596E-1)[&rate=5.316252704177043E-4]:2.064276647597E-1)[&rate=5.316252704177043E-4]:9.19643705719E-1,53[&rate=5.316252704177043E-4]:6.671287379701E-1)[&rate=5.316252704177043E-4]:1.608503735748E-1)[&rate=5.316252704177043E-4]:9.960427358733E-2,(52[&rate=5.316252704177043E-4]:6.199133223E-1,(103[&rate=5.316252704177043E-4]:9.692217842351E-1,((12[&rate=5.316252704177043E-4]:3.69897511287E-1,5[&rate=5.316252704177043E-4]:3.315413469035E-1)[&rate=5.316252704177043E-4]:1.738015053487E-1,29[&rate=5.316252704177043E-4]:6.505483317042E-1)[&rate=5.316252704177043E-4]:5.515501648597E-1)[&rate=5.316252704177043E-4]:1.314985272626E0)[&rate=5.316252704177043E-4]:3.158667841435E-1)[&rate=5.316252704177043E-4]:7.124192529876E-1,125[&rate=5.316252704177043E-4]:1.429620124458E0)[&rate=5.316252704177043E-4]:6.102517639882E-2)[&rate=5.316252704177043E-4]:2.269018878392E-2)[&rate=5.316252704177043E-4]:8.394115933321E-2)[&rate=5.316252704177043E-4]:3.115858108747E-3,32[&rate=5.316252704177043E-4]:1.073695795016E-3)[&rate=5.316252704177043E-4]:2.014775880971E-2,33[&rate=5.316252704177043E-4]:2.670090665944E-2);
tree STATE_28710000 [&joint=-20987.070361195467,lnP=-20987.070361195467] = [&R] (33[&rate=5.629622466380278E-4]:1.70867539864E-1,((((((124[&rate=5.629622466380278E-4]:1.307629016447E-1,123[&rate=5.629622466380278E-4]:1.334951420818E-1)[&rate=5.629622466380278E-4]:1.355080996596E-1,122[&rate=5.629622466380278E-4]:2.690032417415E-1)[&rate=5.629622466380278E-4]:5.092538966484E-1,67[&rate=5.629622466380278E-4]:2.769845880492E-1)[&rate=5.629622466380278E-4]:2.301585818514E-1,(66[&rate=5.629622466380278E-4]:3.650642594229E-1,((119[&rate=5.629622466380278E-4]:7.658442487309E-1,((138[&rate=5.629622466380278E-4]:2.943605992616E-1,136[&rate=5.629622466380278E-4]:1.628537499464E-1)[&rate=5.629622466380278E-4]:1.830906431901E-1,135[&rate=5.629622466380278E-4]:2.774512424516E-1)[&rate=5.629622466380278E-4]:1.404478007999E-1)[&rate=5.629622466380278E-4]:1.338916498624E0,(120[&rate=5.629622466380278E-4]:1.917118901733E0,126[&rate=5.629622466380278E-4]:1.227306790048E0)[&rate=5.629622466380278E-4]:9.17514346633E-2)[&rate=5.629622466380278E-4]:2.931802243967E-1)[&rate=5.629622466380278E-4]:1.420789104778E-1)[&rate=5.629622466380278E-4]:4.212394177569E-1,32[&rate=5.629622466380278E-4]:4.345108080842E-2)[&rate=5.629622466380278E-4]:7.040894531808E-2,((((38[&rate=5.629622466380278E-4]:1.047912460809E0,(((147[&rate=5.629622466380278E-4]:5.043800101724E-1,16[&rate=5.629622466380278E-4]:2.532495887109E0)[&rate=5.629622466380278E-4]:1.125186196968E-1,((40[&rate=5.629622466380278E-4]:5.466498948414E-1,((39[&rate=5.629622466380278E-4]:4.762021243147E-1,(2[&rate=5.629622466380278E-4]:4.796332858493E-1,((((7[&rate=5.629622466380278E-4]:1.461649114221E-1,8[&rate=5.629622466380278E-4]:1.461649114221E-1)[&rate=5.629622466380278E-4]:2.265290913613E-1,26[&rate=5.629622466380278E-4]:4.795433178519E-1)[&rate=5.629622466380278E-4]:6.878377162849E-2,(22[&rate=5.629622466380278E-4]:1.556390092104E-1,27[&rate=5.629622466380278E-4]:1.720773653748E-1)[&rate=5.629622466380278E-4]:3.817291761603E-1)[&rate=5.629622466380278E-4]:1.318282767158E-2,31[&rate=5.629622466380278E-4]:6.053455335904E-1)[&rate=5.629622466380278E-4]:1.01685012533E-1)[&rate=5.629622466380278E-4]:1.953294641295E0)[&rate=5.629622466380278E-4]:9.472843884814E-3,97[&rate=5.629622466380278E-4]:4.146367168333E-1)[&rate=5.629622466380278E-4]:6.097492664195E-2)[&rate=5.629622466380278E-4]:8.359731982489E-3,(146[&rate=5.629622466380278E-4]:6.087906296579E-1,((((((144[&rate=5.629622466380278E-4]:6.348595253173E-2,141[&rate=5.629622466380278E-4]:6.622567855909E-2)[&rate=5.629622466380278E-4]:1.106951199347E-2,145[&rate=5.629622466380278E-4]:8.003491658014E-2)[&rate=5.629622466380278E-4]:4.991085311204E-1,142[&rate=5.629622466380278E-4]:5.791434477006E-1)[&rate=5.629622466380278E-4]:1.027573682486E0,((((9[&rate=5.629622466380278E-4]:5.934788821009E-1,(((117[&rate=5.629622466380278E-4]:4.647432253711E-1,(4[&rate=5.629622466380278E-4]:2.529307174484E-1,30[&rate=5.629622466380278E-4]:4.255334571744E-1)[&rate=5.629622466380278E-4]:1.515385353199E-1)[&rate=5.629622466380278E-4]:8.344967079962E-2,(14[&rate=5.629622466380278E-4]:3.488161071551E-1,17[&rate=5.629622466380278E-4]:3.871722715388E-1)[&rate=5.629622466380278E-4]:1.96637062988E-1)[&rate=5.629622466380278E-4]:2.357216634586E-3,(112[&rate=5.629622466380278E-4]:5.122519476863E-1,113[&rate=5.629622466380278E-4]:5.122519476863E-1)[&rate=5.629622466380278E-4]:3.555843909143E-2)[&rate=5.629622466380278E-4]:5.388767340527E-2)[&rate=5.629622466380278E-4]:4.373001804057E-1,(110[&rate=5.629622466380278E-4]:4.201567593796E-1,105[&rate=5.629622466380278E-4]:3.982389511606E-1)[&rate=5.629622466380278E-4]:6.133620291543E-1)[&rate=5.629622466380278E-4]:2.018881274432E-1,((116[&rate=5.629622466380278E-4]:9.249459817858E-1,((107[&rate=5.629622466380278E-4]:6.075851189977E-1,((109[&rate=5.629622466380278E-4]:4.50445900675E-1,114[&rate=5.629622466380278E-4]:3.709938458805E-1)[&rate=5.629622466380278E-4]:1.719724306598E-1,108[&rate=5.629622466380278E-4]:6.005005231158E-1)[&rate=5.629622466380278E-4]:4.344869854527E-3)[&rate=5.629622466380278E-4]:2.586732421711E-1,(115[&rate=5.629622466380278E-4]:4.933903471941E-1,(19[&rate=5.629622466380278E-4]:5.925787526877E-1,13[&rate=5.629622466380278E-4]:5.54222588304E-1)[&rate=5.629622466380278E-4]:2.13595397119E-2)[&rate=5.629622466380278E-4]:3.125940413719E-1)[&rate=5.629622466380278E-4]:1.189615932198E-1)[&rate=5.629622466380278E-4]:1.962086554183E-2,((148[&rate=5.629622466380278E-4]:4.016170009523E-1,143[&rate=5.629622466380278E-4]:3.988772749249E-1)[&rate=5.629622466380278E-4]:5.799008458548E-1,((139[&rate=5.629622466380278E-4]:2.389140480525E-1,111[&rate=5.629622466380278E-4]:6.357158229911E-2)[&rate=5.629622466380278E-4]:2.664894459648E-1,(106[&rate=5.629622466380278E-4]:7.708245968377E-2,104[&rate=5.629622466380278E-4]:7.708245968377E-2)[&rate=5.629622466380278E-4]:2.365402124157E-1)[&rate=5.629622466380278E-4]:6.898129829267E-1)[&rate=5.629622466380278E-4]:1.405164904234E-3)[&rate=5.629622466380278E-4]:2.141277398825E-1)[&rate=5.629622466380278E-4]:1.449353859597E-1,((102[&rate=5.629622466380278E-4]:2.212806814704E-1,(((25[&rate=5.629622466380278E-4]:3.057835174478E-1,20[&rate=5.629622466380278E-4]:2.866054352561E-1)[&rate=5.629622466380278E-4]:3.874760090431E-1,23[&rate=5.629622466380278E-4]:6.823006223812E-1)[&rate=5.629622466380278E-4]:1.119805579079E-1,(11[&rate=5.629622466380278E-4]:5.508549879169E-1,140[&rate=5.629622466380278E-4]:5.316769057252E-1)[&rate=5.629622466380278E-4]:1.58494685523E-1)[&rate=5.629622466380278E-4]:5.77684432688E-1)[&rate=5.629622466380278E-4]:3.700991930201E-2,((24[&rate=5.629622466380278E-4]:6.995888915767E-1,(21[&rate=5.629622466380278E-4]:5.434758643039E-1,28[&rate=5.629622466380278E-4]:5.681333985504E-1)[&rate=5.629622466380278E-4]:1.36934945081E-1)[&rate=5.629622466380278E-4]:3.843553864819E-1,1[&rate=5.629622466380278E-4]:3.031223602504E-1)[&rate=5.629622466380278E-4]:3.359901583302E-1)[&rate=5.629622466380278E-4]:5.355855047965E-2)[&rate=5.629622466380278E-4]:4.829263646914E-2)[&rate=5.629622466380278E-4]:1.888072152482E-1,((((15[&rate=5.629622466380278E-4]:3.276342347187E-1,10[&rate=5.629622466380278E-4]:2.892780703352E-1)[&rate=5.629622466380278E-4]:1.65068251985E-1,6[&rate=5.629622466380278E-4]:4.379079661558E-1)[&rate=5.629622466380278E-4]:5.068953583208E-2,(3[&rate=5.629622466380278E-4]:1.037624375511E-1,18[&rate=5.629622466380278E-4]:2.188309307017E-1)[&rate=5.629622466380278E-4]:3.327802699163E-1)[&rate=5.629622466380278E-4]:4.619452648627E-1,((87[&rate=5.629622466380278E-4]:2.322397583302E-1,(89[&rate=5.629622466380278E-4]:6.470731550353E-2,88[&rate=5.629622466380278E-4]:5.100868536652E-2)[&rate=5.629622466380278E-4]:1.812310729637E-1)[&rate=5.629622466380278E-4]:5.254155890251E-2,((92[&rate=5.629622466380278E-4]:7.113197269623E-2,(91[&rate=5.629622466380278E-4]:1.711389676327E-2,90[&rate=5.629622466380278E-4]:1.711389676327E-2)[&rate=5.629622466380278E-4]:5.401807593296E-2)[&rate=5.629622466380278E-4]:1.663774687931E-1,((83[&rate=5.629622466380278E-4]:5.683317237044E-2,86[&rate=5.629622466380278E-4]:5.683317237044E-2)[&rate=5.629622466380278E-4]:8.346683571117E-2,((93[&rate=5.629622466380278E-4]:2.13977749294E-2,84[&rate=5.629622466380278E-4]:7.699144792382E-3)[&rate=5.629622466380278E-4]:5.987028953033E-2,85[&rate=5.629622466380278E-4]:6.756943432272E-2)[&rate=5.629622466380278E-4]:7.273057375889E-2)[&rate=5.629622466380278E-4]:8.351080327075E-2)[&rate=5.629622466380278E-4]:6.09705058804E-2)[&rate=5.629622466380278E-4]:1.153432682494E0)[&rate=5.629622466380278E-4]:6.47721304612E-1)[&rate=5.629622466380278E-4]:4.413538567714E-1,101[&rate=5.629622466380278E-4]:9.848234076859E-1)[&rate=5.629622466380278E-4]:4.769128017308E-1)[&rate=5.629622466380278E-4]:6.643757640095E-2)[&rate=5.629622466380278E-4]:4.511953864925E-3)[&rate=5.629622466380278E-4]:3.351904829816E-1,(((100[&rate=5.629622466380278E-4]:5.013724759205E-1,94[&rate=5.629622466380278E-4]:5.013724759205E-1)[&rate=5.629622466380278E-4]:5.279286385541E-2,95[&rate=5.629622466380278E-4]:6.388647933279E-1)[&rate=5.629622466380278E-4]:2.019305806684E-1,(98[&rate=5.629622466380278E-4]:7.282811508675E-1,(96[&rate=5.629622466380278E-4]:6.39505010232E-1,99[&rate=5.629622466380278E-4]:6.750241359149E-1)[&rate=5.629622466380278E-4]:7.511493844982E-2)[&rate=5.629622466380278E-4]:1.015852613801E-1)[&rate=5.629622466380278E-4]:1.932609519692E-1)[&rate=5.629622466380278E-4]:2.215064080675E-1)[&rate=5.629622466380278E-4]:2.638725107379E-1,((35[&rate=5.629622466380278E-4]:2.376856809249E-2,(127[&rate=5.629622466380278E-4]:2.575296160498E0,(36[&rate=5.629622466380278E-4]:4.706267415055E-2,121[&rate=5.629622466380278E-4]:2.126514728945E0)[&rate=5.629622466380278E-4]:7.685541142336E-3)[&rate=5.629622466380278E-4]:1.559569526536E-2)[&rate=5.629622466380278E-4]:3.816654268395E-1,((((62[&rate=5.629622466380278E-4]:2.458365448784E-1,(60[&rate=5.629622466380278E-4]:5.32893125278E-2,64[&rate=5.629622466380278E-4]:2.039742440345E-1)[&rate=5.629622466380278E-4]:7.664104328484E-4)[&rate=5.629622466380278E-4]:3.096901055268E-2,65[&rate=5.629622466380278E-4]:8.502473351333E-2)[&rate=5.629622466380278E-4]:1.917220947835E-1,(63[&rate=5.629622466380278E-4]:3.759363534752E-2,61[&rate=5.629622466380278E-4]:7.868952575857E-2)[&rate=5.629622466380278E-4]:3.89838124456E-1)[&rate=5.629622466380278E-4]:1.394124775417E0,((128[&rate=5.629622466380278E-4]:1.444477135592E0,((131[&rate=5.629622466380278E-4]:2.771337677487E-1,(129[&rate=5.629622466380278E-4]:1.272533201123E-1,(132[&rate=5.629622466380278E-4]:1.227513176309E-1,130[&rate=5.629622466380278E-4]:1.200115916035E-1)[&rate=5.629622466380278E-4]:7.241728508753E-3)[&rate=5.629622466380278E-4]:1.471407216091E-1)[&rate=5.629622466380278E-4]:3.379435116282E-1,(118[&rate=5.629622466380278E-4]:5.113111985346E-1,69[&rate=5.629622466380278E-4]:5.222701026443E-1)[&rate=5.629622466380278E-4]:2.380126561848E-1)[&rate=5.629622466380278E-4]:8.348793082694E-1)[&rate=5.629622466380278E-4]:2.300996272416E-1,(((44[&rate=5.629622466380278E-4]:6.32038250526E-1,45[&rate=5.629622466380278E-4]:6.293060100889E-1)[&rate=5.629622466380278E-4]:4.214817583586E-3,((49[&rate=5.629622466380278E-4]:3.660477919076E-1,50[&rate=5.629622466380278E-4]:3.660477919076E-1)[&rate=5.629622466380278E-4]:2.093779771151E-1,((46[&rate=5.629622466380278E-4]:4.778215817583E-1,((41[&rate=5.629622466380278E-4]:2.699867170188E-1,(48[&rate=5.629622466380278E-4]:1.845188004063E-1,42[&rate=5.629622466380278E-4]:1.462674342861E-1)[&rate=5.629622466380278E-4]:1.29183763607E-1)[&rate=5.629622466380278E-4]:1.474445045969E-1,43[&rate=5.629622466380278E-4]:4.720760303587E-1)[&rate=5.629622466380278E-4]:5.745551399596E-3)[&rate=5.629622466380278E-4]:1.291425047885E-1,51[&rate=5.629622466380278E-4]:5.796416821753E-1)[&rate=5.629622466380278E-4]:1.248567721677E-3)[&rate=5.629622466380278E-4]:3.350489471539E-2)[&rate=5.629622466380278E-4]:7.531441079542E-3,47[&rate=5.629622466380278E-4]:6.492489900634E-1)[&rate=5.629622466380278E-4]:2.601282817899E-1)[&rate=5.629622466380278E-4]:4.834963540122E-2)[&rate=5.629622466380278E-4]:2.112747199853E-1)[&rate=5.629622466380278E-4]:3.039855300994E-1)[&rate=5.629622466380278E-4]:1.634709961416E-1,34[&rate=5.629622466380278E-4]:9.876822542904E-3)[&rate=5.629622466380278E-4]:1.296556703106E-2,((((((58[&rate=5.629622466380278E-4]:4.154604225897E-1,(55[&rate=5.629622466380278E-4]:3.46004854793E-1,56[&rate=5.629622466380278E-4]:3.46004854793E-1)[&rate=5.629622466380278E-4]:4.213316342497E-2)[&rate=5.629622466380278E-4]:2.197969497589E-2,(54[&rate=5.629622466380278E-4]:3.382578840447E-1,37[&rate=5.629622466380278E-4]:4.147606162852E-1)[&rate=5.629622466380278E-4]:4.180518434049E-2)[&rate=5.629622466380278E-4]:4.775093783798E-2,57[&rate=5.629622466380278E-4]:4.687976127805E-1)[&rate=5.629622466380278E-4]:5.618733776732E-2,59[&rate=5.629622466380278E-4]:5.222527101107E-1)[&rate=5.629622466380278E-4]:4.228729434874E-1,68[&rate=5.629622466380278E-4]:8.959453257291E-1)[&rate=5.629622466380278E-4]:3.786193667397E-1,((((103[&rate=5.629622466380278E-4]:4.517126023329E-1,((12[&rate=5.629622466380278E-4]:3.137630280644E-1,5[&rate=5.629622466380278E-4]:2.754068636809E-1)[&rate=5.629622466380278E-4]:7.804537776696E-2,29[&rate=5.629622466380278E-4]:4.986577208999E-1)[&rate=5.629622466380278E-4]:1.859315937618E-1)[&rate=5.629622466380278E-4]:1.904243204332E0,52[&rate=5.629622466380278E-4]:6.916620721042E-1)[&rate=5.629622466380278E-4]:1.282174802719E-1,(((134[&rate=5.629622466380278E-4]:4.538359798896E-1,(137[&rate=5.629622466380278E-4]:3.953394523504E-1,133[&rate=5.629622466380278E-4]:3.542435619393E-1)[&rate=5.629622466380278E-4]:1.297294042514E-1)[&rate=5.629622466380278E-4]:9.891385924765E-1,53[&rate=5.629622466380278E-4]:6.91032061699E-1)[&rate=5.629622466380278E-4]:2.462812623638E-2,((75[&rate=5.629622466380278E-4]:4.696805891222E-1,(76[&rate=5.629622466380278E-4]:3.974442269972E-1,(74[&rate=5.629622466380278E-4]:3.174725296502E-1,70[&rate=5.629622466380278E-4]:2.791163652668E-1)[&rate=5.629622466380278E-4]:7.997169734695E-2)[&rate=5.629622466380278E-4]:7.223636212501E-2)[&rate=5.629622466380278E-4]:2.323765383216E-1,(((79[&rate=5.629622466380278E-4]:2.374202428725E-1,82[&rate=5.629622466380278E-4]:2.456394209546E-1)[&rate=5.629622466380278E-4]:2.215139629064E-1,(78[&rate=5.629622466380278E-4]:9.836438399197E-2,72[&rate=5.629622466380278E-4]:7.644657577266E-2)[&rate=5.629622466380278E-4]:3.60569821787E-1)[&rate=5.629622466380278E-4]:1.235276307454E-1,(((71[&rate=5.629622466380278E-4]:1.475864302306E-1,73[&rate=5.629622466380278E-4]:2.160795809154E-1)[&rate=5.629622466380278E-4]:1.913465424381E-1,77[&rate=5.629622466380278E-4]:4.019466712988E-1)[&rate=5.629622466380278E-4]:2.680747444833E-3,(81[&rate=5.629622466380278E-4]:2.377084459231E-1,80[&rate=5.629622466380278E-4]:2.377084459231E-1)[&rate=5.629622466380278E-4]:1.230833563821E-1)[&rate=5.629622466380278E-4]:2.134508561368E-1)[&rate=5.629622466380278E-4]:7.849940050866E-2)[&rate=5.629622466380278E-4]:7.600661191037E-1)[&rate=5.629622466380278E-4]:9.602264312938E-2)[&rate=5.629622466380278E-4]:5.171698805461E-1,125[&rate=5.629622466380278E-4]:1.11847019795E0)[&rate=5.629622466380278E-4]:3.22761161186E-1)[&rate=5.629622466380278E-4]:1.590120335075E-1)[&rate=5.629622466380278E-4]:1.129354447716E-1)[&rate=5.629622466380278E-4]:5.152806168273E-2);
tree STATE_28800000 [&joint=-20964.155306564277,lnP=-20964.155306564277] = [&R] (33[&rate=5.899374322082401E-4]:2.919580083371E-2,(32[&rate=5.899374322082401E-4]:1.554238920995E-2,((((38[&rate=5.899374322082401E-4]:8.00379716474E-1,(((((39[&rate=5.899374322082401E-4]:5.07378332947E-1,40[&rate=5.899374322082401E-4]:5.07378332947E-1)[&rate=5.899374322082401E-4]:1.065260476027E-2,16[&rate=5.899374322082401E-4]:2.603523863825E0)[&rate=5.899374322082401E-4]:7.134439698974E-2,147[&rate=5.899374322082401E-4]:6.467523838774E-1)[&rate=5.899374322082401E-4]:2.702178613096E-2,(146[&rate=5.899374322082401E-4]:5.966177472223E-1,((2[&rate=5.899374322082401E-4]:3.981473697301E-1,(31[&rate=5.899374322082401E-4]:5.616888832123E-1,(22[&rate=5.899374322082401E-4]:3.932628116584E-1,27[&rate=5.899374322082401E-4]:4.097011678228E-1)[&rate=5.899374322082401E-4]:1.136315510058E-1)[&rate=5.899374322082401E-4]:6.385574679186E-2)[&rate=5.899374322082401E-4]:4.329758164771E-1,((7[&rate=5.899374322082401E-4]:3.520574775195E-1,8[&rate=5.899374322082401E-4]:3.520574775195E-1)[&rate=5.899374322082401E-4]:3.358209338773E-1,26[&rate=5.899374322082401E-4]:7.947277264653E-1)[&rate=5.899374322082401E-4]:2.199571035776E-1)[&rate=5.899374322082401E-4]:1.60200178461E0)[&rate=5.899374322082401E-4]:1.399979528406E-1)[&rate=5.899374322082401E-4]:3.200049516972E-2,(98[&rate=5.899374322082401E-4]:7.156730734432E-1,((97[&rate=5.899374322082401E-4]:3.602735227126E-1,(((((3[&rate=5.899374322082401E-4]:2.094828962594E-1,18[&rate=5.899374322082401E-4]:3.2455138941E-1)[&rate=5.899374322082401E-4]:2.874115051344E-1,((87[&rate=5.899374322082401E-4]:1.919350771159E-1,((92[&rate=5.899374322082401E-4]:6.325648920402E-2,(91[&rate=5.899374322082401E-4]:1.41968563852E-2,90[&rate=5.899374322082401E-4]:1.41968563852E-2)[&rate=5.899374322082401E-4]:4.905963281881E-2)[&rate=5.899374322082401E-4]:1.342945372204E-1,(83[&rate=5.899374322082401E-4]:1.187894372625E-1,((85[&rate=5.899374322082401E-4]:5.869587437655E-2,(84[&rate=5.899374322082401E-4]:3.439830243791E-2,93[&rate=5.899374322082401E-4]:4.809693257492E-2)[&rate=5.899374322082401E-4]:2.429757193864E-2)[&rate=5.899374322082401E-4]:3.509947694894E-2,86[&rate=5.899374322082401E-4]:9.379535132549E-2)[&rate=5.899374322082401E-4]:2.4994085937E-2)[&rate=5.899374322082401E-4]:6.506295902489E-2)[&rate=5.899374322082401E-4]:8.082680828568E-3)[&rate=5.899374322082401E-4]:1.768842562558E-1,(89[&rate=5.899374322082401E-4]:1.766541558226E-1,88[&rate=5.899374322082401E-4]:1.629555256856E-1)[&rate=5.899374322082401E-4]:2.058638076861E-1)[&rate=5.899374322082401E-4]:6.678010954192E-1)[&rate=5.899374322082401E-4]:3.356946259236E-2,((15[&rate=5.899374322082401E-4]:3.396886617027E-1,10[&rate=5.899374322082401E-4]:3.013324973192E-1)[&rate=5.899374322082401E-4]:1.808413023237E-1,6[&rate=5.899374322082401E-4]:4.657354434785E-1)[&rate=5.899374322082401E-4]:1.167832150281E-1)[&rate=5.899374322082401E-4]:8.846208324895E-1,(((((14[&rate=5.899374322082401E-4]:4.482774250579E-1,17[&rate=5.899374322082401E-4]:4.866335894415E-1)[&rate=5.899374322082401E-4]:1.255389780609E-1,(105[&rate=5.899374322082401E-4]:3.688407107158E-1,(117[&rate=5.899374322082401E-4]:3.485647347696E-1,(113[&rate=5.899374322082401E-4]:3.378097739962E-1,110[&rate=5.899374322082401E-4]:3.323303219415E-1)[&rate=5.899374322082401E-4]:8.015234745842E-3)[&rate=5.899374322082401E-4]:5.041296224752E-2)[&rate=5.899374322082401E-4]:1.775784321292E-1)[&rate=5.899374322082401E-4]:1.459309746378E-1,((4[&rate=5.899374322082401E-4]:2.315270751609E-1,30[&rate=5.899374322082401E-4]:4.041298148869E-1)[&rate=5.899374322082401E-4]:2.870090768071E-1,(9[&rate=5.899374322082401E-4]:4.310557618927E-1,112[&rate=5.899374322082401E-4]:4.392749399748E-1)[&rate=5.899374322082401E-4]:1.367954585684E-1)[&rate=5.899374322082401E-4]:1.436769792134E-1)[&rate=5.899374322082401E-4]:1.911260156589E-1,(((((114[&rate=5.899374322082401E-4]:2.502127422124E-1,109[&rate=5.899374322082401E-4]:3.296647970069E-1)[&rate=5.899374322082401E-4]:1.156355282191E-1,(108[&rate=5.899374322082401E-4]:3.11799090238E-1,107[&rate=5.899374322082401E-4]:3.145388162654E-1)[&rate=5.899374322082401E-4]:1.115834267689E-1)[&rate=5.899374322082401E-4]:6.287544595327E-2,115[&rate=5.899374322082401E-4]:4.287237163848E-1)[&rate=5.899374322082401E-4]:9.827783290304E-2,(19[&rate=5.899374322082401E-4]:4.037112661173E-1,13[&rate=5.899374322082401E-4]:3.653551017336E-1)[&rate=5.899374322082401E-4]:2.438382283761E-1)[&rate=5.899374322082401E-4]:1.452778598159E-1,((148[&rate=5.899374322082401E-4]:1.593155822753E-1,143[&rate=5.899374322082401E-4]:1.565758562479E-1)[&rate=5.899374322082401E-4]:4.601867443919E-1,(((106[&rate=5.899374322082401E-4]:1.876843324434E-2,104[&rate=5.899374322082401E-4]:1.876843324434E-2)[&rate=5.899374322082401E-4]:2.497608546189E-1,(139[&rate=5.899374322082401E-4]:2.53733533057E-1,111[&rate=5.899374322082401E-4]:7.839106730364E-2)[&rate=5.899374322082401E-4]:2.06576576724E-1)[&rate=5.899374322082401E-4]:1.428605669876E-1,116[&rate=5.899374322082401E-4]:3.511158822481E-1)[&rate=5.899374322082401E-4]:2.300302800354E-1)[&rate=5.899374322082401E-4]:9.113324682023E-2)[&rate=5.899374322082401E-4]:1.564022034899E-1)[&rate=5.899374322082401E-4]:4.911051984044E-1,((((145[&rate=5.899374322082401E-4]:4.898748106802E-1,141[&rate=5.899374322082401E-4]:4.871350846526E-1)[&rate=5.899374322082401E-4]:5.974386822505E-2,144[&rate=5.899374322082401E-4]:5.441392268503E-1)[&rate=5.899374322082401E-4]:4.915428405786E-2,142[&rate=5.899374322082401E-4]:5.987729629631E-1)[&rate=5.899374322082401E-4]:9.151101660153E-1,((((25[&rate=5.899374322082401E-4]:4.414811615861E-1,20[&rate=5.899374322082401E-4]:4.223030793944E-1)[&rate=5.899374322082401E-4]:4.122958550633E-2,23[&rate=5.899374322082401E-4]:4.717518429828E-1)[&rate=5.899374322082401E-4]:1.690847299554E-1,(11[&rate=5.899374322082401E-4]:3.473481057578E-1,140[&rate=5.899374322082401E-4]:3.281700235661E-1)[&rate=5.899374322082401E-4]:2.085569603311E-1)[&rate=5.899374322082401E-4]:6.282289264345E-1,(102[&rate=5.899374322082401E-4]:1.105787425949E-1,(24[&rate=5.899374322082401E-4]:9.972034704674E-1,(1[&rate=5.899374322082401E-4]:1.342252381724E-1,(28[&rate=5.899374322082401E-4]:6.882652743142E-1,21[&rate=5.899374322082401E-4]:6.636077400678E-1)[&rate=5.899374322082401E-4]:2.322613337211E-1)[&rate=5.899374322082401E-4]:8.215631448677E-2)[&rate=5.899374322082401E-4]:2.750191077438E-1)[&rate=5.899374322082401E-4]:7.801825271072E-3)[&rate=5.899374322082401E-4]:1.489272186466E-1)[&rate=5.899374322082401E-4]:6.069820256781E-2)[&rate=5.899374322082401E-4]:8.981843342271E-2)[&rate=5.899374322082401E-4]:2.925860783838E-1,101[&rate=5.899374322082401E-4]:7.049310488319E-1)[&rate=5.899374322082401E-4]:6.995448842406E-1)[&rate=5.899374322082401E-4]:9.844028452555E-2,(((100[&rate=5.899374322082401E-4]:3.224855651708E-1,94[&rate=5.899374322082401E-4]:3.224855651708E-1)[&rate=5.899374322082401E-4]:1.493003160283E-1,95[&rate=5.899374322082401E-4]:5.564853347511E-1)[&rate=5.899374322082401E-4]:1.065798910443E-1,(96[&rate=5.899374322082401E-4]:5.476973799746E-1,99[&rate=5.899374322082401E-4]:5.832165056575E-1)[&rate=5.899374322082401E-4]:9.077768188637E-2)[&rate=5.899374322082401E-4]:6.031095103962E-3)[&rate=5.899374322082401E-4]:5.750571429256E-2)[&rate=5.899374322082401E-4]:6.113984310084E-2)[&rate=5.899374322082401E-4]:2.202881114053E-1)[&rate=5.899374322082401E-4]:3.798424494299E-1,((127[&rate=5.899374322082401E-4]:2.366694941323E0,121[&rate=5.899374322082401E-4]:1.925599050912E0)[&rate=5.899374322082401E-4]:4.834016135923E-1,(((45[&rate=5.899374322082401E-4]:6.101896054003E-1,(((51[&rate=5.899374322082401E-4]:4.868260905595E-1,(47[&rate=5.899374322082401E-4]:1.588902640102E-1,44[&rate=5.899374322082401E-4]:1.534257831359E-1)[&rate=5.899374322082401E-4]:3.552582309209E-1)[&rate=5.899374322082401E-4]:5.305172844918E-2,((46[&rate=5.899374322082401E-4]:3.901774870237E-1,43[&rate=5.899374322082401E-4]:3.901774870237E-1)[&rate=5.899374322082401E-4]:1.365194960494E-1,((41[&rate=5.899374322082401E-4]:4.282197635417E-1,48[&rate=5.899374322082401E-4]:4.719356105362E-1)[&rate=5.899374322082401E-4]:1.244937704367E-2,42[&rate=5.899374322082401E-4]:4.461336214596E-1)[&rate=5.899374322082401E-4]:3.138303374467E-2)[&rate=5.899374322082401E-4]:4.050324030717E-2)[&rate=5.899374322082401E-4]:1.682005598018E-3,(49[&rate=5.899374322082401E-4]:4.807244505781E-1,50[&rate=5.899374322082401E-4]:4.807244505781E-1)[&rate=5.899374322082401E-4]:5.537089315441E-2)[&rate=5.899374322082401E-4]:4.950409773342E-2)[&rate=5.899374322082401E-4]:2.075123294262E-1,((128[&rate=5.899374322082401E-4]:1.295265410128E0,(69[&rate=5.899374322082401E-4]:8.10599533546E-1,(118[&rate=5.899374322082401E-4]:6.268505751932E-1,(131[&rate=5.899374322082401E-4]:3.272740229948E-1,((132[&rate=5.899374322082401E-4]:2.447400964149E-1,130[&rate=5.899374322082401E-4]:2.420003703875E-1)[&rate=5.899374322082401E-4]:3.766513216205E-2,129[&rate=5.899374322082401E-4]:2.796655025495E-1)[&rate=5.899374322082401E-4]:4.486879441788E-2)[&rate=5.899374322082401E-4]:1.653299768558E-1)[&rate=5.899374322082401E-4]:1.727900542432E-1)[&rate=5.899374322082401E-4]:6.353508080889E-1)[&rate=5.899374322082401E-4]:2.84163312107E-2,((65[&rate=5.899374322082401E-4]:1.626702679573E-1,((60[&rate=5.899374322082401E-4]:2.342045872934E-3,64[&rate=5.899374322082401E-4]:1.530269773796E-1)[&rate=5.899374322082401E-4]:1.57190895778E-1,62[&rate=5.899374322082401E-4]:3.513137635687E-1)[&rate=5.899374322082401E-4]:3.13732630638E-3)[&rate=5.899374322082401E-4]:3.2791578826E-1,(63[&rate=5.899374322082401E-4]:4.510076588266E-1,61[&rate=5.899374322082401E-4]:4.921035492377E-1)[&rate=5.899374322082401E-4]:1.902633288974E-1)[&rate=5.899374322082401E-4]:7.81040890601E-1)[&rate=5.899374322082401E-4]:2.674164057791E-1)[&rate=5.899374322082401E-4]:1.8694908561E-1,(36[&rate=5.899374322082401E-4]:5.881409230996E-2,35[&rate=5.899374322082401E-4]:1.22387498442E-2)[&rate=5.899374322082401E-4]:2.370413595959E-1)[&rate=5.899374322082401E-4]:3.369315780401E-2)[&rate=5.899374322082401E-4]:2.948834521443E-1)[&rate=5.899374322082401E-4]:1.458573733931E-1,(((((138[&rate=5.899374322082401E-4]:3.346858717001E-1,136[&rate=5.899374322082401E-4]:2.031790223849E-1)[&rate=5.899374322082401E-4]:3.172093972161E-1,135[&rate=5.899374322082401E-4]:4.518952689162E-1)[&rate=5.899374322082401E-4]:4.42685330736E-2,(119[&rate=5.899374322082401E-4]:6.280519401557E-1,120[&rate=5.899374322082401E-4]:5.321615291968E-1)[&rate=5.899374322082401E-4]:2.160570673135E-1)[&rate=5.899374322082401E-4]:5.830524980538E-1,126[&rate=5.899374322082401E-4]:6.414589828793E-1)[&rate=5.899374322082401E-4]:1.261072262962E0,((((124[&rate=5.899374322082401E-4]:2.12817321351E-1,123[&rate=5.899374322082401E-4]:2.155495617881E-1)[&rate=5.899374322082401E-4]:1.262359730653E-1,122[&rate=5.899374322082401E-4]:3.417855348535E-1)[&rate=5.899374322082401E-4]:4.306714074876E-1,67[&rate=5.899374322082401E-4]:2.711843920004E-1)[&rate=5.899374322082401E-4]:2.774438237218E-1,66[&rate=5.899374322082401E-4]:5.486282157223E-1)[&rate=5.899374322082401E-4]:1.067288404345E-1)[&rate=5.899374322082401E-4]:6.835703662479E-2)[&rate=5.899374322082401E-4]:1.555700532864E-1,((((59[&rate=5.899374322082401E-4]:5.136224405357E-1,((57[&rate=5.899374322082401E-4]:2.857588815013E-1,(54[&rate=5.899374322082401E-4]:2.430044841512E-1,(58[&rate=5.899374322082401E-4]:1.298516182888E-1,37[&rate=5.899374322082401E-4]:1.489773013489E-1)[&rate=5.899374322082401E-4]:1.705299150428E-1)[&rate=5.899374322082401E-4]:1.770790792666E-3)[&rate=5.899374322082401E-4]:7.448539986514E-2,(56[&rate=5.899374322082401E-4]:2.8306180839E-1,55[&rate=5.899374322082401E-4]:2.8306180839E-1)[&rate=5.899374322082401E-4]:6.625351122767E-2)[&rate=5.899374322082401E-4]:1.561103996065E-1)[&rate=5.899374322082401E-4]:3.970539575363E-1,68[&rate=5.899374322082401E-4]:8.614960702031E-1)[&rate=5.899374322082401E-4]:1.383295932599E-1,((53[&rate=5.899374322082401E-4]:7.550512673445E-1,(((133[&rate=5.899374322082401E-4]:6.872287219336E-1,(137[&rate=5.899374322082401E-4]:6.358356972843E-1,134[&rate=5.899374322082401E-4]:5.646028205721E-1)[&rate=5.899374322082401E-4]:9.248891506032E-2)[&rate=5.899374322082401E-4]:7.803714047854E-1,(((70[&rate=5.899374322082401E-4]:5.204767002578E-1,(74[&rate=5.899374322082401E-4]:3.904293253964E-1,76[&rate=5.899374322082401E-4]:3.904293253964E-1)[&rate=5.899374322082401E-4]:1.684035392448E-1)[&rate=5.899374322082401E-4]:1.454257006214E-1,75[&rate=5.899374322082401E-4]:7.042585652626E-1)[&rate=5.899374322082401E-4]:3.799652691693E-1,((((81[&rate=5.899374322082401E-4]:4.963469170833E-2,80[&rate=5.899374322082401E-4]:4.963469170833E-2)[&rate=5.899374322082401E-4]:3.465294328567E-1,77[&rate=5.899374322082401E-4]:4.399997410034E-1)[&rate=5.899374322082401E-4]:2.966431058848E-2,(71[&rate=5.899374322082401E-4]:2.994739935149E-1,73[&rate=5.899374322082401E-4]:3.679671441998E-1)[&rate=5.899374322082401E-4]:1.071763594469E-1)[&rate=5.899374322082401E-4]:1.345080232821E-1,(82[&rate=5.899374322082401E-4]:3.012206844133E-1,((72[&rate=5.899374322082401E-4]:7.115599944005E-2,78[&rate=5.899374322082401E-4]:9.307380765936E-2)[&rate=5.899374322082401E-4]:1.628496864238E-1,79[&rate=5.899374322082401E-4]:2.559234940832E-1)[&rate=5.899374322082401E-4]:3.707801224806E-2)[&rate=5.899374322082401E-4]:2.755541301867E-1)[&rate=5.899374322082401E-4]:4.745723075032E-1)[&rate=5.899374322082401E-4]:3.477598539309E-1)[&rate=5.899374322082401E-4]:6.926489987667E-2,(52[&rate=5.899374322082401E-4]:5.073268317006E-1,(103[&rate=5.899374322082401E-4]:6.162138000382E-1,((12[&rate=5.899374322082401E-4]:2.480626397364E-1,5[&rate=5.899374322082401E-4]:2.097064753529E-1)[&rate=5.899374322082401E-4]:5.061801353086E-2,29[&rate=5.899374322082401E-4]:4.055299683358E-1)[&rate=5.899374322082401E-4]:4.435605440312E-1)[&rate=5.899374322082401E-4]:1.555406766223E0)[&rate=5.899374322082401E-4]:2.556554192381E-1)[&rate=5.899374322082401E-4]:2.657377171271E-4)[&rate=5.899374322082401E-4]:3.778267147999E-1,125[&rate=5.899374322082401E-4]:9.224954684832E-1)[&rate=5.899374322082401E-4]:2.439968616465E-1)[&rate=5.899374322082401E-4]:4.146547073743E-1,34[&rate=5.899374322082401E-4]:3.746034434954E-3)[&rate=5.899374322082401E-4]:1.25244130029E-2)[&rate=5.899374322082401E-4]:2.118974999118E-2)[&rate=5.899374322082401E-4]:8.173959569052E-3);
tree STATE_28890000 [&joint=-20962.39324166299,lnP=-20962.39324166299] = [&R] ((((((66[&rate=6.496996196564398E-4]:2.437539999096E-1,((119[&rate=6.496996196564398E-4]:1.01574378726E0,126[&rate=6.496996196564398E-4]:2.300412646166E-1)[&rate=6.496996196564398E-4]:3.727996359254E-1,((135[&rate=6.496996196564398E-4]:3.783103928468E-1,(138[&rate=6.496996196564398E-4]:3.883057966959E-1,136[&rate=6.496996196564398E-4]:2.567989473807E-1)[&rate=6.496996196564398E-4]:1.90004596151E-1)[&rate=6.496996196564398E-4]:2.291783739525E-1,120[&rate=6.496996196564398E-4]:8.595435613198E-1)[&rate=6.496996196564398E-4]:4.33109450907E-1)[&rate=6.496996196564398E-4]:8.880872890526E-1)[&rate=6.496996196564398E-4]:9.3627485685E-2,((122[&rate=6.496996196564398E-4]:2.376923961388E-1,(123[&rate=6.496996196564398E-4]:7.156082675558E-2,124[&rate=6.496996196564398E-4]:6.882858631845E-2)[&rate=6.496996196564398E-4]:1.661315693832E-1)[&rate=6.496996196564398E-4]:3.89765571423E-1,67[&rate=6.496996196564398E-4]:1.261854172211E-1)[&rate=6.496996196564398E-4]:2.111960683735E-1)[&rate=6.496996196564398E-4]:4.566593938836E-1,((((((58[&rate=6.496996196564398E-4]:8.203256178998E-2,(59[&rate=6.496996196564398E-4]:4.384454729867E-2,54[&rate=6.496996196564398E-4]:5.593181178448E-3)[&rate=6.496996196564398E-4]:1.90623314312E-2)[&rate=6.496996196564398E-4]:4.113173005805E-2,37[&rate=6.496996196564398E-4]:1.422899749081E-1)[&rate=6.496996196564398E-4]:1.697155564252E-1,(56[&rate=6.496996196564398E-4]:2.048282330164E-1,55[&rate=6.496996196564398E-4]:2.048282330164E-1)[&rate=6.496996196564398E-4]:6.072921088512E-2)[&rate=6.496996196564398E-4]:9.642456879095E-2,57[&rate=6.496996196564398E-4]:3.729109744412E-1)[&rate=6.496996196564398E-4]:6.548498980621E-2,68[&rate=6.496996196564398E-4]:3.864833959413E-1)[&rate=6.496996196564398E-4]:3.203687830362E-1,((((((103[&rate=6.496996196564398E-4]:6.506976232481E-1,((12[&rate=6.496996196564398E-4]:4.569160438913E-1,5[&rate=6.496996196564398E-4]:4.185598795079E-1)[&rate=6.496996196564398E-4]:1.137256753954E-1,29[&rate=6.496996196564398E-4]:6.774910343553E-1)[&rate=6.496996196564398E-4]:2.060833012216E-1)[&rate=6.496996196564398E-4]:1.498134133005E0,52[&rate=6.496996196564398E-4]:4.845380216923E-1)[&rate=6.496996196564398E-4]:2.608551239464E-3,(137[&rate=6.496996196564398E-4]:4.120539496995E-1,(133[&rate=6.496996196564398E-4]:2.985678392817E-1,134[&rate=6.496996196564398E-4]:2.684308529805E-1)[&rate=6.496996196564398E-4]:7.239022000672E-2)[&rate=6.496996196564398E-4]:8.900712893002E-1)[&rate=6.496996196564398E-4]:1.687971037446E-1,((((78[&rate=6.496996196564398E-4]:7.049991679863E-2,72[&rate=6.496996196564398E-4]:4.858210857931E-2)[&rate=6.496996196564398E-4]:2.782393756518E-1,(82[&rate=6.496996196564398E-4]:3.142667164335E-1,(79[&rate=6.496996196564398E-4]:1.659875504229E-1,71[&rate=6.496996196564398E-4]:1.385902901488E-1)[&rate=6.496996196564398E-4]:1.400599879286E-1)[&rate=6.496996196564398E-4]:4.269175409896E-2)[&rate=6.496996196564398E-4]:1.129480831067E-1,(77[&rate=6.496996196564398E-4]:4.00603508741E-1,(73[&rate=6.496996196564398E-4]:2.655760547584E-1,(81[&rate=6.496996196564398E-4]:8.678121136146E-2,80[&rate=6.496996196564398E-4]:8.678121136146E-2)[&rate=6.496996196564398E-4]:1.294797749038E-1)[&rate=6.496996196564398E-4]:1.405069060373E-1)[&rate=6.496996196564398E-4]:9.670030517224E-2)[&rate=6.496996196564398E-4]:2.606188251242E-1,(((70[&rate=6.496996196564398E-4]:3.304120808394E-1,76[&rate=6.496996196564398E-4]:3.687682452229E-1)[&rate=6.496996196564398E-4]:2.897525019113E-2,74[&rate=6.496996196564398E-4]:3.97743495414E-1)[&rate=6.496996196564398E-4]:1.979307990048E-1,75[&rate=6.496996196564398E-4]:5.956742944188E-1)[&rate=6.496996196564398E-4]:1.677277966734E-1)[&rate=6.496996196564398E-4]:6.308079228849E-1)[&rate=6.496996196564398E-4]:5.246256674209E-2,53[&rate=6.496996196564398E-4]:7.002095221071E-1)[&rate=6.496996196564398E-4]:2.141189875255E-1,125[&rate=6.496996196564398E-4]:7.039459959714E-1)[&rate=6.496996196564398E-4]:1.695728496729E-1)[&rate=6.496996196564398E-4]:6.349093382729E-1)[&rate=6.496996196564398E-4]:8.976226736874E-2,34[&rate=6.496996196564398E-4]:2.078944821687E-2)[&rate=6.496996196564398E-4]:2.136834792836E-2,33[&rate=6.496996196564398E-4]:2.571943998086E-2)[&rate=6.496996196564398E-4]:4.636293667033E-2,(32[&rate=6.496996196564398E-4]:3.049519480117E-3,((38[&rate=6.496996196564398E-4]:7.599432391817E-1,((40[&rate=6.496996196564398E-4]:5.621438387392E-1,(39[&rate=6.496996196564398E-4]:5.252235492267E-1,((147[&rate=6.496996196564398E-4]:5.066470417145E-1,(97[&rate=6.496996196564398E-4]:3.626780893512E-1,((((((87[&rate=6.496996196564398E-4]:2.170862969154E-1,(((93[&rate=6.496996196564398E-4]:8.219371623416E-2,84[&rate=6.496996196564398E-4]:6.849508609714E-2)[&rate=6.496996196564398E-4]:9.287908076295E-2,(85[&rate=6.496996196564398E-4]:1.149678708934E-1,(83[&rate=6.496996196564398E-4]:8.733103178766E-2,86[&rate=6.496996196564398E-4]:8.733103178766E-2)[&rate=6.496996196564398E-4]:2.763683910577E-2)[&rate=6.496996196564398E-4]:4.640629596666E-2)[&rate=6.496996196564398E-4]:4.290487111107E-2,(92[&rate=6.496996196564398E-4]:1.022875593678E-1,(91[&rate=6.496996196564398E-4]:3.40885139899E-2,90[&rate=6.496996196564398E-4]:3.40885139899E-2)[&rate=6.496996196564398E-4]:6.819904537785E-2)[&rate=6.496996196564398E-4]:1.156901087404E-1)[&rate=6.496996196564398E-4]:1.280725894422E-2)[&rate=6.496996196564398E-4]:7.12652589532E-2,(89[&rate=6.496996196564398E-4]:9.30935840523E-2,88[&rate=6.496996196564398E-4]:7.939495391528E-2)[&rate=6.496996196564398E-4]:2.089566019533E-1)[&rate=6.496996196564398E-4]:9.328352130032E-1,((18[&rate=6.496996196564398E-4]:4.198640119095E-1,3[&rate=6.496996196564398E-4]:3.047955187589E-1)[&rate=6.496996196564398E-4]:2.798742850878E-1,(6[&rate=6.496996196564398E-4]:6.014274027126E-1,(15[&rate=6.496996196564398E-4]:3.964666470846E-1,10[&rate=6.496996196564398E-4]:3.581104827012E-1)[&rate=6.496996196564398E-4]:2.597552761758E-1)[&rate=6.496996196564398E-4]:3.529719565467E-2)[&rate=6.496996196564398E-4]:9.67909376279E-2)[&rate=6.496996196564398E-4]:6.273355710619E-1,(((((144[&rate=6.496996196564398E-4]:1.450725322611E-1,(145[&rate=6.496996196564398E-4]:1.119279416239E-1,141[&rate=6.496996196564398E-4]:1.091882155963E-1)[&rate=6.496996196564398E-4]:3.862404269219E-2)[&rate=6.496996196564398E-4]:3.334824171222E-1,142[&rate=6.496996196564398E-4]:4.840344014382E-1)[&rate=6.496996196564398E-4]:4.859696319352E-1,(116[&rate=6.496996196564398E-4]:5.742510011786E-1,((148[&rate=6.496996196564398E-4]:4.309265975219E-1,143[&rate=6.496996196564398E-4]:4.281868714945E-1)[&rate=6.496996196564398E-4]:1.489659434194E-1,((111[&rate=6.496996196564398E-4]:8.73391342413E-2,139[&rate=6.496996196564398E-4]:2.626815999947E-1)[&rate=6.496996196564398E-4]:2.451050483346E-1,(104[&rate=6.496996196564398E-4]:2.161245123487E-1,106[&rate=6.496996196564398E-4]:2.161245123487E-1)[&rate=6.496996196564398E-4]:9.988131406288E-2)[&rate=6.496996196564398E-4]:2.858045227489E-1)[&rate=6.496996196564398E-4]:3.271462462092E-2)[&rate=6.496996196564398E-4]:1.409585116467E-1)[&rate=6.496996196564398E-4]:2.169382322492E-1,(((115[&rate=6.496996196564398E-4]:5.957614894727E-1,(19[&rate=6.496996196564398E-4]:4.41155695812E-1,13[&rate=6.496996196564398E-4]:4.027995314283E-1)[&rate=6.496996196564398E-4]:2.751537388663E-1)[&rate=6.496996196564398E-4]:6.40712510934E-2,((107[&rate=6.496996196564398E-4]:3.060819253512E-1,108[&rate=6.496996196564398E-4]:3.033421993239E-1)[&rate=6.496996196564398E-4]:3.115827399804E-1,(114[&rate=6.496996196564398E-4]:1.772209493091E-1,109[&rate=6.496996196564398E-4]:2.566730041036E-1)[&rate=6.496996196564398E-4]:3.801697434198E-1)[&rate=6.496996196564398E-4]:1.024420478372E-1)[&rate=6.496996196564398E-4]:2.290845092973E-1,((110[&rate=6.496996196564398E-4]:4.929130239883E-1,105[&rate=6.496996196564398E-4]:4.709952157693E-1)[&rate=6.496996196564398E-4]:2.19242071607E-1,((4[&rate=6.496996196564398E-4]:7.621063319352E-2,30[&rate=6.496996196564398E-4]:2.488133729195E-1)[&rate=6.496996196564398E-4]:5.04555348351E-1,(113[&rate=6.496996196564398E-4]:6.23440472846E-1,(((9[&rate=6.496996196564398E-4]:3.118915205009E-1,117[&rate=6.496996196564398E-4]:3.228504246105E-1)[&rate=6.496996196564398E-4]:1.341462232449E-1,(14[&rate=6.496996196564398E-4]:3.334516852557E-1,17[&rate=6.496996196564398E-4]:3.718078496394E-1)[&rate=6.496996196564398E-4]:1.208052365722E-1)[&rate=6.496996196564398E-4]:1.658022186301E-2,112[&rate=6.496996196564398E-4]:4.708371436908E-1)[&rate=6.496996196564398E-4]:1.526033291551E-1)[&rate=6.496996196564398E-4]:1.485975527369E-2)[&rate=6.496996196564398E-4]:7.93343195304E-2)[&rate=6.496996196564398E-4]:2.534744830352E-1)[&rate=6.496996196564398E-4]:4.3230495211E-2)[&rate=6.496996196564398E-4]:1.031150500351E-1,(102[&rate=6.496996196564398E-4]:7.515452801912E-3,((((25[&rate=6.496996196564398E-4]:2.557232940085E-1,20[&rate=6.496996196564398E-4]:2.365452118167E-1)[&rate=6.496996196564398E-4]:3.434133044573E-1,23[&rate=6.496996196564398E-4]:5.881776943561E-1)[&rate=6.496996196564398E-4]:9.930522119202E-2,(11[&rate=6.496996196564398E-4]:5.547561915336E-1,140[&rate=6.496996196564398E-4]:5.355781093419E-1)[&rate=6.496996196564398E-4]:4.77952171653E-2)[&rate=6.496996196564398E-4]:4.705038157626E-1,((1[&rate=6.496996196564398E-4]:7.636767988318E-3,(28[&rate=6.496996196564398E-4]:7.352742910456E-1,21[&rate=6.496996196564398E-4]:7.106167567991E-1)[&rate=6.496996196564398E-4]:5.866384680567E-2)[&rate=6.496996196564398E-4]:8.039141833583E-2,24[&rate=6.496996196564398E-4]:8.688501041324E-1)[&rate=6.496996196564398E-4]:3.00095531288E-1)[&rate=6.496996196564398E-4]:2.136529979122E-4)[&rate=6.496996196564398E-4]:3.59665203899E-2)[&rate=6.496996196564398E-4]:2.680540653721E-1)[&rate=6.496996196564398E-4]:2.594198723243E-1,101[&rate=6.496996196564398E-4]:5.654764588333E-1)[&rate=6.496996196564398E-4]:1.749421516883E-1,((((26[&rate=6.496996196564398E-4]:5.956284289938E-1,(7[&rate=6.496996196564398E-4]:8.840129664812E-2,8[&rate=6.496996196564398E-4]:8.840129664812E-2)[&rate=6.496996196564398E-4]:4.003778172771E-1)[&rate=6.496996196564398E-4]:1.513656259777E-1,(31[&rate=6.496996196564398E-4]:6.181756307305E-1,(22[&rate=6.496996196564398E-4]:4.336321726735E-1,27[&rate=6.496996196564398E-4]:4.500705288379E-1)[&rate=6.496996196564398E-4]:1.297489375089E-1)[&rate=6.496996196564398E-4]:1.726540406793E-1)[&rate=6.496996196564398E-4]:1.349972541114E-1,2[&rate=6.496996196564398E-4]:6.984296652472E-1)[&rate=6.496996196564398E-4]:8.815118876439E-1,16[&rate=6.496996196564398E-4]:1.708708676179E0)[&rate=6.496996196564398E-4]:1.440387014662E-1)[&rate=6.496996196564398E-4]:6.664618891897E-1)[&rate=6.496996196564398E-4]:1.555365181675E-2)[&rate=6.496996196564398E-4]:3.130013908437E-2,146[&rate=6.496996196564398E-4]:6.007887108535E-1)[&rate=6.496996196564398E-4]:4.465341760813E-2)[&rate=6.496996196564398E-4]:3.692028951254E-2)[&rate=6.496996196564398E-4]:1.519642952545E-1,(((96[&rate=6.496996196564398E-4]:4.93890190055E-1,99[&rate=6.496996196564398E-4]:5.294093157379E-1)[&rate=6.496996196564398E-4]:2.485547486923E-1,(95[&rate=6.496996196564398E-4]:4.861656014244E-1,(94[&rate=6.496996196564398E-4]:1.657275657039E-1,100[&rate=6.496996196564398E-4]:1.657275657039E-1)[&rate=6.496996196564398E-4]:2.357385821685E-1)[&rate=6.496996196564398E-4]:2.808695012573E-1)[&rate=6.496996196564398E-4]:3.063967951914E-3,98[&rate=6.496996196564398E-4]:7.591701088849E-1)[&rate=6.496996196564398E-4]:8.335332565517E-2)[&rate=6.496996196564398E-4]:1.14141116117E-1)[&rate=6.496996196564398E-4]:3.902541165663E-1,(((45[&rate=6.496996196564398E-4]:7.257439629654E-1,((50[&rate=6.496996196564398E-4]:2.340958590925E-1,49[&rate=6.496996196564398E-4]:2.340958590925E-1)[&rate=6.496996196564398E-4]:3.771715450189E-1,(((46[&rate=6.496996196564398E-4]:5.337749850439E-1,(41[&rate=6.496996196564398E-4]:2.107009515015E-1,(42[&rate=6.496996196564398E-4]:1.232992991642E-1,48[&rate=6.496996196564398E-4]:1.615506652844E-1)[&rate=6.496996196564398E-4]:9.286613321155E-2)[&rate=6.496996196564398E-4]:2.684292247994E-1)[&rate=6.496996196564398E-4]:1.952725641668E-2,43[&rate=6.496996196564398E-4]:5.533022414606E-1)[&rate=6.496996196564398E-4]:8.858785025784E-2,((47[&rate=6.496996196564398E-4]:1.096359964915E-2,44[&rate=6.496996196564398E-4]:5.499118774893E-3)[&rate=6.496996196564398E-4]:5.70978374861E-1,51[&rate=6.496996196564398E-4]:5.546195701387E-1)[&rate=6.496996196564398E-4]:5.994811720824E-2)[&rate=6.496996196564398E-4]:2.164197638753E-3)[&rate=6.496996196564398E-4]:8.988639491964E-2)[&rate=6.496996196564398E-4]:1.656292991784E-1,((128[&rate=6.496996196564398E-4]:1.34527605752E0,(((62[&rate=6.496996196564398E-4]:2.511796061967E-1,(64[&rate=6.496996196564398E-4]:1.860713919165E-1,60[&rate=6.496996196564398E-4]:3.538646040975E-2)[&rate=6.496996196564398E-4]:2.401232386923E-2)[&rate=6.496996196564398E-4]:1.285778660968E-1,65[&rate=6.496996196564398E-4]:1.879766503758E-1)[&rate=6.496996196564398E-4]:1.690522286886E-1,(63[&rate=6.496996196564398E-4]:1.401823856665E-1,61[&rate=6.496996196564398E-4]:1.812782760776E-1)[&rate=6.496996196564398E-4]:3.675314249046E-1)[&rate=6.496996196564398E-4]:9.361923839354E-1)[&rate=6.496996196564398E-4]:1.828028372228E-1,(69[&rate=6.496996196564398E-4]:5.821764058879E-1,(118[&rate=6.496996196564398E-4]:5.232842129992E-1,((131[&rate=6.496996196564398E-4]:1.180637141581E-1,130[&rate=6.496996196564398E-4]:1.153239881307E-1)[&rate=6.496996196564398E-4]:6.523370533547E-2,(129[&rate=6.496996196564398E-4]:1.742887011653E-1,132[&rate=6.496996196564398E-4]:1.770284271927E-1)[&rate=6.496996196564398E-4]:6.268992300888E-3)[&rate=6.496996196564398E-4]:2.057402181631E-1)[&rate=6.496996196564398E-4]:4.7933288779E-2)[&rate=6.496996196564398E-4]:1.096587420362E0)[&rate=6.496996196564398E-4]:1.36690579692E-1)[&rate=6.496996196564398E-4]:2.203929292426E-1,(35[&rate=6.496996196564398E-4]:2.206819156789E-1,((121[&rate=6.496996196564398E-4]:2.084047350097E0,127[&rate=6.496996196564398E-4]:2.525143240507E0)[&rate=6.496996196564398E-4]:1.877595764808E-1,36[&rate=6.496996196564398E-4]:1.923548717828E-1)[&rate=6.496996196564398E-4]:7.490238636187E-2)[&rate=6.496996196564398E-4]:1.357133647111E-1)[&rate=6.496996196564398E-4]:1.914366288424E-1)[&rate=6.496996196564398E-4]:3.401491170968E-1)[&rate=6.496996196564398E-4]:6.355340511637E-2);
tree STATE_28980000 [&joint=-20980.349760568584,lnP=-20980.349760568584] = [&R] ((32[&rate=5.263380132017913E-4]:6.071343803083E-2,((((59[&rate=5.263380132017913E-4]:5.57090161916E-1,((55[&rate=5.263380132017913E-4]:2.890840952786E-1,56[&rate=5.263380132017913E-4]:2.890840952786E-1)[&rate=5.263380132017913E-4]:1.710416128422E-2,(57[&rate=5.263380132017913E-4]:2.991324882259E-1,((54[&rate=5.263380132017913E-4]:2.914470311226E-2,37[&rate=5.263380132017913E-4]:1.056474353527E-1)[&rate=5.263380132017913E-4]:2.161389916024E-1,58[&rate=5.263380132017913E-4]:3.02660743895E-1)[&rate=5.263380132017913E-4]:1.28651869538E-2)[&rate=5.263380132017913E-4]:1.798473008572E-2)[&rate=5.263380132017913E-4]:2.427051840416E-1)[&rate=5.263380132017913E-4]:1.355986462877E-1,68[&rate=5.263380132017913E-4]:6.435084803348E-1)[&rate=5.263380132017913E-4]:3.330961991998E-1,(((((103[&rate=5.263380132017913E-4]:8.09875606868E-1,((12[&rate=5.263380132017913E-4]:1.645128515308E-1,5[&rate=5.263380132017913E-4]:1.261566871473E-1)[&rate=5.263380132017913E-4]:3.937476870556E-1,29[&rate=5.263380132017913E-4]:6.651098536549E-1)[&rate=5.263380132017913E-4]:3.776424655419E-1)[&rate=5.263380132017913E-4]:1.541873825361E0,52[&rate=5.263380132017913E-4]:6.874556976682E-1)[&rate=5.263380132017913E-4]:2.3954285748E-1,(((77[&rate=5.263380132017913E-4]:7.933810893581E-1,(((71[&rate=5.263380132017913E-4]:2.719658986046E-1,73[&rate=5.263380132017913E-4]:3.404590492895E-1)[&rate=5.263380132017913E-4]:2.04011505308E-2,((82[&rate=5.263380132017913E-4]:1.988880286066E-1,(78[&rate=5.263380132017913E-4]:2.535848099085E-2,72[&rate=5.263380132017913E-4]:3.440672771539E-3)[&rate=5.263380132017913E-4]:1.653103695337E-1)[&rate=5.263380132017913E-4]:2.649218415395E-2,79[&rate=5.263380132017913E-4]:2.171610346785E-1)[&rate=5.263380132017913E-4]:1.02603274731E-1)[&rate=5.263380132017913E-4]:1.973556951941E-1,(81[&rate=5.263380132017913E-4]:1.701852218047E-1,80[&rate=5.263380132017913E-4]:1.701852218047E-1)[&rate=5.263380132017913E-4]:3.387156047166E-1)[&rate=5.263380132017913E-4]:2.406446463984E-1)[&rate=5.263380132017913E-4]:1.390653850465E-1,(75[&rate=5.263380132017913E-4]:8.208889764272E-1,(76[&rate=5.263380132017913E-4]:4.864173922356E-1,(70[&rate=5.263380132017913E-4]:4.441854890748E-1,74[&rate=5.263380132017913E-4]:4.825416534583E-1)[&rate=5.263380132017913E-4]:3.875738777245E-3)[&rate=5.263380132017913E-4]:3.344715841916E-1)[&rate=5.263380132017913E-4]:1.170369500321E-1)[&rate=5.263380132017913E-4]:5.836684089242E-1,((134[&rate=5.263380132017913E-4]:3.401323498546E-1,137[&rate=5.263380132017913E-4]:4.113652265668E-1)[&rate=5.263380132017913E-4]:4.129314792523E-1,133[&rate=5.263380132017913E-4]:7.83200815408E-1)[&rate=5.263380132017913E-4]:7.740099583316E-1)[&rate=5.263380132017913E-4]:1.436705570654E-1)[&rate=5.263380132017913E-4]:3.497811842894E-3,53[&rate=5.263380132017913E-4]:9.222996456797E-1)[&rate=5.263380132017913E-4]:1.860656480539E-1,125[&rate=5.263380132017913E-4]:8.979827800724E-1)[&rate=5.263380132017913E-4]:2.452885661289E-1)[&rate=5.263380132017913E-4]:4.629516095554E-1,((((123[&rate=5.263380132017913E-4]:3.929805046777E-1,(122[&rate=5.263380132017913E-4]:1.988667203579E-1,124[&rate=5.263380132017913E-4]:1.961344799207E-1)[&rate=5.263380132017913E-4]:1.941137843199E-1)[&rate=5.263380132017913E-4]:4.604320749785E-1,67[&rate=5.263380132017913E-4]:3.521400293156E-1)[&rate=5.263380132017913E-4]:1.193052637801E-1,((((135[&rate=5.263380132017913E-4]:1.100271517702E0,(138[&rate=5.263380132017913E-4]:4.839536184753E-1,136[&rate=5.263380132017913E-4]:3.524467691601E-1)[&rate=5.263380132017913E-4]:8.163178992265E-1)[&rate=5.263380132017913E-4]:6.659682652908E-1,120[&rate=5.263380132017913E-4]:2.018294577513E0)[&rate=5.263380132017913E-4]:8.772268602034E-2,(126[&rate=5.263380132017913E-4]:1.193291004752E0,119[&rate=5.263380132017913E-4]:1.978993527396E0)[&rate=5.263380132017913E-4]:2.229141470966E-1)[&rate=5.263380132017913E-4]:1.780810606719E-1,66[&rate=5.263380132017913E-4]:3.471120228354E-1)[&rate=5.263380132017913E-4]:1.243332702603E-1)[&rate=5.263380132017913E-4]:2.522445861796E-1,((((((98[&rate=5.263380132017913E-4]:5.849162532627E-1,(96[&rate=5.263380132017913E-4]:3.816495151184E-1,99[&rate=5.263380132017913E-4]:4.171686408013E-1)[&rate=5.263380132017913E-4]:1.896055359586E-1)[&rate=5.263380132017913E-4]:1.584515249005E-1,(95[&rate=5.263380132017913E-4]:6.548924660273E-1,(94[&rate=5.263380132017913E-4]:4.110369768392E-1,100[&rate=5.263380132017913E-4]:4.110369768392E-1)[&rate=5.263380132017913E-4]:1.591560356361E-1)[&rate=5.263380132017913E-4]:9.940427388457E-2)[&rate=5.263380132017913E-4]:1.09553989857E-1,(((((26[&rate=5.263380132017913E-4]:6.326905692923E-1,(7[&rate=5.263380132017913E-4]:2.692822153708E-1,8[&rate=5.263380132017913E-4]:2.692822153708E-1)[&rate=5.263380132017913E-4]:2.56559038853E-1)[&rate=5.263380132017913E-4]:3.756204898678E-2,(22[&rate=5.263380132017913E-4]:2.142635106581E-1,27[&rate=5.263380132017913E-4]:2.307018668225E-1)[&rate=5.263380132017913E-4]:4.450302035113E-1)[&rate=5.263380132017913E-4]:1.582004536563E-2,31[&rate=5.263380132017913E-4]:7.299082800831E-1)[&rate=5.263380132017913E-4]:3.379665652522E-1,2[&rate=5.263380132017913E-4]:8.404775850612E-1)[&rate=5.263380132017913E-4]:1.783763203608E0,((147[&rate=5.263380132017913E-4]:6.359394159341E-1,39[&rate=5.263380132017913E-4]:5.785623667537E-1)[&rate=5.263380132017913E-4]:3.55796554751E-2,(((((((102[&rate=5.263380132017913E-4]:2.271628027232E-1,((24[&rate=5.263380132017913E-4]:8.41731382732E-1,(1[&rate=5.263380132017913E-4]:2.666243439865E-2,(28[&rate=5.263380132017913E-4]:6.437363636935E-1,21[&rate=5.263380132017913E-4]:6.19078829447E-1)[&rate=5.263380132017913E-4]:1.692274405681E-1)[&rate=5.263380132017913E-4]:3.424703052509E-2)[&rate=5.263380132017913E-4]:5.343910947485E-1,(((25[&rate=5.263380132017913E-4]:4.756420574314E-1,20[&rate=5.263380132017913E-4]:4.564639752397E-1)[&rate=5.263380132017913E-4]:1.646790094789E-1,23[&rate=5.263380132017913E-4]:6.293621628006E-1)[&rate=5.263380132017913E-4]:2.91007462303E-1,(11[&rate=5.263380132017913E-4]:7.826617858555E-1,140[&rate=5.263380132017913E-4]:7.634837036638E-1)[&rate=5.263380132017913E-4]:5.277633239887E-2)[&rate=5.263380132017913E-4]:4.447939482671E-1)[&rate=5.263380132017913E-4]:1.268416085915E-2)[&rate=5.263380132017913E-4]:7.186794219225E-2,(((((112[&rate=5.263380132017913E-4]:5.731049951432E-1,113[&rate=5.263380132017913E-4]:5.731049951432E-1)[&rate=5.263380132017913E-4]:5.732514467924E-3,(117[&rate=5.263380132017913E-4]:5.591057162859E-1,((4[&rate=5.263380132017913E-4]:1.927889275289E-1,30[&rate=5.263380132017913E-4]:3.65391667255E-1)[&rate=5.263380132017913E-4]:2.660820355292E-1,9[&rate=5.263380132017913E-4]:5.081860315513E-1)[&rate=5.263380132017913E-4]:3.996078062497E-2)[&rate=5.263380132017913E-4]:2.247151935281E-2)[&rate=5.263380132017913E-4]:2.511774568334E-1,((14[&rate=5.263380132017913E-4]:4.054126779893E-1,17[&rate=5.263380132017913E-4]:4.43768842373E-1)[&rate=5.263380132017913E-4]:3.191142852305E-1,(105[&rate=5.263380132017913E-4]:5.36830610147E-1,110[&rate=5.263380132017913E-4]:5.587484183661E-1)[&rate=5.263380132017913E-4]:1.602990927989E-1)[&rate=5.263380132017913E-4]:1.054880032248E-1)[&rate=5.263380132017913E-4]:1.682049305927E-1,((116[&rate=5.263380132017913E-4]:6.789872057275E-1,((19[&rate=5.263380132017913E-4]:5.857381824551E-1,13[&rate=5.263380132017913E-4]:5.473820180714E-1)[&rate=5.263380132017913E-4]:5.971427961812E-2,(115[&rate=5.263380132017913E-4]:5.145304614299E-1,(108[&rate=5.263380132017913E-4]:5.17036325631E-1,((107[&rate=5.263380132017913E-4]:2.217040754874E-1,114[&rate=5.263380132017913E-4]:1.614301028847E-1)[&rate=5.263380132017913E-4]:2.109461056139E-1,109[&rate=5.263380132017913E-4]:4.518282632931E-1)[&rate=5.263380132017913E-4]:8.712587055702E-2)[&rate=5.263380132017913E-4]:5.502838237431E-2)[&rate=5.263380132017913E-4]:1.037405543777E-2)[&rate=5.263380132017913E-4]:1.540826888598E-1)[&rate=5.263380132017913E-4]:4.875172025842E-2,((148[&rate=5.263380132017913E-4]:1.259697030427E-1,143[&rate=5.263380132017913E-4]:1.232299770153E-1)[&rate=5.263380132017913E-4]:6.091043260151E-1,((104[&rate=5.263380132017913E-4]:1.779828466199E-1,106[&rate=5.263380132017913E-4]:1.779828466199E-1)[&rate=5.263380132017913E-4]:3.757998830541E-1,(139[&rate=5.263380132017913E-4]:4.534557261991E-1,111[&rate=5.263380132017913E-4]:2.781132604458E-1)[&rate=5.263380132017913E-4]:2.921078253926E-1)[&rate=5.263380132017913E-4]:2.032091076029E-1)[&rate=5.263380132017913E-4]:3.102106131183E-2)[&rate=5.263380132017913E-4]:1.882891902294E-1)[&rate=5.263380132017913E-4]:2.995076518142E-1,(((144[&rate=5.263380132017913E-4]:3.007187155429E-1,145[&rate=5.263380132017913E-4]:3.061981675979E-1)[&rate=5.263380132017913E-4]:1.60870520962E-1,141[&rate=5.263380132017913E-4]:4.643289625323E-1)[&rate=5.263380132017913E-4]:2.507873065807E-1,142[&rate=5.263380132017913E-4]:7.178559951406E-1)[&rate=5.263380132017913E-4]:7.52474293437E-1)[&rate=5.263380132017913E-4]:7.527579880364E-2)[&rate=5.263380132017913E-4]:2.129931630362E-1,(((((89[&rate=5.263380132017913E-4]:8.59338207916E-2,88[&rate=5.263380132017913E-4]:7.223519065459E-2)[&rate=5.263380132017913E-4]:8.09605126782E-2,(87[&rate=5.263380132017913E-4]:1.215768111875E-1,85[&rate=5.263380132017913E-4]:1.215768111875E-1)[&rate=5.263380132017913E-4]:3.161889214526E-2)[&rate=5.263380132017913E-4]:8.638554540075E-2,(((93[&rate=5.263380132017913E-4]:8.757422377818E-2,84[&rate=5.263380132017913E-4]:7.387559364117E-2)[&rate=5.263380132017913E-4]:2.370778140418E-2,(86[&rate=5.263380132017913E-4]:7.203412625537E-2,83[&rate=5.263380132017913E-4]:7.203412625537E-2)[&rate=5.263380132017913E-4]:2.554924878998E-2)[&rate=5.263380132017913E-4]:1.04954832547E-2,(92[&rate=5.263380132017913E-4]:1.036843112653E-1,(91[&rate=5.263380132017913E-4]:9.116093723947E-2,90[&rate=5.263380132017913E-4]:9.116093723947E-2)[&rate=5.263380132017913E-4]:1.252337402582E-2)[&rate=5.263380132017913E-4]:1.809317717178E-2)[&rate=5.263380132017913E-4]:1.315023904335E-1)[&rate=5.263380132017913E-4]:8.869753854766E-1,((18[&rate=5.263380132017913E-4]:5.115113428768E-1,6[&rate=5.263380132017913E-4]:4.484976442467E-1)[&rate=5.263380132017913E-4]:1.034271338421E-1,(15[&rate=5.263380132017913E-4]:4.423774340323E-1,10[&rate=5.263380132017913E-4]:4.040212696489E-1)[&rate=5.263380132017913E-4]:1.643418646043E-1)[&rate=5.263380132017913E-4]:8.696062324473E-2)[&rate=5.263380132017913E-4]:7.857328844426E-2,3[&rate=5.263380132017913E-4]:6.654038952573E-1)[&rate=5.263380132017913E-4]:8.438802866671E-1)[&rate=5.263380132017913E-4]:2.87349989331E-1,101[&rate=5.263380132017913E-4]:7.938944452278E-1)[&rate=5.263380132017913E-4]:4.784278330692E-1,16[&rate=5.263380132017913E-4]:2.38465104542E0)[&rate=5.263380132017913E-4]:3.080549506632E-1,97[&rate=5.263380132017913E-4]:5.361748186003E-1)[&rate=5.263380132017913E-4]:3.846788117067E-3,146[&rate=5.263380132017913E-4]:7.312784373184E-1)[&rate=5.263380132017913E-4]:3.082164145331E-3)[&rate=5.263380132017913E-4]:5.337296361124E-2)[&rate=5.263380132017913E-4]:5.699148163377E-2)[&rate=5.263380132017913E-4]:9.361042092559E-2,40[&rate=5.263380132017913E-4]:8.181168883995E-1)[&rate=5.263380132017913E-4]:1.813106976438E-1,38[&rate=5.263380132017913E-4]:9.311215751142E-1)[&rate=5.263380132017913E-4]:3.298196504233E-1,((35[&rate=5.263380132017913E-4]:2.955866592037E-1,121[&rate=5.263380132017913E-4]:2.421614056464E0)[&rate=5.263380132017913E-4]:6.101733933447E-2,((36[&rate=5.263380132017913E-4]:3.745730389701E-1,(((128[&rate=5.263380132017913E-4]:1.334759202907E0,(((130[&rate=5.263380132017913E-4]:3.068227070064E-1,(132[&rate=5.263380132017913E-4]:2.051163714741E-1,129[&rate=5.263380132017913E-4]:2.023766454468E-1)[&rate=5.263380132017913E-4]:1.044460615596E-1)[&rate=5.263380132017913E-4]:4.507688639618E-2,131[&rate=5.263380132017913E-4]:3.546393194299E-1)[&rate=5.263380132017913E-4]:3.412187350594E-1,(118[&rate=5.263380132017913E-4]:7.158004656484E-1,69[&rate=5.263380132017913E-4]:7.26759369758E-1)[&rate=5.263380132017913E-4]:1.143041641836E-1)[&rate=5.263380132017913E-4]:6.443806004729E-1)[&rate=5.263380132017913E-4]:7.631433364464E-2,((65[&rate=5.263380132017913E-4]:4.173875710577E-1,(62[&rate=5.263380132017913E-4]:3.813645916436E-1,(60[&rate=5.263380132017913E-4]:1.17258622864E-2,64[&rate=5.263380132017913E-4]:1.624107937931E-1)[&rate=5.263380132017913E-4]:1.778579074395E-1)[&rate=5.263380132017913E-4]:2.278038013318E-1)[&rate=5.263380132017913E-4]:1.646397337206E-1,(63[&rate=5.263380132017913E-4]:2.171780485753E-1,61[&rate=5.263380132017913E-4]:2.582739389863E-1)[&rate=5.263380132017913E-4]:5.155341877098E-1)[&rate=5.263380132017913E-4]:7.769914372533E-1)[&rate=5.263380132017913E-4]:3.583138512598E-1,(45[&rate=5.263380132017913E-4]:9.277199116006E-1,(((44[&rate=5.263380132017913E-4]:4.361338518147E-1,47[&rate=5.263380132017913E-4]:4.415983326889E-1)[&rate=5.263380132017913E-4]:3.687809140127E-1,(51[&rate=5.263380132017913E-4]:7.125062495964E-1,(49[&rate=5.263380132017913E-4]:4.402475010066E-1,50[&rate=5.263380132017913E-4]:4.402475010066E-1)[&rate=5.263380132017913E-4]:2.667942677155E-1)[&rate=5.263380132017913E-4]:7.055059273381E-2)[&rate=5.263380132017913E-4]:7.1801680145E-2,((46[&rate=5.263380132017913E-4]:6.755778553507E-1,43[&rate=5.263380132017913E-4]:6.755778553507E-1)[&rate=5.263380132017913E-4]:8.227001847587E-2,(41[&rate=5.263380132017913E-4]:4.944463089912E-1,(42[&rate=5.263380132017913E-4]:4.349502202614E-1,48[&rate=5.263380132017913E-4]:4.732015863817E-1)[&rate=5.263380132017913E-4]:6.4960569604E-2)[&rate=5.263380132017913E-4]:2.087567560924E-1)[&rate=5.263380132017913E-4]:1.243330530201E-1)[&rate=5.263380132017913E-4]:5.373570606534E-2)[&rate=5.263380132017913E-4]:6.827126391999E-2)[&rate=5.263380132017913E-4]:8.737743198012E-2)[&rate=5.263380132017913E-4]:1.388918467645E-2,127[&rate=5.263380132017913E-4]:2.909010168852E0)[&rate=5.263380132017913E-4]:1.471711735734E-2)[&rate=5.263380132017913E-4]:3.019717804838E-1)[&rate=5.263380132017913E-4]:6.511410025328E-2)[&rate=5.263380132017913E-4]:1.681457720425E-1)[&rate=5.263380132017913E-4]:5.380929356228E-2)[&rate=5.263380132017913E-4]:1.980694131356E-2,(34[&rate=5.263380132017913E-4]:3.044489393859E-2,33[&rate=5.263380132017913E-4]:1.400653777422E-2)[&rate=5.263380132017913E-4]:7.199329362489E-2);
tree STATE_29070000 [&joint=-20980.3914340042,lnP=-20980.3914340042] = [&R] (33[&rate=5.695168040556835E-4]:2.63213039983E-2,(32[&rate=5.695168040556835E-4]:2.770024500842E-4,((((((((147[&rate=5.695168040556835E-4]:5.459853697192E-1,((22[&rate=5.695168040556835E-4]:5.780953969011E-1,27[&rate=5.695168040556835E-4]:5.945337530655E-1)[&rate=5.695168040556835E-4]:2.858776455471E-1,((31[&rate=5.695168040556835E-4]:6.321319634152E-1,2[&rate=5.695168040556835E-4]:4.047347031411E-1)[&rate=5.695168040556835E-4]:2.688074605181E-1,(26[&rate=5.695168040556835E-4]:7.111634909936E-1,(7[&rate=5.695168040556835E-4]:1.65786253351E-1,8[&rate=5.695168040556835E-4]:1.65786253351E-1)[&rate=5.695168040556835E-4]:4.385279225741E-1)[&rate=5.695168040556835E-4]:1.459403165013E-1)[&rate=5.695168040556835E-4]:1.782813906299E-2)[&rate=5.695168040556835E-4]:1.753963820646E0)[&rate=5.695168040556835E-4]:1.338054928164E-1,(((((((145[&rate=5.695168040556835E-4]:1.172655630766E-1,(144[&rate=5.695168040556835E-4]:5.284921036343E-2,141[&rate=5.695168040556835E-4]:5.558893639078E-2)[&rate=5.695168040556835E-4]:5.893690065819E-2)[&rate=5.695168040556835E-4]:5.411592898408E-1,142[&rate=5.695168040556835E-4]:6.584248529173E-1)[&rate=5.695168040556835E-4]:9.082279575705E-1,(((((140[&rate=5.695168040556835E-4]:6.012599874651E-1,11[&rate=5.695168040556835E-4]:6.204380696568E-1)[&rate=5.695168040556835E-4]:2.091585577759E-1,(23[&rate=5.695168040556835E-4]:7.264323409651E-1,(25[&rate=5.695168040556835E-4]:5.299031637329E-1,20[&rate=5.695168040556835E-4]:5.107250815412E-1)[&rate=5.695168040556835E-4]:2.074880813419E-1)[&rate=5.695168040556835E-4]:1.880957933168E-1)[&rate=5.695168040556835E-4]:2.744002181945E-1,102[&rate=5.695168040556835E-4]:3.824342096977E-2)[&rate=5.695168040556835E-4]:1.30442320343E-1,(24[&rate=5.695168040556835E-4]:1.163591096291E0,(1[&rate=5.695168040556835E-4]:2.020183487281E-1,(21[&rate=5.695168040556835E-4]:7.521079833997E-1,28[&rate=5.695168040556835E-4]:7.767655176461E-1)[&rate=5.695168040556835E-4]:2.115542009449E-1)[&rate=5.695168040556835E-4]:1.807508297546E-1)[&rate=5.695168040556835E-4]:1.667384806382E-1)[&rate=5.695168040556835E-4]:1.458877315256E-1,((((((139[&rate=5.695168040556835E-4]:5.596079772205E-1,(111[&rate=5.695168040556835E-4]:1.942275378769E-1,104[&rate=5.695168040556835E-4]:1.777891817125E-1)[&rate=5.695168040556835E-4]:1.900379735902E-1)[&rate=5.695168040556835E-4]:6.70001040884E-2,106[&rate=5.695168040556835E-4]:4.348272593911E-1)[&rate=5.695168040556835E-4]:1.007451832318E-1,116[&rate=5.695168040556835E-4]:4.752984700202E-1)[&rate=5.695168040556835E-4]:1.008462355657E-1,(148[&rate=5.695168040556835E-4]:2.704862660857E-1,143[&rate=5.695168040556835E-4]:2.677465400583E-1)[&rate=5.695168040556835E-4]:3.440146038839E-1)[&rate=5.695168040556835E-4]:2.818009482692E-1,((115[&rate=5.695168040556835E-4]:5.444003003694E-1,((108[&rate=5.695168040556835E-4]:2.441216422635E-1,107[&rate=5.695168040556835E-4]:2.468613682909E-1)[&rate=5.695168040556835E-4]:7.006301596625E-2,(114[&rate=5.695168040556835E-4]:1.833948462329E-1,109[&rate=5.695168040556835E-4]:2.628469010274E-1)[&rate=5.695168040556835E-4]:7.325556542151E-2)[&rate=5.695168040556835E-4]:2.87749888715E-1)[&rate=5.695168040556835E-4]:1.356632426771E-1,(19[&rate=5.695168040556835E-4]:5.800017535942E-1,13[&rate=5.695168040556835E-4]:5.416455892105E-1)[&rate=5.695168040556835E-4]:2.206097346578E-1)[&rate=5.695168040556835E-4]:1.778821108087E-1)[&rate=5.695168040556835E-4]:2.892923837847E-1,(((117[&rate=5.695168040556835E-4]:6.83552504677E-1,(105[&rate=5.695168040556835E-4]:4.87845233908E-1,110[&rate=5.695168040556835E-4]:5.09763042127E-1)[&rate=5.695168040556835E-4]:1.655702844676E-1)[&rate=5.695168040556835E-4]:1.429892194811E-1,(((4[&rate=5.695168040556835E-4]:1.989743385378E-1,30[&rate=5.695168040556835E-4]:3.715770782639E-1)[&rate=5.695168040556835E-4]:3.402462655824E-1,9[&rate=5.695168040556835E-4]:5.885356726133E-1)[&rate=5.695168040556835E-4]:1.148647805856E-1,(112[&rate=5.695168040556835E-4]:6.922411591126E-1,113[&rate=5.695168040556835E-4]:6.922411591126E-1)[&rate=5.695168040556835E-4]:1.937847216835E-2)[&rate=5.695168040556835E-4]:1.121823668495E-1)[&rate=5.695168040556835E-4]:8.326862007426E-2,(14[&rate=5.695168040556835E-4]:2.778941464913E-1,17[&rate=5.695168040556835E-4]:3.162503108749E-1)[&rate=5.695168040556835E-4]:6.291764717135E-1)[&rate=5.695168040556835E-4]:3.22359200257E-1)[&rate=5.695168040556835E-4]:1.591162571162E-1)[&rate=5.695168040556835E-4]:5.503995183694E-3)[&rate=5.695168040556835E-4]:1.681189251134E-1,((((3[&rate=5.695168040556835E-4]:5.531261029734E-1,18[&rate=5.695168040556835E-4]:6.68194596124E-1)[&rate=5.695168040556835E-4]:4.534875068672E-2,6[&rate=5.695168040556835E-4]:6.505296481806E-1)[&rate=5.695168040556835E-4]:3.903853534008E-2,(15[&rate=5.695168040556835E-4]:2.267741360729E-1,10[&rate=5.695168040556835E-4]:1.884179716894E-1)[&rate=5.695168040556835E-4]:5.175885679956E-1)[&rate=5.695168040556835E-4]:5.069775292861E-1,((87[&rate=5.695168040556835E-4]:3.444047418693E-1,(89[&rate=5.695168040556835E-4]:1.822886331457E-1,88[&rate=5.695168040556835E-4]:1.685900030086E-1)[&rate=5.695168040556835E-4]:1.758147388607E-1)[&rate=5.695168040556835E-4]:8.621898905933E-2,((92[&rate=5.695168040556835E-4]:9.499015384498E-2,(91[&rate=5.695168040556835E-4]:1.421736241971E-2,90[&rate=5.695168040556835E-4]:1.421736241971E-2)[&rate=5.695168040556835E-4]:8.077279142527E-2)[&rate=5.695168040556835E-4]:1.397517405892E-1,((93[&rate=5.695168040556835E-4]:1.184126036175E-1,84[&rate=5.695168040556835E-4]:1.047139734805E-1)[&rate=5.695168040556835E-4]:9.409548227642E-2,((85[&rate=5.695168040556835E-4]:1.120409963743E-1,86[&rate=5.695168040556835E-4]:1.120409963743E-1)[&rate=5.695168040556835E-4]:2.033684554046E-2,83[&rate=5.695168040556835E-4]:1.323778419147E-1)[&rate=5.695168040556835E-4]:6.643161384218E-2)[&rate=5.695168040556835E-4]:2.223380854026E-2)[&rate=5.695168040556835E-4]:2.095804666315E-1)[&rate=5.695168040556835E-4]:1.253593214755E0)[&rate=5.695168040556835E-4]:3.409657488218E-1)[&rate=5.695168040556835E-4]:8.522891573474E-1,101[&rate=5.695168040556835E-4]:1.335006098428E0)[&rate=5.695168040556835E-4]:2.18348039647E-1,(40[&rate=5.695168040556835E-4]:5.10770754911E-1,97[&rate=5.695168040556835E-4]:4.397325035448E-1)[&rate=5.695168040556835E-4]:6.941922417024E-2)[&rate=5.695168040556835E-4]:2.257268341766E-2,16[&rate=5.695168040556835E-4]:2.688255588616E0)[&rate=5.695168040556835E-4]:1.965115085644E-2)[&rate=5.695168040556835E-4]:8.980934746764E-2,((((96[&rate=5.695168040556835E-4]:4.762118349067E-1,99[&rate=5.695168040556835E-4]:5.117309605896E-1)[&rate=5.695168040556835E-4]:1.536801626183E-1,(((94[&rate=5.695168040556835E-4]:3.966042874548E-2,100[&rate=5.695168040556835E-4]:3.966042874548E-2)[&rate=5.695168040556835E-4]:4.414406991101E-1,95[&rate=5.695168040556835E-4]:5.658005814076E-1)[&rate=5.695168040556835E-4]:8.666148754362E-2,98[&rate=5.695168040556835E-4]:6.415331072025E-1)[&rate=5.695168040556835E-4]:2.02009250814E-3)[&rate=5.695168040556835E-4]:2.765548210581E-2,39[&rate=5.695168040556835E-4]:5.427933812702E-1)[&rate=5.695168040556835E-4]:1.112900948197E-1,146[&rate=5.695168040556835E-4]:7.743020553248E-1)[&rate=5.695168040556835E-4]:5.813968473311E-2)[&rate=5.695168040556835E-4]:2.868151311135E-1,38[&rate=5.695168040556835E-4]:9.307322810074E-1)[&rate=5.695168040556835E-4]:8.136188426094E-2,((35[&rate=5.695168040556835E-4]:2.507516735275E-1,(36[&rate=5.695168040556835E-4]:1.17063140931E-2,(127[&rate=5.695168040556835E-4]:2.274239383589E0,121[&rate=5.695168040556835E-4]:1.833143493178E0)[&rate=5.695168040556835E-4]:2.580148757092E-1)[&rate=5.695168040556835E-4]:2.856207019002E-1)[&rate=5.695168040556835E-4]:9.809555038354E-2,((45[&rate=5.695168040556835E-4]:8.260289212765E-1,((46[&rate=5.695168040556835E-4]:5.526526841788E-1,((42[&rate=5.695168040556835E-4]:4.055069928295E-1,(41[&rate=5.695168040556835E-4]:2.681151138949E-1,48[&rate=5.695168040556835E-4]:3.118309608894E-1)[&rate=5.695168040556835E-4]:1.319273980603E-1)[&rate=5.695168040556835E-4]:9.782511870079E-3,43[&rate=5.695168040556835E-4]:4.644698325683E-1)[&rate=5.695168040556835E-4]:8.818285161055E-2)[&rate=5.695168040556835E-4]:1.762908379744E-1,(((47[&rate=5.695168040556835E-4]:1.469992162054E-2,44[&rate=5.695168040556835E-4]:9.235440746283E-3)[&rate=5.695168040556835E-4]:6.460857580578E-1,(49[&rate=5.695168040556835E-4]:5.194105603214E-1,50[&rate=5.695168040556835E-4]:5.194105603214E-1)[&rate=5.695168040556835E-4]:1.085882341112E-1)[&rate=5.695168040556835E-4]:5.56796433868E-2,51[&rate=5.695168040556835E-4]:6.891429186936E-1)[&rate=5.695168040556835E-4]:1.247819908808E-2)[&rate=5.695168040556835E-4]:1.052821204347E-1)[&rate=5.695168040556835E-4]:1.194898439618E-1,((128[&rate=5.695168040556835E-4]:1.524719122721E0,((65[&rate=5.695168040556835E-4]:3.094949160264E-1,((64[&rate=5.695168040556835E-4]:4.346762167978E-1,62[&rate=5.695168040556835E-4]:4.757721072088E-1)[&rate=5.695168040556835E-4]:1.316692269792E-2,60[&rate=5.695168040556835E-4]:2.97158207989E-1)[&rate=5.695168040556835E-4]:1.233670803745E-2)[&rate=5.695168040556835E-4]:3.339480749852E-1,(63[&rate=5.695168040556835E-4]:2.350703371799E-1,61[&rate=5.695168040556835E-4]:2.761662275909E-1)[&rate=5.695168040556835E-4]:5.590575853385E-1)[&rate=5.695168040556835E-4]:8.292213371887E-1)[&rate=5.695168040556835E-4]:6.704597559469E-2,(69[&rate=5.695168040556835E-4]:1.02375747811E0,(118[&rate=5.695168040556835E-4]:9.824743598784E-1,((129[&rate=5.695168040556835E-4]:2.966870265137E-1,132[&rate=5.695168040556835E-4]:2.994267525411E-1)[&rate=5.695168040556835E-4]:8.929286710506E-2,(130[&rate=5.695168040556835E-4]:5.160081479068E-2,131[&rate=5.695168040556835E-4]:5.434054081804E-2)[&rate=5.695168040556835E-4]:3.343790788281E-1)[&rate=5.695168040556835E-4]:4.595081648897E-1)[&rate=5.695168040556835E-4]:3.032421412228E-2)[&rate=5.695168040556835E-4]:7.186925517121E-1)[&rate=5.695168040556835E-4]:1.271498792141E-1)[&rate=5.695168040556835E-4]:1.586993696691E-1)[&rate=5.695168040556835E-4]:6.088149484184E-2)[&rate=5.695168040556835E-4]:2.053063790968E-1,(((57[&rate=5.695168040556835E-4]:4.658302937673E-1,(59[&rate=5.695168040556835E-4]:3.849782025005E-1,(((55[&rate=5.695168040556835E-4]:2.46838814215E-1,56[&rate=5.695168040556835E-4]:2.46838814215E-1)[&rate=5.695168040556835E-4]:1.114466781925E-1,37[&rate=5.695168040556835E-4]:4.047335798393E-1)[&rate=5.695168040556835E-4]:3.209755086028E-3,(54[&rate=5.695168040556835E-4]:1.38726439714E-1,58[&rate=5.695168040556835E-4]:1.961034888943E-1)[&rate=5.695168040556835E-4]:1.92714162971E-1)[&rate=5.695168040556835E-4]:1.528623369538E-2)[&rate=5.695168040556835E-4]:7.811985082969E-2)[&rate=5.695168040556835E-4]:2.800384224152E-1,68[&rate=5.695168040556835E-4]:6.939561478765E-1)[&rate=5.695168040556835E-4]:3.227292669093E-1,((((((103[&rate=5.695168040556835E-4]:6.047548097445E-1,((12[&rate=5.695168040556835E-4]:2.500139384103E-1,5[&rate=5.695168040556835E-4]:2.116577740269E-1)[&rate=5.695168040556835E-4]:2.213108784437E-1,29[&rate=5.695168040556835E-4]:5.781741319226E-1)[&rate=5.695168040556835E-4]:2.594573901507E-1)[&rate=5.695168040556835E-4]:1.539899899854E0,52[&rate=5.695168040556835E-4]:4.803609750377E-1)[&rate=5.695168040556835E-4]:1.277203338835E-1,(137[&rate=5.695168040556835E-4]:6.748680659946E-1,(133[&rate=5.695168040556835E-4]:3.763524381051E-1,134[&rate=5.695168040556835E-4]:3.462154518039E-1)[&rate=5.695168040556835E-4]:2.574197374785E-1)[&rate=5.695168040556835E-4]:7.481919089944E-1)[&rate=5.695168040556835E-4]:5.134096299853E-2,53[&rate=5.695168040556835E-4]:6.512255506083E-1)[&rate=5.695168040556835E-4]:1.64157427237E-1,(((82[&rate=5.695168040556835E-4]:3.290981862837E-1,(79[&rate=5.695168040556835E-4]:3.07037972259E-1,(71[&rate=5.695168040556835E-4]:1.493230342869E-1,(78[&rate=5.695168040556835E-4]:2.31061824718E-2,72[&rate=5.695168040556835E-4]:1.188374252486E-3)[&rate=5.695168040556835E-4]:1.536141120892E-1)[&rate=5.695168040556835E-4]:1.30317677698E-1)[&rate=5.695168040556835E-4]:1.384103594265E-2)[&rate=5.695168040556835E-4]:3.440543427366E-2,((77[&rate=5.695168040556835E-4]:3.004906362798E-1,73[&rate=5.695168040556835E-4]:3.059700883346E-1)[&rate=5.695168040556835E-4]:7.079299582164E-2,(81[&rate=5.695168040556835E-4]:3.182336321728E-2,80[&rate=5.695168040556835E-4]:3.182336321728E-2)[&rate=5.695168040556835E-4]:2.956246524458E-1)[&rate=5.695168040556835E-4]:1.961724872993E-2)[&rate=5.695168040556835E-4]:2.010630699213E-1,(75[&rate=5.695168040556835E-4]:4.223614117362E-1,(76[&rate=5.695168040556835E-4]:4.021598505278E-1,(70[&rate=5.695168040556835E-4]:3.444351710474E-1,74[&rate=5.695168040556835E-4]:3.827913354308E-1)[&rate=5.695168040556835E-4]:1.936851509699E-2)[&rate=5.695168040556835E-4]:2.020156120834E-2)[&rate=5.695168040556835E-4]:1.750819910712E-1)[&rate=5.695168040556835E-4]:9.6440263365E-1)[&rate=5.695168040556835E-4]:3.127830953493E-1,125[&rate=5.695168040556835E-4]:9.177835595334E-1)[&rate=5.695168040556835E-4]:2.655685219192E-1)[&rate=5.695168040556835E-4]:1.460703208362E-1)[&rate=5.695168040556835E-4]:1.207580145161E-1,(((126[&rate=5.695168040556835E-4]:1.107298668238E0,(((135[&rate=5.695168040556835E-4]:4.746563783266E-1,(138[&rate=5.695168040556835E-4]:1.828856093522E-1,136[&rate=5.695168040556835E-4]:5.1378760037E-2)[&rate=5.695168040556835E-4]:4.917707689745E-1)[&rate=5.695168040556835E-4]:1.177887463046E-2,119[&rate=5.695168040556835E-4]:8.343804584365E-1)[&rate=5.695168040556835E-4]:1.680816912821E-1,120[&rate=5.695168040556835E-4]:9.065717387597E-1)[&rate=5.695168040556835E-4]:8.90539041163E-1)[&rate=5.695168040556835E-4]:5.85707919099E-1,66[&rate=5.695168040556835E-4]:4.458323976519E-1)[&rate=5.695168040556835E-4]:1.333444267458E-2,(67[&rate=5.695168040556835E-4]:3.142828506281E-1,((124[&rate=5.695168040556835E-4]:2.896227491797E-1,123[&rate=5.695168040556835E-4]:2.923549896169E-1)[&rate=5.695168040556835E-4]:1.626996571483E-1,122[&rate=5.695168040556835E-4]:4.550546467652E-1)[&rate=5.695168040556835E-4]:3.605007542036E-1)[&rate=5.695168040556835E-4]:1.448839896983E-1)[&rate=5.695168040556835E-4]:2.766262720394E-1)[&rate=5.695168040556835E-4]:1.293432938188E-1,34[&rate=5.695168040556835E-4]:2.12270755458E-3)[&rate=5.695168040556835E-4]:2.007210311459E-2)[&rate=5.695168040556835E-4]:2.05648494935E-2);
tree STATE_29160000 [&joint=-20980.31113230001,lnP=-20980.31113230001] = [&R] (33[&rate=6.194582347356457E-4]:2.632907288605E-2,(32[&rate=6.194582347356457E-4]:4.524984771414E-3,(((((59[&rate=6.194582347356457E-4]:4.047998957567E-1,(((54[&rate=6.194582347356457E-4]:1.162323802171E-2,57[&rate=6.194582347356457E-4]:5.260684457906E-2)[&rate=6.194582347356457E-4]:2.638883941303E-1,(58[&rate=6.194582347356457E-4]:3.02038678925E-1,(56[&rate=6.194582347356457E-4]:2.633774896667E-1,55[&rate=6.194582347356457E-4]:2.633774896667E-1)[&rate=6.194582347356457E-4]:1.133878488658E-2)[&rate=6.194582347356457E-4]:3.085000240742E-2)[&rate=6.194582347356457E-4]:3.180367832617E-2,37[&rate=6.194582347356457E-4]:3.838180427187E-1)[&rate=6.194582347356457E-4]:5.923321915821E-2)[&rate=6.194582347356457E-4]:9.689711067651E-2,68[&rate=6.194582347356457E-4]:4.525166785642E-1)[&rate=6.194582347356457E-4]:4.400963619356E-1,(((((77[&rate=6.194582347356457E-4]:3.944177532302E-1,(((73[&rate=6.194582347356457E-4]:1.165625954812E-1,71[&rate=6.194582347356457E-4]:4.806944479637E-2)[&rate=6.194582347356457E-4]:1.968064423836E-1,((79[&rate=6.194582347356457E-4]:8.534328627718E-2,(78[&rate=6.194582347356457E-4]:4.213368402112E-2,72[&rate=6.194582347356457E-4]:2.02158758018E-2)[&rate=6.194582347356457E-4]:4.320960225606E-2)[&rate=6.194582347356457E-4]:2.240150054656E-2,82[&rate=6.194582347356457E-4]:1.159639649058E-1)[&rate=6.194582347356457E-4]:1.645283606303E-1)[&rate=6.194582347356457E-4]:1.225602791815E-2,(81[&rate=6.194582347356457E-4]:9.07607075352E-2,80[&rate=6.194582347356457E-4]:9.07607075352E-2)[&rate=6.194582347356457E-4]:1.855492897547E-1)[&rate=6.194582347356457E-4]:7.427213950195E-2)[&rate=6.194582347356457E-4]:2.565112078802E-1,(((74[&rate=6.194582347356457E-4]:3.874159461717E-1,70[&rate=6.194582347356457E-4]:3.490597817883E-1)[&rate=6.194582347356457E-4]:5.182988976282E-2,76[&rate=6.194582347356457E-4]:4.392458359345E-1)[&rate=6.194582347356457E-4]:5.164990391275E-2,75[&rate=6.194582347356457E-4]:4.908957398473E-1)[&rate=6.194582347356457E-4]:1.655126733179E-1)[&rate=6.194582347356457E-4]:7.839247565617E-1,(52[&rate=6.194582347356457E-4]:5.153685091256E-1,(103[&rate=6.194582347356457E-4]:6.982117687521E-1,((12[&rate=6.194582347356457E-4]:2.799932254497E-1,5[&rate=6.194582347356457E-4]:2.416370610663E-1)[&rate=6.194582347356457E-4]:2.907186167952E-1,29[&rate=6.194582347356457E-4]:6.775611573134E-1)[&rate=6.194582347356457E-4]:2.535273237675E-1)[&rate=6.194582347356457E-4]:1.481450474934E0)[&rate=6.194582347356457E-4]:1.866983233005E-1)[&rate=6.194582347356457E-4]:2.876209403933E-2,(53[&rate=6.194582347356457E-4]:5.66722238182E-1,((137[&rate=6.194582347356457E-4]:4.007772163074E-1,134[&rate=6.194582347356457E-4]:3.295443395952E-1)[&rate=6.194582347356457E-4]:2.424688936907E-1,133[&rate=6.194582347356457E-4]:6.02150219587E-1)[&rate=6.194582347356457E-4]:7.466515155632E-1)[&rate=6.194582347356457E-4]:1.559099669721E-1)[&rate=6.194582347356457E-4]:3.997396032553E-1,125[&rate=6.194582347356457E-4]:9.119892947482E-1)[&rate=6.194582347356457E-4]:1.472904124184E-1)[&rate=6.194582347356457E-4]:2.919803775759E-1,(((((((146[&rate=6.194582347356457E-4]:5.122113610823E-1,(16[&rate=6.194582347356457E-4]:2.454848684775E0,(147[&rate=6.194582347356457E-4]:4.141788398954E-1,(((22[&rate=6.194582347356457E-4]:2.275503155118E-1,27[&rate=6.194582347356457E-4]:2.439886716762E-1)[&rate=6.194582347356457E-4]:5.301071127905E-1,((31[&rate=6.194582347356457E-4]:5.039330425477E-1,2[&rate=6.194582347356457E-4]:2.765357822737E-1)[&rate=6.194582347356457E-4]:1.246159938089E-1,(7[&rate=6.194582347356457E-4]:2.080260086934E-1,8[&rate=6.194582347356457E-4]:2.080260086934E-1)[&rate=6.194582347356457E-4]:2.698380961563E-1)[&rate=6.194582347356457E-4]:1.839029124937E-1)[&rate=6.194582347356457E-4]:4.254539344669E-2,26[&rate=6.194582347356457E-4]:8.111617258586E-1)[&rate=6.194582347356457E-4]:1.685927511521E0)[&rate=6.194582347356457E-4]:1.255396794225E-2)[&rate=6.194582347356457E-4]:2.263702319013E-2)[&rate=6.194582347356457E-4]:4.218817585148E-3,(((((((((108[&rate=6.194582347356457E-4]:9.64358747517E-2,107[&rate=6.194582347356457E-4]:9.917560077906E-2)[&rate=6.194582347356457E-4]:6.337070238666E-1,(109[&rate=6.194582347356457E-4]:6.267868537212E-1,114[&rate=6.194582347356457E-4]:5.473347989267E-1)[&rate=6.194582347356457E-4]:1.252738531163E-1)[&rate=6.194582347356457E-4]:2.184592961349E-1,((19[&rate=6.194582347356457E-4]:3.39648106895E-1,13[&rate=6.194582347356457E-4]:3.012919425114E-1)[&rate=6.194582347356457E-4]:5.537053541688E-1,115[&rate=6.194582347356457E-4]:7.728055158583E-1)[&rate=6.194582347356457E-4]:1.182624323195E-1)[&rate=6.194582347356457E-4]:2.06600191359E-2,((104[&rate=6.194582347356457E-4]:3.664178669743E-1,(106[&rate=6.194582347356457E-4]:2.085669055341E-1,(111[&rate=6.194582347356457E-4]:1.687610301653E-3,139[&rate=6.194582347356457E-4]:1.77030076055E-1)[&rate=6.194582347356457E-4]:2.233176513968E-1)[&rate=6.194582347356457E-4]:1.578509614402E-1)[&rate=6.194582347356457E-4]:4.790482074211E-1,((148[&rate=6.194582347356457E-4]:4.593405694725E-1,143[&rate=6.194582347356457E-4]:4.566008434452E-1)[&rate=6.194582347356457E-4]:1.136656013149E-1,116[&rate=6.194582347356457E-4]:5.346500064037E-1)[&rate=6.194582347356457E-4]:2.505420953889E-1)[&rate=6.194582347356457E-4]:1.265358655211E-1)[&rate=6.194582347356457E-4]:5.104300019665E-2,(((110[&rate=6.194582347356457E-4]:1.576669842555E-1,105[&rate=6.194582347356457E-4]:1.357491760364E-1)[&rate=6.194582347356457E-4]:6.506863404877E-1,(14[&rate=6.194582347356457E-4]:6.259623048184E-1,17[&rate=6.194582347356457E-4]:6.643184692021E-1)[&rate=6.194582347356457E-4]:1.878704719795E-1)[&rate=6.194582347356457E-4]:2.001067466857E-3,((112[&rate=6.194582347356457E-4]:4.04023956784E-1,(4[&rate=6.194582347356457E-4]:1.763891373927E-1,30[&rate=6.194582347356457E-4]:3.489918771187E-1)[&rate=6.194582347356457E-4]:1.701005728161E-1)[&rate=6.194582347356457E-4]:3.122533266397E-1,((9[&rate=6.194582347356457E-4]:6.448107397453E-1,113[&rate=6.194582347356457E-4]:6.530299178273E-1)[&rate=6.194582347356457E-4]:5.833532761162E-2,117[&rate=6.194582347356457E-4]:7.141049714665E-1)[&rate=6.194582347356457E-4]:4.912037984686E-3)[&rate=6.194582347356457E-4]:9.95565608411E-2)[&rate=6.194582347356457E-4]:2.291289040675E-1)[&rate=6.194582347356457E-4]:2.805645897482E-1,((((1[&rate=6.194582347356457E-4]:2.14811517302E-2,(21[&rate=6.194582347356457E-4]:7.044663412472E-1,28[&rate=6.194582347356457E-4]:7.291238754936E-1)[&rate=6.194582347356457E-4]:7.865864609952E-2)[&rate=6.194582347356457E-4]:7.304026525655E-2,24[&rate=6.194582347356457E-4]:8.75343334795E-1)[&rate=6.194582347356457E-4]:2.440084962455E-1,((140[&rate=6.194582347356457E-4]:6.391744316153E-1,11[&rate=6.194582347356457E-4]:6.58352513807E-1)[&rate=6.194582347356457E-4]:4.496601896759E-2,(23[&rate=6.194582347356457E-4]:6.919602937336E-1,(25[&rate=6.194582347356457E-4]:4.98946883018E-1,20[&rate=6.194582347356457E-4]:4.797688008263E-1)[&rate=6.194582347356457E-4]:2.039723148252E-1)[&rate=6.194582347356457E-4]:9.628974589026E-2)[&rate=6.194582347356457E-4]:3.201428873069E-1)[&rate=6.194582347356457E-4]:1.69592724946E-1,102[&rate=6.194582347356457E-4]:1.273007203701E-1)[&rate=6.194582347356457E-4]:1.242540149708E-1)[&rate=6.194582347356457E-4]:1.626022048613E-2,(((145[&rate=6.194582347356457E-4]:2.596022578444E-1,141[&rate=6.194582347356457E-4]:2.568625318168E-1)[&rate=6.194582347356457E-4]:7.551769167388E-2,144[&rate=6.194582347356457E-4]:3.296404974633E-1)[&rate=6.194582347356457E-4]:1.8269030375E-1,142[&rate=6.194582347356457E-4]:5.178102532683E-1)[&rate=6.194582347356457E-4]:9.965800450245E-1)[&rate=6.194582347356457E-4]:4.106188081851E-2,((((87[&rate=6.194582347356457E-4]:2.264185192837E-1,(((86[&rate=6.194582347356457E-4]:7.820246539061E-2,(83[&rate=6.194582347356457E-4]:2.997848101253E-2,84[&rate=6.194582347356457E-4]:2.997848101253E-2)[&rate=6.194582347356457E-4]:4.822398437808E-2)[&rate=6.194582347356457E-4]:2.244874220921E-2,(93[&rate=6.194582347356457E-4]:1.079182159884E-1,85[&rate=6.194582347356457E-4]:9.42195858514E-2)[&rate=6.194582347356457E-4]:6.431621748411E-3)[&rate=6.194582347356457E-4]:1.103441316171E-1,(92[&rate=6.194582347356457E-4]:9.495073058703E-2,(91[&rate=6.194582347356457E-4]:1.468865510384E-2,90[&rate=6.194582347356457E-4]:1.468865510384E-2)[&rate=6.194582347356457E-4]:8.026207548319E-2)[&rate=6.194582347356457E-4]:1.297432387669E-1)[&rate=6.194582347356457E-4]:1.542318006682E-2)[&rate=6.194582347356457E-4]:2.701983319804E-2,(89[&rate=6.194582347356457E-4]:2.018039155751E-2,88[&rate=6.194582347356457E-4]:6.481761420491E-3)[&rate=6.194582347356457E-4]:2.469565910612E-1)[&rate=6.194582347356457E-4]:8.450617395521E-1,3[&rate=6.194582347356457E-4]:5.587740646367E-1)[&rate=6.194582347356457E-4]:2.473520600099E-1,(18[&rate=6.194582347356457E-4]:8.184639862641E-1,((15[&rate=6.194582347356457E-4]:4.948889664174E-1,10[&rate=6.194582347356457E-4]:4.56532802034E-1)[&rate=6.194582347356457E-4]:3.066532949426E-1,6[&rate=6.194582347356457E-4]:7.467477408122E-1)[&rate=6.194582347356457E-4]:8.702546821808E-3)[&rate=6.194582347356457E-4]:1.027306315331E-1)[&rate=6.194582347356457E-4]:5.000109859716E-1)[&rate=6.194582347356457E-4]:8.202034290855E-1,101[&rate=6.194582347356457E-4]:1.123600813676E0)[&rate=6.194582347356457E-4]:2.457749447502E-1)[&rate=6.194582347356457E-4]:4.083556176646E-2,97[&rate=6.194582347356457E-4]:3.660089098328E-1)[&rate=6.194582347356457E-4]:6.39706600984E-2,(40[&rate=6.194582347356457E-4]:4.316809089549E-1,39[&rate=6.194582347356457E-4]:4.316809089549E-1)[&rate=6.194582347356457E-4]:6.933691234248E-2)[&rate=6.194582347356457E-4]:1.955831829792E-2,(((99[&rate=6.194582347356457E-4]:4.34671181728E-1,96[&rate=6.194582347356457E-4]:3.991520560452E-1)[&rate=6.194582347356457E-4]:9.939437140008E-2,98[&rate=6.194582347356457E-4]:5.122076296309E-1)[&rate=6.194582347356457E-4]:6.501083844541E-2,((94[&rate=6.194582347356457E-4]:2.998080716871E-1,100[&rate=6.194582347356457E-4]:2.998080716871E-1)[&rate=6.194582347356457E-4]:1.013865770258E-1,95[&rate=6.194582347356457E-4]:4.858941022649E-1)[&rate=6.194582347356457E-4]:1.022533275601E-1)[&rate=6.194582347356457E-4]:7.177297206535E-2)[&rate=6.194582347356457E-4]:2.589071885405E-1,38[&rate=6.194582347356457E-4]:7.111773172068E-1)[&rate=6.194582347356457E-4]:2.310454583997E-1,(127[&rate=6.194582347356457E-4]:2.831914639358E0,((121[&rate=6.194582347356457E-4]:2.197786241148E0,((((69[&rate=6.194582347356457E-4]:5.720799413533E-1,(((130[&rate=6.194582347356457E-4]:7.604620457928E-2,131[&rate=6.194582347356457E-4]:7.878593060664E-2)[&rate=6.194582347356457E-4]:8.696887167116E-2,(129[&rate=6.194582347356457E-4]:1.555522537298E-1,132[&rate=6.194582347356457E-4]:1.582919797571E-1)[&rate=6.194582347356457E-4]:7.462822520682E-3)[&rate=6.194582347356457E-4]:2.389374693105E-1,118[&rate=6.194582347356457E-4]:5.389388469308E-1)[&rate=6.194582347356457E-4]:2.21821903128E-2)[&rate=6.194582347356457E-4]:8.454357534643E-1,(128[&rate=6.194582347356457E-4]:1.259526750591E0,((((62[&rate=6.194582347356457E-4]:2.642940818187E-1,60[&rate=6.194582347356457E-4]:7.251325990091E-2)[&rate=6.194582347356457E-4]:3.913263056387E-2,64[&rate=6.194582347356457E-4]:2.623308219715E-1)[&rate=6.194582347356457E-4]:8.494271392336E-4,65[&rate=6.194582347356457E-4]:1.12495317604E-1)[&rate=6.194582347356457E-4]:3.584482335606E-1,(63[&rate=6.194582347356457E-4]:4.57677505296E-2,61[&rate=6.194582347356457E-4]:8.686364094064E-2)[&rate=6.194582347356457E-4]:5.758607321417E-1)[&rate=6.194582347356457E-4]:7.36528404906E-1)[&rate=6.194582347356457E-4]:7.304012719583E-3)[&rate=6.194582347356457E-4]:1.775547866616E-1,(45[&rate=6.194582347356457E-4]:4.947076102151E-1,(((47[&rate=6.194582347356457E-4]:4.430141079742E-1,(44[&rate=6.194582347356457E-4]:4.35444484161E-1,51[&rate=6.194582347356457E-4]:4.135865606638E-1)[&rate=6.194582347356457E-4]:2.105142938876E-3)[&rate=6.194582347356457E-4]:2.04184927588E-4,(46[&rate=6.194582347356457E-4]:3.590607760435E-1,((41[&rate=6.194582347356457E-4]:2.138177398402E-1,(48[&rate=6.194582347356457E-4]:1.656802501852E-1,42[&rate=6.194582347356457E-4]:1.27428884065E-1)[&rate=6.194582347356457E-4]:9.185333664944E-2)[&rate=6.194582347356457E-4]:2.288661545507E-2,43[&rate=6.194582347356457E-4]:2.913491640382E-1)[&rate=6.194582347356457E-4]:6.771161200532E-2)[&rate=6.194582347356457E-4]:8.415751685823E-2)[&rate=6.194582347356457E-4]:3.065366157909E-2,(50[&rate=6.194582347356457E-4]:2.211122177486E-1,49[&rate=6.194582347356457E-4]:2.211122177486E-1)[&rate=6.194582347356457E-4]:2.199728514865E-1)[&rate=6.194582347356457E-4]:2.903237704559E-2)[&rate=6.194582347356457E-4]:1.762817274658E-1)[&rate=6.194582347356457E-4]:1.557756362211E-1,35[&rate=6.194582347356457E-4]:7.139406290561E-2)[&rate=6.194582347356457E-4]:3.647809819989E-4)[&rate=6.194582347356457E-4]:7.563283105535E-2,36[&rate=6.194582347356457E-4]:1.939670174087E-1)[&rate=6.194582347356457E-4]:1.173996767442E-1)[&rate=6.194582347356457E-4]:7.506597740395E-2)[&rate=6.194582347356457E-4]:2.970154512124E-1)[&rate=6.194582347356457E-4]:2.341851950594E-1,(((66[&rate=6.194582347356457E-4]:2.071281406291E-1,(((119[&rate=6.194582347356457E-4]:4.534168650896E-1,120[&rate=6.194582347356457E-4]:3.575264541307E-1)[&rate=6.194582347356457E-4]:1.198280055271E0,((138[&rate=6.194582347356457E-4]:3.086496357493E-1,136[&rate=6.194582347356457E-4]:1.771427864341E-1)[&rate=6.194582347356457E-4]:6.352273066338E-1,135[&rate=6.194582347356457E-4]:7.438769423831E-1)[&rate=6.194582347356457E-4]:5.598747724984E-1)[&rate=6.194582347356457E-4]:1.537763481946E-1,126[&rate=6.194582347356457E-4]:1.019770745912E0)[&rate=6.194582347356457E-4]:4.345315844023E-1)[&rate=6.194582347356457E-4]:4.005020160268E-1,(67[&rate=6.194582347356457E-4]:3.530538149601E-1,((122[&rate=6.194582347356457E-4]:1.808466900212E-1,123[&rate=6.194582347356457E-4]:1.808466900212E-1)[&rate=6.194582347356457E-4]:9.931984780014E-2,124[&rate=6.194582347356457E-4]:2.774342973842E-1)[&rate=6.194582347356457E-4]:5.741598274794E-1)[&rate=6.194582347356457E-4]:2.545763416958E-1)[&rate=6.194582347356457E-4]:2.593348552217E-1,34[&rate=6.194582347356457E-4]:3.951313247571E-3)[&rate=6.194582347356457E-4]:4.092963485146E-3)[&rate=6.194582347356457E-4]:1.839851625778E-2)[&rate=6.194582347356457E-4]:1.632463605992E-2);
tree STATE_29250000 [&joint=-21001.453721957852,lnP=-21001.453721957852] = [&R] ((((66[&rate=5.628075982457093E-4]:3.108524370851E-1,((120[&rate=5.628075982457093E-4]:7.996964707128E-1,(((138[&rate=5.628075982457093E-4]:3.133930424521E-1,136[&rate=5.628075982457093E-4]:1.818861931369E-1)[&rate=5.628075982457093E-4]:2.500907881233E-1,135[&rate=5.628075982457093E-4]:3.634838305753E-1)[&rate=5.628075982457093E-4]:1.013591437736E-1,119[&rate=5.628075982457093E-4]:8.127881798283E-1)[&rate=5.628075982457093E-4]:8.279870184336E-2)[&rate=5.628075982457093E-4]:1.154147268159E0,126[&rate=5.628075982457093E-4]:1.264031627187E0)[&rate=5.628075982457093E-4]:2.939949995835E-1)[&rate=5.628075982457093E-4]:2.805071445809E-1,(67[&rate=5.628075982457093E-4]:4.827958129988E-1,(124[&rate=5.628075982457093E-4]:3.020299570897E-1,(122[&rate=5.628075982457093E-4]:2.836808768557E-1,123[&rate=5.628075982457093E-4]:2.836808768557E-1)[&rate=5.628075982457093E-4]:2.10813206712E-2)[&rate=5.628075982457093E-4]:6.793061658126E-1)[&rate=5.628075982457093E-4]:1.085637686672E-1)[&rate=5.628075982457093E-4]:2.819379841658E-1,34[&rate=5.628075982457093E-4]:1.028386720171E-2)[&rate=5.628075982457093E-4]:6.683282468954E-2,((((((146[&rate=5.628075982457093E-4]:7.574016444309E-1,(147[&rate=5.628075982457093E-4]:6.656923546944E-1,(39[&rate=5.628075982457093E-4]:5.333871085313E-1,((((((((144[&rate=5.628075982457093E-4]:9.503155987153E-2,(145[&rate=5.628075982457093E-4]:6.135551379776E-2,141[&rate=5.628075982457093E-4]:5.861578777018E-2)[&rate=5.628075982457093E-4]:3.915549812871E-2)[&rate=5.628075982457093E-4]:3.088637083037E-1,142[&rate=5.628075982457093E-4]:4.093747202301E-1)[&rate=5.628075982457093E-4]:1.150901291065E0,(((((19[&rate=5.628075982457093E-4]:4.675123916664E-1,13[&rate=5.628075982457093E-4]:4.291562272827E-1)[&rate=5.628075982457093E-4]:2.948645993625E-1,((107[&rate=5.628075982457093E-4]:2.789751469561E-1,108[&rate=5.628075982457093E-4]:2.762354209287E-1)[&rate=5.628075982457093E-4]:3.784775292357E-1,(114[&rate=5.628075982457093E-4]:2.47751162388E-1,109[&rate=5.628075982457093E-4]:3.272032171825E-1)[&rate=5.628075982457093E-4]:3.494275412011E-1)[&rate=5.628075982457093E-4]:4.465034223429E-2)[&rate=5.628075982457093E-4]:6.203491196796E-2,115[&rate=5.628075982457093E-4]:7.038639577913E-1)[&rate=5.628075982457093E-4]:1.463939214318E-1,((((106[&rate=5.628075982457093E-4]:5.216988896573E-1,(139[&rate=5.628075982457093E-4]:5.245669199819E-1,104[&rate=5.628075982457093E-4]:3.327860980642E-1)[&rate=5.628075982457093E-4]:1.889127915932E-1)[&rate=5.628075982457093E-4]:6.76587301875E-2,111[&rate=5.628075982457093E-4]:6.057959760092E-1)[&rate=5.628075982457093E-4]:6.835711675753E-2,116[&rate=5.628075982457093E-4]:5.974407639996E-1)[&rate=5.628075982457093E-4]:8.574648171565E-3,(148[&rate=5.628075982457093E-4]:2.927481136787E-1,143[&rate=5.628075982457093E-4]:2.900083876513E-1)[&rate=5.628075982457093E-4]:3.516234628762E-1)[&rate=5.628075982457093E-4]:2.442424670519E-1)[&rate=5.628075982457093E-4]:2.860273214697E-1,(((14[&rate=5.628075982457093E-4]:3.064874164831E-1,17[&rate=5.628075982457093E-4]:3.448435808668E-1)[&rate=5.628075982457093E-4]:5.166434709839E-1,(110[&rate=5.628075982457093E-4]:6.517098753106E-1,105[&rate=5.628075982457093E-4]:6.297920670915E-1)[&rate=5.628075982457093E-4]:1.659415601017E-1)[&rate=5.628075982457093E-4]:1.212741947629E-1,(((4[&rate=5.628075982457093E-4]:7.345960233072E-2,30[&rate=5.628075982457093E-4]:2.460623420567E-1)[&rate=5.628075982457093E-4]:6.630533069985E-1,113[&rate=5.628075982457093E-4]:7.940471559044E-1)[&rate=5.628075982457093E-4]:5.164190843944E-3,(9[&rate=5.628075982457093E-4]:7.76348503045E-1,(117[&rate=5.628075982457093E-4]:2.694149091778E-1,112[&rate=5.628075982457093E-4]:2.666751831502E-1)[&rate=5.628075982457093E-4]:5.178924979769E-1)[&rate=5.628075982457093E-4]:1.464366562127E-2)[&rate=5.628075982457093E-4]:1.451937354815E-1)[&rate=5.628075982457093E-4]:2.740718992848E-1)[&rate=5.628075982457093E-4]:1.691962900537E-1)[&rate=5.628075982457093E-4]:3.237563881381E-2,((((21[&rate=5.628075982457093E-4]:5.566508848371E-1,28[&rate=5.628075982457093E-4]:5.813084190836E-1)[&rate=5.628075982457093E-4]:2.939781748803E-1,1[&rate=5.628075982457093E-4]:8.898522410091E-2)[&rate=5.628075982457093E-4]:5.134266563286E-2,24[&rate=5.628075982457093E-4]:9.21149807542E-1)[&rate=5.628075982457093E-4]:4.179106471703E-1,(102[&rate=5.628075982457093E-4]:1.151335879574E-1,(23[&rate=5.628075982457093E-4]:8.988031862909E-1,(11[&rate=5.628075982457093E-4]:6.182805942533E-1,((20[&rate=5.628075982457093E-4]:4.016944578059E-1,25[&rate=5.628075982457093E-4]:4.208725399976E-1)[&rate=5.628075982457093E-4]:3.350521865817E-2,140[&rate=5.628075982457093E-4]:3.393092655052E-1)[&rate=5.628075982457093E-4]:2.597932465564E-1)[&rate=5.628075982457093E-4]:1.955910851884E-1)[&rate=5.628075982457093E-4]:3.670153331732E-1)[&rate=5.628075982457093E-4]:6.228303113852E-2)[&rate=5.628075982457093E-4]:1.686596885467E-1)[&rate=5.628075982457093E-4]:5.754498197055E-2,((((15[&rate=5.628075982457093E-4]:2.321892588394E-1,10[&rate=5.628075982457093E-4]:1.938330944559E-1)[&rate=5.628075982457093E-4]:1.355475995484E-1,18[&rate=5.628075982457093E-4]:3.7595603647E-1)[&rate=5.628075982457093E-4]:2.955483400203E-1,6[&rate=5.628075982457093E-4]:6.084906778602E-1)[&rate=5.628075982457093E-4]:6.769646546676E-1,(((92[&rate=5.628075982457093E-4]:1.488163168774E-1,(91[&rate=5.628075982457093E-4]:6.404717612678E-3,90[&rate=5.628075982457093E-4]:6.404717612678E-3)[&rate=5.628075982457093E-4]:1.424115992647E-1)[&rate=5.628075982457093E-4]:1.671571922882E-1,(((89[&rate=5.628075982457093E-4]:2.451650246783E-1,88[&rate=5.628075982457093E-4]:2.314663945413E-1)[&rate=5.628075982457093E-4]:4.908016370246E-2,((93[&rate=5.628075982457093E-4]:1.368212885058E-1,(86[&rate=5.628075982457093E-4]:9.294786375867E-2,(85[&rate=5.628075982457093E-4]:8.946797957201E-2,83[&rate=5.628075982457093E-4]:8.946797957201E-2)[&rate=5.628075982457093E-4]:3.479884186663E-3)[&rate=5.628075982457093E-4]:3.017479461008E-2)[&rate=5.628075982457093E-4]:8.439719916895E-2,84[&rate=5.628075982457093E-4]:2.075198575377E-1)[&rate=5.628075982457093E-4]:7.302670070605E-2)[&rate=5.628075982457093E-4]:1.146736899694E-2,87[&rate=5.628075982457093E-4]:2.920139272407E-1)[&rate=5.628075982457093E-4]:1.026095178791E-2)[&rate=5.628075982457093E-4]:9.680764898359E-1,3[&rate=5.628075982457093E-4]:7.306253414674E-1)[&rate=5.628075982457093E-4]:5.027751965399E-1)[&rate=5.628075982457093E-4]:1.674810255786E-1)[&rate=5.628075982457093E-4]:2.492976519561E-1,101[&rate=5.628075982457093E-4]:6.474394895143E-1)[&rate=5.628075982457093E-4]:6.924641230708E-1,(2[&rate=5.628075982457093E-4]:7.192050188639E-1,((31[&rate=5.628075982457093E-4]:7.70384435337E-1,(26[&rate=5.628075982457093E-4]:4.462873622257E-1,(7[&rate=5.628075982457093E-4]:2.348011637702E-1,8[&rate=5.628075982457093E-4]:2.348011637702E-1)[&rate=5.628075982457093E-4]:1.04636883387E-1)[&rate=5.628075982457093E-4]:2.802614566729E-1)[&rate=5.628075982457093E-4]:3.567642640245E-2,(22[&rate=5.628075982457093E-4]:4.053027770214E-1,27[&rate=5.628075982457093E-4]:4.217411331858E-1)[&rate=5.628075982457093E-4]:3.4596356417E-1)[&rate=5.628075982457093E-4]:1.405414173986E-1)[&rate=5.628075982457093E-4]:1.604260237557E0)[&rate=5.628075982457093E-4]:5.900853057792E-3,16[&rate=5.628075982457093E-4]:2.458133232766E0)[&rate=5.628075982457093E-4]:1.607468018821E-1)[&rate=5.628075982457093E-4]:7.492819698271E-2)[&rate=5.628075982457093E-4]:2.886775968192E-2)[&rate=5.628075982457093E-4]:3.822954441194E-2,((95[&rate=5.628075982457093E-4]:5.152012117503E-1,(100[&rate=5.628075982457093E-4]:3.48130720274E-1,94[&rate=5.628075982457093E-4]:3.48130720274E-1)[&rate=5.628075982457093E-4]:8.237103792428E-2)[&rate=5.628075982457093E-4]:2.49500310754E-1,((98[&rate=5.628075982457093E-4]:7.096702985439E-1,((96[&rate=5.628075982457093E-4]:3.430198253057E-1,99[&rate=5.628075982457093E-4]:3.785389509886E-1)[&rate=5.628075982457093E-4]:2.293006607455E-1,40[&rate=5.628075982457093E-4]:4.575663876906E-1)[&rate=5.628075982457093E-4]:1.23688610307E-1)[&rate=5.628075982457093E-4]:3.241190054308E-2,97[&rate=5.628075982457093E-4]:5.426286471745E-1)[&rate=5.628075982457093E-4]:1.169036166859E-2)[&rate=5.628075982457093E-4]:5.005534939865E-2)[&rate=5.628075982457093E-4]:1.746845536839E-1,38[&rate=5.628075982457093E-4]:7.817911523627E-1)[&rate=5.628075982457093E-4]:4.500780244755E-1,(36[&rate=5.628075982457093E-4]:2.552894600454E-1,(((121[&rate=5.628075982457093E-4]:2.05503967718E0,127[&rate=5.628075982457093E-4]:2.496135567591E0)[&rate=5.628075982457093E-4]:1.095069986599E-1,(((128[&rate=5.628075982457093E-4]:1.145037599535E0,((((131[&rate=5.628075982457093E-4]:2.624580054128E-1,130[&rate=5.628075982457093E-4]:2.597182793855E-1)[&rate=5.628075982457093E-4]:3.765647613058E-2,(129[&rate=5.628075982457093E-4]:1.894063130543E-1,132[&rate=5.628075982457093E-4]:1.921460390817E-1)[&rate=5.628075982457093E-4]:1.079684424617E-1)[&rate=5.628075982457093E-4]:1.515906902934E-1,69[&rate=5.628075982457093E-4]:5.969106512891E-1)[&rate=5.628075982457093E-4]:2.927620708313E-2,118[&rate=5.628075982457093E-4]:6.152279542625E-1)[&rate=5.628075982457093E-4]:6.695356726696E-1)[&rate=5.628075982457093E-4]:1.373048196248E-1,((62[&rate=5.628075982457093E-4]:4.741991749038E-1,(60[&rate=5.628075982457093E-4]:2.025122308274E-1,(65[&rate=5.628075982457093E-4]:1.425671327348E-1,64[&rate=5.628075982457093E-4]:2.932520642415E-1)[&rate=5.628075982457093E-4]:5.994509809257E-2)[&rate=5.628075982457093E-4]:7.990612215867E-2)[&rate=5.628075982457093E-4]:1.650719781084E-1,(63[&rate=5.628075982457093E-4]:1.397316979192E-1,61[&rate=5.628075982457093E-4]:1.808275883303E-1)[&rate=5.628075982457093E-4]:4.584435646819E-1)[&rate=5.628075982457093E-4]:7.827972935447E-1)[&rate=5.628075982457093E-4]:2.534845401486E-1,35[&rate=5.628075982457093E-4]:7.059836020498E-3)[&rate=5.628075982457093E-4]:3.145944255929E-2)[&rate=5.628075982457093E-4]:1.27545796003E-1,(45[&rate=5.628075982457093E-4]:7.079469060754E-1,(51[&rate=5.628075982457093E-4]:6.097985770901E-1,((43[&rate=5.628075982457093E-4]:5.323338770857E-1,(46[&rate=5.628075982457093E-4]:5.103855137896E-1,((48[&rate=5.628075982457093E-4]:3.558282865343E-1,42[&rate=5.628075982457093E-4]:3.175769204141E-1)[&rate=5.628075982457093E-4]:1.157284575432E-1,41[&rate=5.628075982457093E-4]:4.278408970831E-1)[&rate=5.628075982457093E-4]:2.789980796351E-2)[&rate=5.628075982457093E-4]:2.194836329614E-2)[&rate=5.628075982457093E-4]:8.397540065312E-2,(((50[&rate=5.628075982457093E-4]:4.377404141362E-1,49[&rate=5.628075982457093E-4]:4.377404141362E-1)[&rate=5.628075982457093E-4]:5.701993778965E-2,44[&rate=5.628075982457093E-4]:5.220827562973E-1)[&rate=5.628075982457093E-4]:4.200371055698E-2,47[&rate=5.628075982457093E-4]:5.695509477286E-1)[&rate=5.628075982457093E-4]:4.675833001024E-2)[&rate=5.628075982457093E-4]:2.081170372279E-2)[&rate=5.628075982457093E-4]:7.902264592518E-2)[&rate=5.628075982457093E-4]:2.134890795037E-1)[&rate=5.628075982457093E-4]:4.264904299689E-2)[&rate=5.628075982457093E-4]:4.20789612743E-1)[&rate=5.628075982457093E-4]:1.068954336251E-1,((((52[&rate=5.628075982457093E-4]:5.417182487472E-1,(103[&rate=5.628075982457093E-4]:5.802150472084E-1,((12[&rate=5.628075982457093E-4]:1.346496577816E-1,5[&rate=5.628075982457093E-4]:9.629349339818E-2)[&rate=5.628075982457093E-4]:2.739121182519E-1,29[&rate=5.628075982457093E-4]:5.154110911021E-1)[&rate=5.628075982457093E-4]:2.976806684351E-1)[&rate=5.628075982457093E-4]:1.6257969361E0)[&rate=5.628075982457093E-4]:3.394750618906E-1,((((((71[&rate=5.628075982457093E-4]:1.21058439281E-1,77[&rate=5.628075982457093E-4]:1.840721379111E-1)[&rate=5.628075982457093E-4]:2.520597947534E-1,((((78[&rate=5.628075982457093E-4]:5.533236443484E-2,72[&rate=5.628075982457093E-4]:3.341455621553E-2)[&rate=5.628075982457093E-4]:1.808724483662E-1,82[&rate=5.628075982457093E-4]:2.444239908832E-1)[&rate=5.628075982457093E-4]:2.355174899144E-2,79[&rate=5.628075982457093E-4]:2.597565617925E-1)[&rate=5.628075982457093E-4]:7.434329499272E-2,73[&rate=5.628075982457093E-4]:3.751957471961E-1)[&rate=5.628075982457093E-4]:6.641563752317E-2)[&rate=5.628075982457093E-4]:6.052543270406E-2,(81[&rate=5.628075982457093E-4]:2.172771115012E-1,80[&rate=5.628075982457093E-4]:2.172771115012E-1)[&rate=5.628075982457093E-4]:2.35544637429E-1)[&rate=5.628075982457093E-4]:6.589600764182E-2,((70[&rate=5.628075982457093E-4]:4.303152933974E-1,(76[&rate=5.628075982457093E-4]:4.328828653829E-1,74[&rate=5.628075982457093E-4]:4.328828653829E-1)[&rate=5.628075982457093E-4]:3.578859239803E-2)[&rate=5.628075982457093E-4]:7.84956091685E-2,75[&rate=5.628075982457093E-4]:5.471670669494E-1)[&rate=5.628075982457093E-4]:2.086575811571E-2)[&rate=5.628075982457093E-4]:8.718469314779E-1,((134[&rate=5.628075982457093E-4]:2.888050360572E-1,137[&rate=5.628075982457093E-4]:3.600379127694E-1)[&rate=5.628075982457093E-4]:4.274499794151E-1,133[&rate=5.628075982457093E-4]:7.463920017735E-1)[&rate=5.628075982457093E-4]:7.291041931256E-1)[&rate=5.628075982457093E-4]:1.350738496217E-1,53[&rate=5.628075982457093E-4]:8.284905475526E-1)[&rate=5.628075982457093E-4]:4.450604177376E-2)[&rate=5.628075982457093E-4]:1.824550163653E-1,125[&rate=5.628075982457093E-4]:8.450690920304E-1)[&rate=5.628075982457093E-4]:5.066370947186E-1,((59[&rate=5.628075982457093E-4]:3.845850764004E-1,(((37[&rate=5.628075982457093E-4]:2.540167183383E-1,54[&rate=5.628075982457093E-4]:1.775139860978E-1)[&rate=5.628075982457093E-4]:5.774165051171E-2,((55[&rate=5.628075982457093E-4]:1.88027988422E-1,56[&rate=5.628075982457093E-4]:1.88027988422E-1)[&rate=5.628075982457093E-4]:6.344613275921E-2,58[&rate=5.628075982457093E-4]:2.787965255529E-1)[&rate=5.628075982457093E-4]:1.383616023693E-2)[&rate=5.628075982457093E-4]:2.879317419804E-2,57[&rate=5.628075982457093E-4]:3.050324173649E-1)[&rate=5.628075982457093E-4]:8.228489947256E-2)[&rate=5.628075982457093E-4]:1.715825055778E-1,68[&rate=5.628075982457093E-4]:5.069872541092E-1)[&rate=5.628075982457093E-4]:6.78052265973E-1)[&rate=5.628075982457093E-4]:9.908028163787E-2)[&rate=5.628075982457093E-4]:1.791507595988E-1,(33[&rate=5.628075982457093E-4]:1.563612647458E-2,32[&rate=5.628075982457093E-4]:1.015667441987E-2)[&rate=5.628075982457093E-4]:2.046174227759E-2)[&rate=5.628075982457093E-4]:2.45804669747E-2);
tree STATE_29340000 [&joint=-20988.15586178044,lnP=-20988.15586178044] = [&R] (((32[&rate=4.6832376011192705E-4]:3.19540814051E-2,34[&rate=4.6832376011192705E-4]:5.387188962419E-2)[&rate=4.6832376011192705E-4]:1.843878604325E-2,33[&rate=4.6832376011192705E-4]:5.587231950306E-2)[&rate=4.6832376011192705E-4]:4.487265581785E-2,((((126[&rate=4.6832376011192705E-4]:1.699626869421E0,(67[&rate=4.6832376011192705E-4]:3.037309571759E-1,(122[&rate=4.6832376011192705E-4]:3.714069776897E-1,(124[&rate=4.6832376011192705E-4]:1.197023153481E-1,123[&rate=4.6832376011192705E-4]:1.224345557852E-1)[&rate=4.6832376011192705E-4]:2.489724219045E-1)[&rate=4.6832376011192705E-4]:4.335965298269E-1)[&rate=4.6832376011192705E-4]:1.4872172256E-1)[&rate=4.6832376011192705E-4]:9.601581462172E-2,((((138[&rate=4.6832376011192705E-4]:1.816875029131E-1,136[&rate=4.6832376011192705E-4]:5.018065359793E-2)[&rate=4.6832376011192705E-4]:4.411619336896E-1,135[&rate=4.6832376011192705E-4]:4.228494366027E-1)[&rate=4.6832376011192705E-4]:8.938774068166E-1,(119[&rate=4.6832376011192705E-4]:1.634776412641E0,120[&rate=4.6832376011192705E-4]:1.538886001682E0)[&rate=4.6832376011192705E-4]:2.989563625745E-2)[&rate=4.6832376011192705E-4]:7.568366677537E-1,66[&rate=4.6832376011192705E-4]:3.886320043236E-1)[&rate=4.6832376011192705E-4]:1.59836490034E-1)[&rate=4.6832376011192705E-4]:2.687748979362E-1,(((((133[&rate=4.6832376011192705E-4]:6.041232116897E-1,(134[&rate=4.6832376011192705E-4]:4.762395555224E-1,137[&rate=4.6832376011192705E-4]:5.474724322346E-1)[&rate=4.6832376011192705E-4]:9.774666986618E-2)[&rate=4.6832376011192705E-4]:9.798209191896E-1,((103[&rate=4.6832376011192705E-4]:6.154287424463E-1,((12[&rate=4.6832376011192705E-4]:4.745652244161E-1,5[&rate=4.6832376011192705E-4]:4.362090600326E-1)[&rate=4.6832376011192705E-4]:1.3927725076E-1,29[&rate=4.6832376011192705E-4]:7.206917902446E-1)[&rate=4.6832376011192705E-4]:1.276136645304E-1)[&rate=4.6832376011192705E-4]:1.804554505227E0,52[&rate=4.6832376011192705E-4]:7.556895131123E-1)[&rate=4.6832376011192705E-4]:5.437184211019E-2)[&rate=4.6832376011192705E-4]:5.828932436116E-2,(53[&rate=4.6832376011192705E-4]:7.690392188188E-1,(((((78[&rate=4.6832376011192705E-4]:2.613051122074E-2,72[&rate=4.6832376011192705E-4]:4.212703001426E-3)[&rate=4.6832376011192705E-4]:2.686163442727E-1,(79[&rate=4.6832376011192705E-4]:2.007953172072E-1,82[&rate=4.6832376011192705E-4]:2.090144952892E-1)[&rate=4.6832376011192705E-4]:9.395153828628E-2)[&rate=4.6832376011192705E-4]:1.610549295709E-1,((73[&rate=4.6832376011192705E-4]:4.050678570756E-1,77[&rate=4.6832376011192705E-4]:3.995884050209E-1)[&rate=4.6832376011192705E-4]:8.453304726086E-2,71[&rate=4.6832376011192705E-4]:4.211077536517E-1)[&rate=4.6832376011192705E-4]:7.296771138677E-3)[&rate=4.6832376011192705E-4]:7.714875289626E-2,(81[&rate=4.6832376011192705E-4]:1.949531187243E-1,80[&rate=4.6832376011192705E-4]:1.949531187243E-1)[&rate=4.6832376011192705E-4]:3.29778241154E-1)[&rate=4.6832376011192705E-4]:1.64354948418E-1,(75[&rate=4.6832376011192705E-4]:4.813429134052E-1,(70[&rate=4.6832376011192705E-4]:3.316094371095E-1,(76[&rate=4.6832376011192705E-4]:3.227920545247E-1,74[&rate=4.6832376011192705E-4]:3.227920545247E-1)[&rate=4.6832376011192705E-4]:4.717354696823E-2)[&rate=4.6832376011192705E-4]:1.113773119123E-1)[&rate=4.6832376011192705E-4]:2.570584633842E-1)[&rate=4.6832376011192705E-4]:7.771009006415E-1)[&rate=4.6832376011192705E-4]:9.111473945348E-2)[&rate=4.6832376011192705E-4]:2.479157467339E-1,125[&rate=4.6832376011192705E-4]:8.97687191345E-1)[&rate=4.6832376011192705E-4]:5.343664525397E-1,((59[&rate=4.6832376011192705E-4]:3.414958535175E-1,(((55[&rate=4.6832376011192705E-4]:2.090221123531E-1,56[&rate=4.6832376011192705E-4]:2.090221123531E-1)[&rate=4.6832376011192705E-4]:2.327145963436E-2,54[&rate=4.6832376011192705E-4]:2.022389271789E-1)[&rate=4.6832376011192705E-4]:2.160412466367E-2,(57[&rate=4.6832376011192705E-4]:2.425546923723E-1,(58[&rate=4.6832376011192705E-4]:1.390720867845E-1,37[&rate=4.6832376011192705E-4]:1.581977698446E-1)[&rate=4.6832376011192705E-4]:1.198760482108E-1)[&rate=4.6832376011192705E-4]:2.227196602762E-2)[&rate=4.6832376011192705E-4]:7.940143555469E-2)[&rate=4.6832376011192705E-4]:2.40656231616E-1,68[&rate=4.6832376011192705E-4]:5.329717572645E-1)[&rate=4.6832376011192705E-4]:7.324152199534E-1)[&rate=4.6832376011192705E-4]:9.957705284823E-2)[&rate=4.6832376011192705E-4]:6.781863887806E-2,((((((99[&rate=4.6832376011192705E-4]:6.16262474598E-1,96[&rate=4.6832376011192705E-4]:5.807433489152E-1)[&rate=4.6832376011192705E-4]:6.601793844217E-2,40[&rate=4.6832376011192705E-4]:5.320071889967E-1)[&rate=4.6832376011192705E-4]:1.522024359178E-1,(((94[&rate=4.6832376011192705E-4]:3.515140785897E-1,100[&rate=4.6832376011192705E-4]:3.515140785897E-1)[&rate=4.6832376011192705E-4]:1.145480656948E-1,95[&rate=4.6832376011192705E-4]:5.507615978365E-1)[&rate=4.6832376011192705E-4]:1.194468953127E-1,98[&rate=4.6832376011192705E-4]:6.592795314005E-1)[&rate=4.6832376011192705E-4]:1.533453940603E-1)[&rate=4.6832376011192705E-4]:2.033374552031E-1,(((((((141[&rate=4.6832376011192705E-4]:1.062599456017E-1,145[&rate=4.6832376011192705E-4]:1.089996716293E-1)[&rate=4.6832376011192705E-4]:2.834236901935E-1,144[&rate=4.6832376011192705E-4]:3.869439097679E-1)[&rate=4.6832376011192705E-4]:4.224295581301E-1,142[&rate=4.6832376011192705E-4]:8.14852919953E-1)[&rate=4.6832376011192705E-4]:7.871621354886E-1,(((((21[&rate=4.6832376011192705E-4]:7.240415483946E-1,28[&rate=4.6832376011192705E-4]:7.48699082641E-1)[&rate=4.6832376011192705E-4]:1.093592083034E-1,1[&rate=4.6832376011192705E-4]:7.175692108151E-2)[&rate=4.6832376011192705E-4]:7.408614569321E-2,24[&rate=4.6832376011192705E-4]:9.266649845829E-1)[&rate=4.6832376011192705E-4]:4.610081137387E-1,(((23[&rate=4.6832376011192705E-4]:6.678436978716E-1,(20[&rate=4.6832376011192705E-4]:4.534662339236E-1,25[&rate=4.6832376011192705E-4]:4.726443161154E-1)[&rate=4.6832376011192705E-4]:2.061582858659E-1)[&rate=4.6832376011192705E-4]:2.307186248741E-1,(11[&rate=4.6832376011192705E-4]:3.359798124483E-1,140[&rate=4.6832376011192705E-4]:3.168017302565E-1)[&rate=4.6832376011192705E-4]:4.776510034482E-1)[&rate=4.6832376011192705E-4]:3.955401504911E-1,102[&rate=4.6832376011192705E-4]:1.434175417301E-1)[&rate=4.6832376011192705E-4]:8.261172097521E-2)[&rate=4.6832376011192705E-4]:3.969543587393E-2,(((9[&rate=4.6832376011192705E-4]:6.449227735165E-1,(((14[&rate=4.6832376011192705E-4]:2.561603456883E-1,17[&rate=4.6832376011192705E-4]:2.94516510072E-1)[&rate=4.6832376011192705E-4]:2.022037523349E-1,(4[&rate=4.6832376011192705E-4]:2.136798793853E-1,30[&rate=4.6832376011192705E-4]:3.862826191114E-1)[&rate=4.6832376011192705E-4]:1.871499720626E-1)[&rate=4.6832376011192705E-4]:1.52238775125E-2,112[&rate=4.6832376011192705E-4]:4.735879755357E-1)[&rate=4.6832376011192705E-4]:1.795539760629E-1)[&rate=4.6832376011192705E-4]:1.011364848745E-1,(113[&rate=4.6832376011192705E-4]:7.072576596585E-1,(117[&rate=4.6832376011192705E-4]:5.259194126713E-1,(105[&rate=4.6832376011192705E-4]:4.572323807686E-1,110[&rate=4.6832376011192705E-4]:4.791501889877E-1)[&rate=4.6832376011192705E-4]:3.855004560134E-2)[&rate=4.6832376011192705E-4]:1.840779730148E-1)[&rate=4.6832376011192705E-4]:4.702077681458E-2)[&rate=4.6832376011192705E-4]:2.940939670786E-1,((116[&rate=4.6832376011192705E-4]:7.848006576738E-1,((19[&rate=4.6832376011192705E-4]:4.182119803244E-1,13[&rate=4.6832376011192705E-4]:3.798558159408E-1)[&rate=4.6832376011192705E-4]:4.011767373888E-1,(115[&rate=4.6832376011192705E-4]:6.961023125443E-1,(((107[&rate=4.6832376011192705E-4]:3.864007136255E-1,109[&rate=4.6832376011192705E-4]:4.055787958173E-1)[&rate=4.6832376011192705E-4]:8.070191849674E-2,114[&rate=4.6832376011192705E-4]:4.068286595195E-1)[&rate=4.6832376011192705E-4]:2.086168624594E-1,108[&rate=4.6832376011192705E-4]:6.729797685544E-1)[&rate=4.6832376011192705E-4]:8.065679056538E-2)[&rate=4.6832376011192705E-4]:2.738459963403E-3)[&rate=4.6832376011192705E-4]:8.595988516603E-2)[&rate=4.6832376011192705E-4]:6.76615717642E-2,((139[&rate=4.6832376011192705E-4]:4.320864444993E-1,(106[&rate=4.6832376011192705E-4]:2.396670025213E-1,(111[&rate=4.6832376011192705E-4]:2.157532245295E-1,104[&rate=4.6832376011192705E-4]:1.993148683652E-1)[&rate=4.6832376011192705E-4]:4.035213415614E-2)[&rate=4.6832376011192705E-4]:6.386200602426E-4)[&rate=4.6832376011192705E-4]:4.510570985304E-1,(148[&rate=4.6832376011192705E-4]:2.274754291515E-1,143[&rate=4.6832376011192705E-4]:2.247357031241E-1)[&rate=4.6832376011192705E-4]:4.419694837414E-1)[&rate=4.6832376011192705E-4]:2.213734809288E-1)[&rate=4.6832376011192705E-4]:1.137183932919E-1)[&rate=4.6832376011192705E-4]:2.91324897767E-1)[&rate=4.6832376011192705E-4]:8.97150143965E-2)[&rate=4.6832376011192705E-4]:5.501206438225E-2,((6[&rate=4.6832376011192705E-4]:7.266186259349E-1,((15[&rate=4.6832376011192705E-4]:3.013338758364E-1,10[&rate=4.6832376011192705E-4]:2.62977711453E-1)[&rate=4.6832376011192705E-4]:4.479696833961E-1,(18[&rate=4.6832376011192705E-4]:5.598478683493E-1,3[&rate=4.6832376011192705E-4]:4.447793751987E-1)[&rate=4.6832376011192705E-4]:1.976748689656E-1)[&rate=4.6832376011192705E-4]:3.210958725014E-2)[&rate=4.6832376011192705E-4]:3.51211955893E-1,((83[&rate=4.6832376011192705E-4]:2.098059415514E-1,(89[&rate=4.6832376011192705E-4]:7.699878654286E-2,88[&rate=4.6832376011192705E-4]:6.330015640585E-2)[&rate=4.6832376011192705E-4]:1.465057851456E-1)[&rate=4.6832376011192705E-4]:6.831463758852E-1,((92[&rate=4.6832376011192705E-4]:1.571314961951E-1,(91[&rate=4.6832376011192705E-4]:6.456288230256E-2,90[&rate=4.6832376011192705E-4]:6.456288230256E-2)[&rate=4.6832376011192705E-4]:9.256861389253E-2)[&rate=4.6832376011192705E-4]:7.983505844482E-2,(87[&rate=4.6832376011192705E-4]:2.166512168493E-1,((93[&rate=4.6832376011192705E-4]:9.50430991198E-2,(86[&rate=4.6832376011192705E-4]:4.342948505857E-2,85[&rate=4.6832376011192705E-4]:4.342948505857E-2)[&rate=4.6832376011192705E-4]:3.791498392422E-2)[&rate=4.6832376011192705E-4]:8.03166168207E-3,84[&rate=4.6832376011192705E-4]:8.937613066485E-2)[&rate=4.6832376011192705E-4]:1.272750861844E-1)[&rate=4.6832376011192705E-4]:6.616707653643E-3)[&rate=4.6832376011192705E-4]:6.696843929337E-1)[&rate=4.6832376011192705E-4]:6.72549497268E-1)[&rate=4.6832376011192705E-4]:3.819362640232E-1)[&rate=4.6832376011192705E-4]:9.619903573689E-1,101[&rate=4.6832376011192705E-4]:1.366962682672E0)[&rate=4.6832376011192705E-4]:4.499698978328E-1,(((2[&rate=4.6832376011192705E-4]:1.228071647554E0,(((22[&rate=4.6832376011192705E-4]:4.18985489118E-1,27[&rate=4.6832376011192705E-4]:4.354238452824E-1)[&rate=4.6832376011192705E-4]:3.957060648121E-1,((7[&rate=4.6832376011192705E-4]:2.345526086889E-1,8[&rate=4.6832376011192705E-4]:2.345526086889E-1)[&rate=4.6832376011192705E-4]:3.774048043429E-1,26[&rate=4.6832376011192705E-4]:7.188067281003E-1)[&rate=4.6832376011192705E-4]:1.068437299394E-1)[&rate=4.6832376011192705E-4]:2.933761745789E-2,31[&rate=4.6832376011192705E-4]:8.988236919361E-1)[&rate=4.6832376011192705E-4]:5.56645215892E-1)[&rate=4.6832376011192705E-4]:1.212007805745E0,(16[&rate=4.6832376011192705E-4]:2.461440903292E0,146[&rate=4.6832376011192705E-4]:4.961665564101E-1)[&rate=4.6832376011192705E-4]:1.074056732944E-1)[&rate=4.6832376011192705E-4]:3.028371326206E-1,((39[&rate=4.6832376011192705E-4]:2.6095171897E-1,97[&rate=4.6832376011192705E-4]:1.899134676038E-1)[&rate=4.6832376011192705E-4]:4.354049484293E-1,147[&rate=4.6832376011192705E-4]:7.537337165796E-1)[&rate=4.6832376011192705E-4]:8.983411569089E-2)[&rate=4.6832376011192705E-4]:5.75776384208E-2)[&rate=4.6832376011192705E-4]:4.377865860656E-2)[&rate=4.6832376011192705E-4]:2.442306654192E-1,38[&rate=4.6832376011192705E-4]:1.063471734608E0)[&rate=4.6832376011192705E-4]:3.506358586755E-1,(((36[&rate=4.6832376011192705E-4]:8.459369222799E-2,35[&rate=4.6832376011192705E-4]:3.801834976223E-2)[&rate=4.6832376011192705E-4]:5.725176514013E-2,(127[&rate=4.6832376011192705E-4]:2.367524057992E0,121[&rate=4.6832376011192705E-4]:1.926428167581E0)[&rate=4.6832376011192705E-4]:2.948693445811E-1)[&rate=4.6832376011192705E-4]:4.623521578897E-1,((((((60[&rate=4.6832376011192705E-4]:1.47296398586E-1,(62[&rate=4.6832376011192705E-4]:3.271786167485E-1,64[&rate=4.6832376011192705E-4]:2.860827263375E-1)[&rate=4.6832376011192705E-4]:1.18986037552E-2)[&rate=4.6832376011192705E-4]:4.273921003228E-2,65[&rate=4.6832376011192705E-4]:1.900356086183E-1)[&rate=4.6832376011192705E-4]:2.635953501875E-1,(63[&rate=4.6832376011192705E-4]:2.105568692561E-1,61[&rate=4.6832376011192705E-4]:2.516527596672E-1)[&rate=4.6832376011192705E-4]:3.937590210563E-1)[&rate=4.6832376011192705E-4]:1.046259502837E0,128[&rate=4.6832376011192705E-4]:1.551945256163E0)[&rate=4.6832376011192705E-4]:2.271503145599E-1,((118[&rate=4.6832376011192705E-4]:1.350023929694E0,69[&rate=4.6832376011192705E-4]:1.360982833803E0)[&rate=4.6832376011192705E-4]:2.066745392748E-1,(131[&rate=4.6832376011192705E-4]:3.166028291601E-1,(130[&rate=4.6832376011192705E-4]:2.819458924025E-1,(129[&rate=4.6832376011192705E-4]:7.462203318285E-2,132[&rate=4.6832376011192705E-4]:7.73617592102E-2)[&rate=4.6832376011192705E-4]:2.073238592197E-1)[&rate=4.6832376011192705E-4]:3.191721073022E-2)[&rate=4.6832376011192705E-4]:1.105849064466E0)[&rate=4.6832376011192705E-4]:3.621231291517E-1)[&rate=4.6832376011192705E-4]:1.946914327569E-1,((((43[&rate=4.6832376011192705E-4]:6.631815375493E-1,46[&rate=4.6832376011192705E-4]:6.631815375493E-1)[&rate=4.6832376011192705E-4]:2.134392047859E-2,((42[&rate=4.6832376011192705E-4]:3.065635959592E-1,41[&rate=4.6832376011192705E-4]:3.01099115085E-1)[&rate=4.6832376011192705E-4]:5.572942065919E-3,48[&rate=4.6832376011192705E-4]:3.503879041454E-1)[&rate=4.6832376011192705E-4]:3.232085921341E-1)[&rate=4.6832376011192705E-4]:1.704940992256E-1,((50[&rate=4.6832376011192705E-4]:3.586450845785E-1,49[&rate=4.6832376011192705E-4]:3.586450845785E-1)[&rate=4.6832376011192705E-4]:4.026950588664E-1,(51[&rate=4.6832376011192705E-4]:7.543264309358E-1,(47[&rate=4.6832376011192705E-4]:1.237976606423E-1,44[&rate=4.6832376011192705E-4]:1.183331797681E-1)[&rate=4.6832376011192705E-4]:6.57851174665E-1)[&rate=4.6832376011192705E-4]:1.247819338336E-2)[&rate=4.6832376011192705E-4]:6.089252856282E-2)[&rate=4.6832376011192705E-4]:2.136636832798E-2,45[&rate=4.6832376011192705E-4]:8.681892042701E-1)[&rate=4.6832376011192705E-4]:3.322015869183E-1)[&rate=4.6832376011192705E-4]:1.126023926001E-1)[&rate=4.6832376011192705E-4]:2.541198739756E-1)[&rate=4.6832376011192705E-4]:7.331988440426E-2)[&rate=4.6832376011192705E-4]:9.513499894346E-2);
tree STATE_29430000 [&joint=-20976.34738068952,lnP=-20976.34738068952] = [&R] ((33[&rate=5.380082145998667E-4]:8.087788309543E-3,32[&rate=5.380082145998667E-4]:2.608336254828E-3)[&rate=5.380082145998667E-4]:5.592659993584E-3,(34[&rate=5.380082145998667E-4]:2.048127296723E-2,((((120[&rate=5.380082145998667E-4]:6.786784271391E-1,119[&rate=5.380082145998667E-4]:7.74568838098E-1)[&rate=5.380082145998667E-4]:1.453017110423E0,(67[&rate=5.380082145998667E-4]:1.050751957815E-1,((123[&rate=5.380082145998667E-4]:2.914171175128E-1,124[&rate=5.380082145998667E-4]:2.886848770756E-1)[&rate=5.380082145998667E-4]:8.271001981006E-4,122[&rate=5.380082145998667E-4]:2.922442177109E-1)[&rate=5.380082145998667E-4]:3.141035284113E-1)[&rate=5.380082145998667E-4]:8.963404041031E-2)[&rate=5.380082145998667E-4]:1.715468911781E-1,(((135[&rate=5.380082145998667E-4]:4.004902862022E-1,(138[&rate=5.380082145998667E-4]:1.381438958822E-1,136[&rate=5.380082145998667E-4]:6.637046566961E-3)[&rate=5.380082145998667E-4]:4.623463903201E-1)[&rate=5.380082145998667E-4]:9.409787184065E-1,126[&rate=5.380082145998667E-4]:9.037116874443E-1)[&rate=5.380082145998667E-4]:5.53321811827E-1,66[&rate=5.380082145998667E-4]:2.098593095864E-1)[&rate=5.380082145998667E-4]:1.563968177835E-1)[&rate=5.380082145998667E-4]:4.691279954843E-1,(((((((((((71[&rate=5.380082145998667E-4]:2.912273258191E-1,73[&rate=5.380082145998667E-4]:3.597204765039E-1)[&rate=5.380082145998667E-4]:2.895407818583E-2,((78[&rate=5.380082145998667E-4]:3.381463103978E-2,72[&rate=5.380082145998667E-4]:1.189682282047E-2)[&rate=5.380082145998667E-4]:1.960926062088E-1,(82[&rate=5.380082145998667E-4]:2.203434206118E-1,79[&rate=5.380082145998667E-4]:2.121242425298E-1)[&rate=5.380082145998667E-4]:1.778299471883E-2)[&rate=5.380082145998667E-4]:1.176714270304E-1)[&rate=5.380082145998667E-4]:4.677678369544E-2,(81[&rate=5.380082145998667E-4]:4.482513134306E-2,80[&rate=5.380082145998667E-4]:4.482513134306E-2)[&rate=5.380082145998667E-4]:3.41311138549E-1)[&rate=5.380082145998667E-4]:2.948281279415E-2,77[&rate=5.380082145998667E-4]:4.594546991247E-1)[&rate=5.380082145998667E-4]:3.745862727614E-1,(((76[&rate=5.380082145998667E-4]:3.730684392921E-1,74[&rate=5.380082145998667E-4]:3.730684392921E-1)[&rate=5.380082145998667E-4]:1.634400250151E-2,70[&rate=5.380082145998667E-4]:3.510562774101E-1)[&rate=5.380082145998667E-4]:9.777097244153E-2,75[&rate=5.380082145998667E-4]:4.871834142351E-1)[&rate=5.380082145998667E-4]:3.523370097057E-1)[&rate=5.380082145998667E-4]:5.993669401339E-1,53[&rate=5.380082145998667E-4]:6.924243054626E-1)[&rate=5.380082145998667E-4]:1.49428777286E-2,(134[&rate=5.380082145998667E-4]:3.212105629438E-1,(137[&rate=5.380082145998667E-4]:2.712675744168E-1,133[&rate=5.380082145998667E-4]:2.301716840057E-1)[&rate=5.380082145998667E-4]:1.211758652393E-1)[&rate=5.380082145998667E-4]:1.138099130914E0)[&rate=5.380082145998667E-4]:2.719195708371E-2,(52[&rate=5.380082145998667E-4]:3.476662375591E-1,(103[&rate=5.380082145998667E-4]:3.498100675011E-1,((12[&rate=5.380082145998667E-4]:2.575530561849E-1,5[&rate=5.380082145998667E-4]:2.191968918014E-1)[&rate=5.380082145998667E-4]:1.18910866414E-1,29[&rate=5.380082145998667E-4]:4.833132376674E-1)[&rate=5.380082145998667E-4]:9.937354216246E-2)[&rate=5.380082145998667E-4]:1.662149904619E0)[&rate=5.380082145998667E-4]:3.950896240273E-1)[&rate=5.380082145998667E-4]:5.46352833196E-1,125[&rate=5.380082145998667E-4]:1.07052945981E0)[&rate=5.380082145998667E-4]:3.296458027886E-1,((59[&rate=5.380082145998667E-4]:5.240648924678E-1,((55[&rate=5.380082145998667E-4]:3.53395070348E-1,56[&rate=5.380082145998667E-4]:3.53395070348E-1)[&rate=5.380082145998667E-4]:9.050145896349E-2,(37[&rate=5.380082145998667E-4]:4.201277001901E-1,((54[&rate=5.380082145998667E-4]:1.396582492965E-1,58[&rate=5.380082145998667E-4]:1.970352984768E-1)[&rate=5.380082145998667E-4]:1.920180819862E-1,57[&rate=5.380082145998667E-4]:3.7265993784E-1)[&rate=5.380082145998667E-4]:1.194863666697E-2)[&rate=5.380082145998667E-4]:7.021691655327E-2)[&rate=5.380082145998667E-4]:7.197164184462E-2)[&rate=5.380082145998667E-4]:1.751657892504E-1,68[&rate=5.380082145998667E-4]:6.500503538492E-1)[&rate=5.380082145998667E-4]:5.834582420824E-1)[&rate=5.380082145998667E-4]:8.957725758313E-2,(((((((((15[&rate=5.380082145998667E-4]:4.930949934987E-1,10[&rate=5.380082145998667E-4]:4.547388291152E-1)[&rate=5.380082145998667E-4]:2.022629027165E-1,((18[&rate=5.380082145998667E-4]:5.92754265951E-1,3[&rate=5.380082145998667E-4]:4.776857728004E-1)[&rate=5.380082145998667E-4]:7.314054918785E-2,6[&rate=5.380082145998667E-4]:6.028811165087E-1)[&rate=5.380082145998667E-4]:3.768225915858E-2)[&rate=5.380082145998667E-4]:4.144138095105E-1,(((((84[&rate=5.380082145998667E-4]:3.66485889191E-2,93[&rate=5.380082145998667E-4]:5.034721905612E-2)[&rate=5.380082145998667E-4]:5.469525058955E-2,((85[&rate=5.380082145998667E-4]:5.989495696664E-2,86[&rate=5.380082145998667E-4]:5.989495696664E-2)[&rate=5.380082145998667E-4]:2.391519842705E-2,83[&rate=5.380082145998667E-4]:8.381015539369E-2)[&rate=5.380082145998667E-4]:7.533684114965E-3)[&rate=5.380082145998667E-4]:5.749934009142E-2,(92[&rate=5.380082145998667E-4]:6.741146455765E-2,(91[&rate=5.380082145998667E-4]:4.054066639945E-3,90[&rate=5.380082145998667E-4]:4.054066639945E-3)[&rate=5.380082145998667E-4]:6.33573979177E-2)[&rate=5.380082145998667E-4]:9.513034517944E-2)[&rate=5.380082145998667E-4]:8.645621371784E-2,87[&rate=5.380082145998667E-4]:2.352993933179E-1)[&rate=5.380082145998667E-4]:1.450871980046E-2,(89[&rate=5.380082145998667E-4]:3.701049982091E-2,88[&rate=5.380082145998667E-4]:2.331186968389E-2)[&rate=5.380082145998667E-4]:2.264962434345E-1)[&rate=5.380082145998667E-4]:1.292840304936E0)[&rate=5.380082145998667E-4]:8.19589070648E-1,((((((14[&rate=5.380082145998667E-4]:3.347796999702E-1,17[&rate=5.380082145998667E-4]:3.731358643539E-1)[&rate=5.380082145998667E-4]:2.846627702074E-1,((4[&rate=5.380082145998667E-4]:2.597869275342E-1,30[&rate=5.380082145998667E-4]:4.323896672602E-1)[&rate=5.380082145998667E-4]:2.345366192427E-1,112[&rate=5.380082145998667E-4]:5.518577933521E-1)[&rate=5.380082145998667E-4]:6.758467682553E-2)[&rate=5.380082145998667E-4]:6.210784412797E-2,9[&rate=5.380082145998667E-4]:6.733311362235E-1)[&rate=5.380082145998667E-4]:3.284159320394E-1,((117[&rate=5.380082145998667E-4]:5.795610866135E-1,(105[&rate=5.380082145998667E-4]:5.377859921379E-1,110[&rate=5.380082145998667E-4]:5.59703800357E-1)[&rate=5.380082145998667E-4]:1.163810817421E-2)[&rate=5.380082145998667E-4]:5.808467493668E-2,113[&rate=5.380082145998667E-4]:6.349060355226E-1)[&rate=5.380082145998667E-4]:3.750602108224E-1)[&rate=5.380082145998667E-4]:3.747678133602E-1,((((19[&rate=5.380082145998667E-4]:5.599235803863E-1,13[&rate=5.380082145998667E-4]:5.215674160026E-1)[&rate=5.380082145998667E-4]:3.484245168408E-1,(108[&rate=5.380082145998667E-4]:4.903569093595E-1,(109[&rate=5.380082145998667E-4]:4.208480502637E-1,(107[&rate=5.380082145998667E-4]:3.298263178128E-1,114[&rate=5.380082145998667E-4]:2.6955234521E-1)[&rate=5.380082145998667E-4]:7.184365025915E-2)[&rate=5.380082145998667E-4]:9.142666731493E-2)[&rate=5.380082145998667E-4]:3.549774892375E-1)[&rate=5.380082145998667E-4]:4.745579527379E-2,115[&rate=5.380082145998667E-4]:8.352559472953E-1)[&rate=5.380082145998667E-4]:1.46057395593E-1,((((106[&rate=5.380082145998667E-4]:4.783837371214E-1,104[&rate=5.380082145998667E-4]:4.783837371214E-1)[&rate=5.380082145998667E-4]:4.318680035415E-2,(111[&rate=5.380082145998667E-4]:4.506121505096E-2,139[&rate=5.380082145998667E-4]:2.204036808043E-1)[&rate=5.380082145998667E-4]:4.92947678589E-1)[&rate=5.380082145998667E-4]:2.708237107122E-1,116[&rate=5.380082145998667E-4]:7.321202755849E-1)[&rate=5.380082145998667E-4]:1.781626929827E-3,(148[&rate=5.380082145998667E-4]:2.966132582049E-1,143[&rate=5.380082145998667E-4]:2.938735321775E-1)[&rate=5.380082145998667E-4]:4.756448086936E-1)[&rate=5.380082145998667E-4]:2.474114403736E-1)[&rate=5.380082145998667E-4]:3.212289359949E-1)[&rate=5.380082145998667E-4]:8.173042133549E-2,(((((11[&rate=5.380082145998667E-4]:6.445596673492E-1,140[&rate=5.380082145998667E-4]:6.253815851575E-1)[&rate=5.380082145998667E-4]:1.412380781064E-1,((25[&rate=5.380082145998667E-4]:5.795024307584E-1,20[&rate=5.380082145998667E-4]:5.603243485667E-1)[&rate=5.380082145998667E-4]:1.978173966368E-1,23[&rate=5.380082145998667E-4]:7.663609232856E-1)[&rate=5.380082145998667E-4]:1.043683290192E-1)[&rate=5.380082145998667E-4]:4.058527604323E-1,102[&rate=5.380082145998667E-4]:1.258970812304E-1)[&rate=5.380082145998667E-4]:1.211192826492E-1,(24[&rate=5.380082145998667E-4]:1.060857267537E0,(1[&rate=5.380082145998667E-4]:1.699412614352E-1,(28[&rate=5.380082145998667E-4]:5.563351577585E-1,21[&rate=5.380082145998667E-4]:5.316776235121E-1)[&rate=5.380082145998667E-4]:3.999074735396E-1)[&rate=5.380082145998667E-4]:1.100940882938E-1)[&rate=5.380082145998667E-4]:3.478029319588E-1)[&rate=5.380082145998667E-4]:1.435661526091E-1,((144[&rate=5.380082145998667E-4]:1.857308232359E-1,(141[&rate=5.380082145998667E-4]:1.881079655251E-1,145[&rate=5.380082145998667E-4]:1.908476915526E-1)[&rate=5.380082145998667E-4]:3.625837381741E-4)[&rate=5.380082145998667E-4]:1.773029244087E-1,142[&rate=5.380082145998667E-4]:3.685131996995E-1)[&rate=5.380082145998667E-4]:1.268644659255E0)[&rate=5.380082145998667E-4]:1.909361812403E-3)[&rate=5.380082145998667E-4]:4.327593090316E-1)[&rate=5.380082145998667E-4]:5.893248030919E-1,101[&rate=5.380082145998667E-4]:1.40909653837E0)[&rate=5.380082145998667E-4]:4.434541476805E-1,((40[&rate=5.380082145998667E-4]:7.985067238979E-1,(147[&rate=5.380082145998667E-4]:8.359691515249E-1,146[&rate=5.380082145998667E-4]:8.988106815795E-1)[&rate=5.380082145998667E-4]:1.991462155338E-2)[&rate=5.380082145998667E-4]:2.886433140438E-2,(((((2[&rate=5.380082145998667E-4]:3.618286304833E-1,31[&rate=5.380082145998667E-4]:5.892258907574E-1)[&rate=5.380082145998667E-4]:1.93017233296E-1,((7[&rate=5.380082145998667E-4]:7.268597237506E-2,8[&rate=5.380082145998667E-4]:7.268597237506E-2)[&rate=5.380082145998667E-4]:4.522944771651E-1,26[&rate=5.380082145998667E-4]:6.318297646087E-1)[&rate=5.380082145998667E-4]:1.065777430064E-1)[&rate=5.380082145998667E-4]:1.724039282818E-1,(22[&rate=5.380082145998667E-4]:5.045545391317E-1,27[&rate=5.380082145998667E-4]:5.209928952961E-1)[&rate=5.380082145998667E-4]:3.952979926555E-1)[&rate=5.380082145998667E-4]:1.70148961979E0,97[&rate=5.380082145998667E-4]:4.009753576552E-1)[&rate=5.380082145998667E-4]:3.143514803446E-1,((((94[&rate=5.380082145998667E-4]:4.358122410439E-1,100[&rate=5.380082145998667E-4]:4.358122410439E-1)[&rate=5.380082145998667E-4]:1.034059297297E-1,95[&rate=5.380082145998667E-4]:6.239176243257E-1)[&rate=5.380082145998667E-4]:1.906316500171E-1,98[&rate=5.380082145998667E-4]:8.03620312594E-1)[&rate=5.380082145998667E-4]:2.565110916904E-2,(96[&rate=5.380082145998667E-4]:5.042107672258E-1,99[&rate=5.380082145998667E-4]:5.397298929087E-1)[&rate=5.380082145998667E-4]:3.113994523516E-1)[&rate=5.380082145998667E-4]:8.550896814926E-2)[&rate=5.380082145998667E-4]:4.100596593627E-2)[&rate=5.380082145998667E-4]:5.20154717541E-2)[&rate=5.380082145998667E-4]:7.190544523749E-2,(39[&rate=5.380082145998667E-4]:6.698869316845E-1,16[&rate=5.380082145998667E-4]:2.755379857802E0)[&rate=5.380082145998667E-4]:2.814050406094E-1)[&rate=5.380082145998667E-4]:1.339649541205E-1,38[&rate=5.380082145998667E-4]:1.016950915485E0)[&rate=5.380082145998667E-4]:2.726497741543E-1,((((127[&rate=5.380082145998667E-4]:2.60691245909E0,36[&rate=5.380082145998667E-4]:8.636451388464E-2)[&rate=5.380082145998667E-4]:8.847667241925E-2,35[&rate=5.380082145998667E-4]:1.282658438381E-1)[&rate=5.380082145998667E-4]:9.753732014745E-2,121[&rate=5.380082145998667E-4]:2.351830561246E0)[&rate=5.380082145998667E-4]:4.571071508719E-2,((((((132[&rate=5.380082145998667E-4]:2.65205995909E-1,129[&rate=5.380082145998667E-4]:2.624662698816E-1)[&rate=5.380082145998667E-4]:2.634492605764E-1,(130[&rate=5.380082145998667E-4]:1.360909569018E-1,131[&rate=5.380082145998667E-4]:1.388306829291E-1)[&rate=5.380082145998667E-4]:3.898245735562E-1)[&rate=5.380082145998667E-4]:2.974671828634E-1,(118[&rate=5.380082145998667E-4]:9.566369364971E-1,69[&rate=5.380082145998667E-4]:9.675958406068E-1)[&rate=5.380082145998667E-4]:3.732078194153E-3)[&rate=5.380082145998667E-4]:8.140932442741E-1,(((65[&rate=5.380082145998667E-4]:1.562604546399E-1,60[&rate=5.380082145998667E-4]:1.562604546399E-1)[&rate=5.380082145998667E-4]:6.583142654823E-2,(62[&rate=5.380082145998667E-4]:3.748076567686E-1,64[&rate=5.380082145998667E-4]:3.337117663575E-1)[&rate=5.380082145998667E-4]:3.906504633725E-2)[&rate=5.380082145998667E-4]:3.116043986418E-1,(63[&rate=5.380082145998667E-4]:1.068470568353E-1,61[&rate=5.380082145998667E-4]:1.479429472463E-1)[&rate=5.380082145998667E-4]:5.775341545013E-1)[&rate=5.380082145998667E-4]:1.048985157218E0)[&rate=5.380082145998667E-4]:2.882855331294E-3,128[&rate=5.380082145998667E-4]:1.637619086899E0)[&rate=5.380082145998667E-4]:1.047544910527E-1,((51[&rate=5.380082145998667E-4]:7.011148953624E-1,((((41[&rate=5.380082145998667E-4]:5.07291816854E-1,(48[&rate=5.380082145998667E-4]:2.13857336409E-1,42[&rate=5.380082145998667E-4]:1.756059702887E-1)[&rate=5.380082145998667E-4]:3.371503274396E-1)[&rate=5.380082145998667E-4]:3.256441899221E-2,46[&rate=5.380082145998667E-4]:5.945010445892E-1)[&rate=5.380082145998667E-4]:7.19116168578E-2,43[&rate=5.380082145998667E-4]:6.66412661447E-1)[&rate=5.380082145998667E-4]:5.740710298608E-2,((47[&rate=5.380082145998667E-4]:1.551547266138E-1,44[&rate=5.380082145998667E-4]:1.496902457396E-1)[&rate=5.380082145998667E-4]:4.930711167185E-1,(50[&rate=5.380082145998667E-4]:5.717491731176E-1,49[&rate=5.380082145998667E-4]:5.717491731176E-1)[&rate=5.380082145998667E-4]:4.368978496901E-2)[&rate=5.380082145998667E-4]:7.559392110076E-2)[&rate=5.380082145998667E-4]:4.617535300768E-3)[&rate=5.380082145998667E-4]:8.417312938134E-2,45[&rate=5.380082145998667E-4]:8.044137078038E-1)[&rate=5.380082145998667E-4]:1.64563657857E-1)[&rate=5.380082145998667E-4]:5.790742440833E-2)[&rate=5.380082145998667E-4]:4.157213640514E-1)[&rate=5.380082145998667E-4]:8.812997261828E-2)[&rate=5.380082145998667E-4]:6.001890711182E-2)[&rate=5.380082145998667E-4]:4.811084874303E-2)[&rate=5.380082145998667E-4]:9.637531500268E-3);
tree STATE_29520000 [&joint=-21003.64314145322,lnP=-21003.64314145322] = [&R] ((((((97[&rate=5.912273691296196E-4]:6.394490557035E-1,(146[&rate=5.912273691296196E-4]:5.932220094818E-1,16[&rate=5.912273691296196E-4]:2.558496356364E0)[&rate=5.912273691296196E-4]:2.374838768227E-1)[&rate=5.912273691296196E-4]:2.847491638072E-2,((((((102[&rate=5.912273691296196E-4]:7.188166556552E-2,(24[&rate=5.912273691296196E-4]:1.017910062582E0,(1[&rate=5.912273691296196E-4]:1.968458369453E-1,(28[&rate=5.912273691296196E-4]:7.454720953545E-1,21[&rate=5.912273691296196E-4]:7.20814561108E-1)[&rate=5.912273691296196E-4]:2.376751114538E-1)[&rate=5.912273691296196E-4]:4.024230782845E-2)[&rate=5.912273691296196E-4]:2.156154385999E-1)[&rate=5.912273691296196E-4]:7.687423126001E-2,((23[&rate=5.912273691296196E-4]:7.488585679127E-1,(25[&rate=5.912273691296196E-4]:5.431567163945E-1,20[&rate=5.912273691296196E-4]:5.239786342028E-1)[&rate=5.912273691296196E-4]:2.166607556278E-1)[&rate=5.912273691296196E-4]:2.122051289461E-1,(140[&rate=5.912273691296196E-4]:4.674377250183E-1,11[&rate=5.912273691296196E-4]:4.8661580721E-1)[&rate=5.912273691296196E-4]:3.895163827996E-1)[&rate=5.912273691296196E-4]:3.383771314734E-1)[&rate=5.912273691296196E-4]:1.681647455469E-1,(((145[&rate=5.912273691296196E-4]:1.242064610657E-1,(141[&rate=5.912273691296196E-4]:7.842605815505E-2,144[&rate=5.912273691296196E-4]:7.568633212769E-2)[&rate=5.912273691296196E-4]:4.304067688311E-2)[&rate=5.912273691296196E-4]:4.776222249011E-2,142[&rate=5.912273691296196E-4]:1.719686835558E-1)[&rate=5.912273691296196E-4]:1.330894724238E0,(((14[&rate=5.912273691296196E-4]:4.618602053791E-1,17[&rate=5.912273691296196E-4]:5.002163697627E-1)[&rate=5.912273691296196E-4]:4.355973156284E-1,((((4[&rate=5.912273691296196E-4]:2.875665294381E-1,30[&rate=5.912273691296196E-4]:4.601692691642E-1)[&rate=5.912273691296196E-4]:1.362148973649E-1,9[&rate=5.912273691296196E-4]:4.730964952962E-1)[&rate=5.912273691296196E-4]:1.383948618754E-1,(117[&rate=5.912273691296196E-4]:3.71660539811E-1,112[&rate=5.912273691296196E-4]:3.689208137834E-1)[&rate=5.912273691296196E-4]:2.507897214702E-1)[&rate=5.912273691296196E-4]:2.592334695983E-1,(113[&rate=5.912273691296196E-4]:6.074374412118E-1,(110[&rate=5.912273691296196E-4]:5.785256124987E-1,105[&rate=5.912273691296196E-4]:5.566078042797E-1)[&rate=5.912273691296196E-4]:2.343237665834E-2)[&rate=5.912273691296196E-4]:2.715065636402E-1)[&rate=5.912273691296196E-4]:1.851351615543E-2)[&rate=5.912273691296196E-4]:3.302109235769E-1,((((111[&rate=5.912273691296196E-4]:3.840840215893E-1,104[&rate=5.912273691296196E-4]:3.67645665425E-1)[&rate=5.912273691296196E-4]:1.474668113366E-2,(139[&rate=5.912273691296196E-4]:4.650643808438E-1,106[&rate=5.912273691296196E-4]:2.73283558926E-1)[&rate=5.912273691296196E-4]:1.091087876326E-1)[&rate=5.912273691296196E-4]:4.8141035262E-1,(116[&rate=5.912273691296196E-4]:7.965323871203E-1,(148[&rate=5.912273691296196E-4]:3.324557574284E-1,143[&rate=5.912273691296196E-4]:3.29716031401E-1)[&rate=5.912273691296196E-4]:5.024327940756E-1)[&rate=5.912273691296196E-4]:6.996339455589E-3)[&rate=5.912273691296196E-4]:3.006814248747E-1,(((19[&rate=5.912273691296196E-4]:4.044977692044E-1,13[&rate=5.912273691296196E-4]:3.661416048208E-1)[&rate=5.912273691296196E-4]:3.51970992686E-2,115[&rate=5.912273691296196E-4]:3.191469232675E-1)[&rate=5.912273691296196E-4]:5.820636854145E-1,((107[&rate=5.912273691296196E-4]:3.49382386367E-1,108[&rate=5.912273691296196E-4]:3.466426603396E-1)[&rate=5.912273691296196E-4]:4.265087569629E-1,(114[&rate=5.912273691296196E-4]:5.498343764594E-1,109[&rate=5.912273691296196E-4]:6.292864312539E-1)[&rate=5.912273691296196E-4]:1.657827942677E-1)[&rate=5.912273691296196E-4]:1.855934379548E-1)[&rate=5.912273691296196E-4]:2.029995427685E-1)[&rate=5.912273691296196E-4]:4.126651231187E-2)[&rate=5.912273691296196E-4]:1.02592223483E-1)[&rate=5.912273691296196E-4]:6.063257704473E-2)[&rate=5.912273691296196E-4]:1.01968043207E-1,((((15[&rate=5.912273691296196E-4]:4.69889533133E-1,10[&rate=5.912273691296196E-4]:4.315333687496E-1)[&rate=5.912273691296196E-4]:5.518031790694E-2,6[&rate=5.912273691296196E-4]:4.702753304921E-1)[&rate=5.912273691296196E-4]:4.058013937188E-1,(3[&rate=5.912273691296196E-4]:4.947533409226E-1,18[&rate=5.912273691296196E-4]:6.098218340732E-1)[&rate=5.912273691296196E-4]:3.292685887679E-1)[&rate=5.912273691296196E-4]:5.919423136119E-1,((89[&rate=5.912273691296196E-4]:9.202599603185E-2,88[&rate=5.912273691296196E-4]:7.832736589483E-2)[&rate=5.912273691296196E-4]:8.843412639296E-1,(87[&rate=5.912273691296196E-4]:2.632072686333E-1,(((92[&rate=5.912273691296196E-4]:3.423630414703E-2,(91[&rate=5.912273691296196E-4]:2.580497349793E-2,90[&rate=5.912273691296196E-4]:2.580497349793E-2)[&rate=5.912273691296196E-4]:8.431330649098E-3)[&rate=5.912273691296196E-4]:5.311467277371E-2,(93[&rate=5.912273691296196E-4]:2.642757490343E-2,84[&rate=5.912273691296196E-4]:1.272894476641E-2)[&rate=5.912273691296196E-4]:6.092340201732E-2)[&rate=5.912273691296196E-4]:5.89883165881E-2,((85[&rate=5.912273691296196E-4]:6.852738635965E-2,86[&rate=5.912273691296196E-4]:6.852738635965E-2)[&rate=5.912273691296196E-4]:1.394815522748E-2,83[&rate=5.912273691296196E-4]:8.247554158713E-2)[&rate=5.912273691296196E-4]:5.01651217847E-2)[&rate=5.912273691296196E-4]:1.305666052615E-1)[&rate=5.912273691296196E-4]:6.994613611912E-1)[&rate=5.912273691296196E-4]:9.930216408751E-1)[&rate=5.912273691296196E-4]:1.847162496484E-4)[&rate=5.912273691296196E-4]:2.233628954772E-1,101[&rate=5.912273691296196E-4]:6.367721290017E-1)[&rate=5.912273691296196E-4]:9.4799393214E-1,(40[&rate=5.912273691296196E-4]:5.598880025927E-1,(((2[&rate=5.912273691296196E-4]:7.899665999933E-1,((((7[&rate=5.912273691296196E-4]:1.655934250009E-1,8[&rate=5.912273691296196E-4]:1.655934250009E-1)[&rate=5.912273691296196E-4]:5.158816656065E-1,26[&rate=5.912273691296196E-4]:7.883244056759E-1)[&rate=5.912273691296196E-4]:1.187769054053E-1,31[&rate=5.912273691296196E-4]:9.509369275196E-1)[&rate=5.912273691296196E-4]:1.378150583567E-2,(22[&rate=5.912273691296196E-4]:6.740565130741E-1,27[&rate=5.912273691296196E-4]:6.904948692385E-1)[&rate=5.912273691296196E-4]:2.358673997331E-1)[&rate=5.912273691296196E-4]:5.264542691204E-2)[&rate=5.912273691296196E-4]:1.544751342385E0,39[&rate=5.912273691296196E-4]:3.779921395484E-1)[&rate=5.912273691296196E-4]:1.377601382782E-1,147[&rate=5.912273691296196E-4]:5.731293270069E-1)[&rate=5.912273691296196E-4]:4.413572476619E-2)[&rate=5.912273691296196E-4]:5.171389955517E-2)[&rate=5.912273691296196E-4]:1.273603213025E-1)[&rate=5.912273691296196E-4]:2.606161704773E-1,((96[&rate=5.912273691296196E-4]:5.111543485323E-1,99[&rate=5.912273691296196E-4]:5.466734742152E-1)[&rate=5.912273691296196E-4]:4.022789751984E-1,(98[&rate=5.912273691296196E-4]:8.522727176874E-1,((94[&rate=5.912273691296196E-4]:2.466389730328E-1,100[&rate=5.912273691296196E-4]:2.466389730328E-1)[&rate=5.912273691296196E-4]:3.676487833937E-1,95[&rate=5.912273691296196E-4]:6.989872099786E-1)[&rate=5.912273691296196E-4]:1.642144694576E-1)[&rate=5.912273691296196E-4]:7.482180822892E-2)[&rate=5.912273691296196E-4]:2.008991685577E-1)[&rate=5.912273691296196E-4]:8.245774803573E-2,38[&rate=5.912273691296196E-4]:1.013730131034E0)[&rate=5.912273691296196E-4]:3.82055670423E-1,(((36[&rate=5.912273691296196E-4]:1.277810099353E-1,35[&rate=5.912273691296196E-4]:8.120566746958E-2)[&rate=5.912273691296196E-4]:2.073491436705E-1,((((((64[&rate=5.912273691296196E-4]:3.734081887791E-1,60[&rate=5.912273691296196E-4]:2.227232572724E-1)[&rate=5.912273691296196E-4]:1.792019287838E-1,62[&rate=5.912273691296196E-4]:5.93706007974E-1)[&rate=5.912273691296196E-4]:2.746404626949E-2,65[&rate=5.912273691296196E-4]:4.293892323257E-1)[&rate=5.912273691296196E-4]:4.274246904399E-1,(63[&rate=5.912273691296196E-4]:4.230943414872E-2,61[&rate=5.912273691296196E-4]:8.340532455977E-2)[&rate=5.912273691296196E-4]:9.651894201236E-1)[&rate=5.912273691296196E-4]:5.167248501769E-1,(((((130[&rate=5.912273691296196E-4]:2.767208211692E-1,129[&rate=5.912273691296196E-4]:2.767208211692E-1)[&rate=5.912273691296196E-4]:6.5595421934E-3,132[&rate=5.912273691296196E-4]:2.860200893899E-1)[&rate=5.912273691296196E-4]:7.534735633619E-2,131[&rate=5.912273691296196E-4]:3.613674457261E-1)[&rate=5.912273691296196E-4]:1.127642402941E-1,(69[&rate=5.912273691296196E-4]:6.153015590744E-1,118[&rate=5.912273691296196E-4]:6.043426549648E-1)[&rate=5.912273691296196E-4]:4.035606398036E-3)[&rate=5.912273691296196E-4]:9.493240724532E-1,128[&rate=5.912273691296196E-4]:1.417976306419E0)[&rate=5.912273691296196E-4]:7.617261044256E-3)[&rate=5.912273691296196E-4]:1.346272780298E-1,(45[&rate=5.912273691296196E-4]:6.795768257072E-1,((((50[&rate=5.912273691296196E-4]:4.785350446308E-1,49[&rate=5.912273691296196E-4]:4.785350446308E-1)[&rate=5.912273691296196E-4]:6.37464096657E-2,(47[&rate=5.912273691296196E-4]:1.597344463653E-2,44[&rate=5.912273691296196E-4]:1.050896376228E-2)[&rate=5.912273691296196E-4]:5.590948949057E-1)[&rate=5.912273691296196E-4]:3.57212563224E-2,((46[&rate=5.912273691296196E-4]:5.28767657426E-1,43[&rate=5.912273691296196E-4]:5.28767657426E-1)[&rate=5.912273691296196E-4]:4.895678105656E-2,((48[&rate=5.912273691296196E-4]:4.547839137831E-1,42[&rate=5.912273691296196E-4]:4.165325476629E-1)[&rate=5.912273691296196E-4]:1.578553347672E-2,41[&rate=5.912273691296196E-4]:4.268536002654E-1)[&rate=5.912273691296196E-4]:9.622602947427E-2)[&rate=5.912273691296196E-4]:3.306515738203E-2)[&rate=5.912273691296196E-4]:3.268575045617E-2,51[&rate=5.912273691296196E-4]:6.161529419493E-1)[&rate=5.912273691296196E-4]:4.42982006978E-2)[&rate=5.912273691296196E-4]:1.072478074943E-1)[&rate=5.912273691296196E-4]:2.57101088935E-1)[&rate=5.912273691296196E-4]:3.111885349312E-2,(127[&rate=5.912273691296196E-4]:2.698194544146E0,121[&rate=5.912273691296196E-4]:2.257098653735E0)[&rate=5.912273691296196E-4]:1.886024081582E-1)[&rate=5.912273691296196E-4]:4.737466903086E-1)[&rate=5.912273691296196E-4]:1.594478298512E-1,(((((123[&rate=5.912273691296196E-4]:1.140013114257E-1,124[&rate=5.912273691296196E-4]:1.112690709885E-1)[&rate=5.912273691296196E-4]:2.135100105383E-1,122[&rate=5.912273691296196E-4]:3.275113219639E-1)[&rate=5.912273691296196E-4]:4.032487929988E-1,67[&rate=5.912273691296196E-4]:2.29487564622E-1)[&rate=5.912273691296196E-4]:2.047206117675E-1,(66[&rate=5.912273691296196E-4]:1.75035738459E-1,((120[&rate=5.912273691296196E-4]:6.222443461755E-1,(135[&rate=5.912273691296196E-4]:3.318738729618E-1,(138[&rate=5.912273691296196E-4]:3.043567628975E-1,136[&rate=5.912273691296196E-4]:1.728499135823E-1)[&rate=5.912273691296196E-4]:2.275171100644E-1)[&rate=5.912273691296196E-4]:3.831567869314E-2)[&rate=5.912273691296196E-4]:1.218874519478E0,(126[&rate=5.912273691296196E-4]:1.029371140166E0,119[&rate=5.912273691296196E-4]:1.81507366281E0)[&rate=5.912273691296196E-4]:1.219356138026E-1)[&rate=5.912273691296196E-4]:2.709031741752E-1)[&rate=5.912273691296196E-4]:2.591724379306E-1)[&rate=5.912273691296196E-4]:5.112009649195E-1,(32[&rate=5.912273691296196E-4]:2.250981646206E-2,(33[&rate=5.912273691296196E-4]:2.446229915871E-2,(((((((103[&rate=5.912273691296196E-4]:3.506774208464E-1,((12[&rate=5.912273691296196E-4]:8.295080683044E-2,5[&rate=5.912273691296196E-4]:4.459464244698E-2)[&rate=5.912273691296196E-4]:2.289853434045E-1,29[&rate=5.912273691296196E-4]:4.187854653034E-1)[&rate=5.912273691296196E-4]:1.647686678718E-1)[&rate=5.912273691296196E-4]:2.0773840888E0,52[&rate=5.912273691296196E-4]:7.637677750853E-1)[&rate=5.912273691296196E-4]:1.471486382103E-1,((134[&rate=5.912273691296196E-4]:8.8864847327E-2,137[&rate=5.912273691296196E-4]:1.600977240392E-1)[&rate=5.912273691296196E-4]:3.720773368389E-1,133[&rate=5.912273691296196E-4]:4.910791704671E-1)[&rate=5.912273691296196E-4]:1.193720018485E0)[&rate=5.912273691296196E-4]:5.788537465232E-2,(53[&rate=5.912273691296196E-4]:8.591043149563E-1,((75[&rate=5.912273691296196E-4]:6.368073436462E-1,(((77[&rate=5.912273691296196E-4]:4.160314302932E-1,(81[&rate=5.912273691296196E-4]:9.996009877818E-2,80[&rate=5.912273691296196E-4]:9.996009877818E-2)[&rate=5.912273691296196E-4]:2.722357150766E-1)[&rate=5.912273691296196E-4]:2.796015905434E-2,((71[&rate=5.912273691296196E-4]:2.471484317468E-1,79[&rate=5.912273691296196E-4]:2.745456920209E-1)[&rate=5.912273691296196E-4]:1.863142708253E-3,((78[&rate=5.912273691296196E-4]:5.904492476473E-2,72[&rate=5.912273691296196E-4]:3.712711654541E-2)[&rate=5.912273691296196E-4]:5.754066731586E-2,82[&rate=5.912273691296196E-4]:1.248047701627E-1)[&rate=5.912273691296196E-4]:1.598232426485E-1)[&rate=5.912273691296196E-4]:1.319663162623E-1)[&rate=5.912273691296196E-4]:6.416415974728E-4,73[&rate=5.912273691296196E-4]:4.501126829997E-1)[&rate=5.912273691296196E-4]:1.866946606465E-1)[&rate=5.912273691296196E-4]:2.280300833702E-2,((70[&rate=5.912273691296196E-4]:4.521131706304E-1,76[&rate=5.912273691296196E-4]:4.904693350138E-1)[&rate=5.912273691296196E-4]:5.533655688029E-2,74[&rate=5.912273691296196E-4]:5.458058918941E-1)[&rate=5.912273691296196E-4]:1.138044600891E-1)[&rate=5.912273691296196E-4]:9.459570215852E-1)[&rate=5.912273691296196E-4]:1.015007516802E-1)[&rate=5.912273691296196E-4]:3.983794127956E-1,125[&rate=5.912273691296196E-4]:1.148601965771E0)[&rate=5.912273691296196E-4]:1.339023347152E-1,((((57[&rate=5.912273691296196E-4]:3.88001017045E-1,((37[&rate=5.912273691296196E-4]:3.304395604821E-1,58[&rate=5.912273691296196E-4]:3.11313877422E-1)[&rate=5.912273691296196E-4]:1.784368147925E-2,54[&rate=5.912273691296196E-4]:2.717805097209E-1)[&rate=5.912273691296196E-4]:7.523690076671E-2)[&rate=5.912273691296196E-4]:1.048599471961E-1,(55[&rate=5.912273691296196E-4]:3.488030132065E-1,56[&rate=5.912273691296196E-4]:3.488030132065E-1)[&rate=5.912273691296196E-4]:1.331289892858E-1)[&rate=5.912273691296196E-4]:2.174759619321E-1,59[&rate=5.912273691296196E-4]:7.07604685736E-1)[&rate=5.912273691296196E-4]:1.671939587522E-1,68[&rate=5.912273691296196E-4]:8.256183166193E-1)[&rate=5.912273691296196E-4]:2.902193172001E-1)[&rate=5.912273691296196E-4]:3.138988755926E-1,34[&rate=5.912273691296196E-4]:1.900217300963E-2)[&rate=5.912273691296196E-4]:2.189848231346E-2)[&rate=5.912273691296196E-4]:3.526969358062E-3)[&rate=5.912273691296196E-4]:3.796781799784E-2)[&rate=5.912273691296196E-4]:7.459043483941E-3);
tree STATE_29610000 [&joint=-20973.487865745323,lnP=-20973.487865745323] = [&R] (((34[&rate=6.077398694534525E-4]:1.746901205066E-2,(((38[&rate=6.077398694534525E-4]:1.056280990237E0,(((((40[&rate=6.077398694534525E-4]:2.637692523102E-1,97[&rate=6.077398694534525E-4]:1.927310009441E-1)[&rate=6.077398694534525E-4]:4.341237638087E-2,39[&rate=6.077398694534525E-4]:3.071816286911E-1)[&rate=6.077398694534525E-4]:8.894645429431E-2,((147[&rate=6.077398694534525E-4]:4.236819525012E-1,(146[&rate=6.077398694534525E-4]:3.950299977368E-1,(2[&rate=6.077398694534525E-4]:6.928864339941E-1,((26[&rate=6.077398694534525E-4]:5.428468167791E-1,(7[&rate=6.077398694534525E-4]:6.411864446079E-2,8[&rate=6.077398694534525E-4]:6.411864446079E-2)[&rate=6.077398694534525E-4]:3.718788572497E-1)[&rate=6.077398694534525E-4]:1.453532580263E-1,(31[&rate=6.077398694534525E-4]:6.61337952691E-1,(22[&rate=6.077398694534525E-4]:2.898189457889E-1,27[&rate=6.077398694534525E-4]:3.062573019533E-1)[&rate=6.077398694534525E-4]:3.167244863541E-1)[&rate=6.077398694534525E-4]:7.069773855275E-2)[&rate=6.077398694534525E-4]:1.882480030245E-1)[&rate=6.077398694534525E-4]:1.538650787337E0)[&rate=6.077398694534525E-4]:9.149348481905E-2)[&rate=6.077398694534525E-4]:2.275298671682E-2,16[&rate=6.077398694534525E-4]:2.474550816155E0)[&rate=6.077398694534525E-4]:7.070192947692E-3)[&rate=6.077398694534525E-4]:3.774834501861E-2,(98[&rate=6.077398694534525E-4]:4.720805120125E-1,((((((92[&rate=6.077398694534525E-4]:6.836515503732E-2,(91[&rate=6.077398694534525E-4]:1.688251607441E-2,90[&rate=6.077398694534525E-4]:1.688251607441E-2)[&rate=6.077398694534525E-4]:5.148263896291E-2)[&rate=6.077398694534525E-4]:9.642588263422E-2,(87[&rate=6.077398694534525E-4]:1.442868454482E-1,((85[&rate=6.077398694534525E-4]:8.896576741977E-2,84[&rate=6.077398694534525E-4]:8.896576741977E-2)[&rate=6.077398694534525E-4]:4.306009983577E-3,((83[&rate=6.077398694534525E-4]:8.349695218669E-2,86[&rate=6.077398694534525E-4]:8.349695218669E-2)[&rate=6.077398694534525E-4]:6.175533153071E-3,93[&rate=6.077398694534525E-4]:1.033711154768E-1)[&rate=6.077398694534525E-4]:3.599292063591E-3)[&rate=6.077398694534525E-4]:5.101506804483E-2)[&rate=6.077398694534525E-4]:6.80556208635E-3)[&rate=6.077398694534525E-4]:3.429311945541E-2,(89[&rate=6.077398694534525E-4]:9.372077472978E-2,88[&rate=6.077398694534525E-4]:8.002214459276E-2)[&rate=6.077398694534525E-4]:1.053633823972E-1)[&rate=6.077398694534525E-4]:7.667019340962E-1,(((15[&rate=6.077398694534525E-4]:2.594324264367E-1,10[&rate=6.077398694534525E-4]:2.210762620533E-1)[&rate=6.077398694534525E-4]:3.003657210192E-2,(18[&rate=6.077398694534525E-4]:2.932831574067E-1,6[&rate=6.077398694534525E-4]:2.302694587765E-1)[&rate=6.077398694534525E-4]:4.40501921428E-3)[&rate=6.077398694534525E-4]:2.267575398695E-1,3[&rate=6.077398694534525E-4]:4.093772233399E-1)[&rate=6.077398694534525E-4]:2.984210349161E-3)[&rate=6.077398694534525E-4]:8.893038719526E-1,((((((19[&rate=6.077398694534525E-4]:3.303126005502E-1,13[&rate=6.077398694534525E-4]:2.919564361665E-1)[&rate=6.077398694534525E-4]:4.966155902994E-1,((108[&rate=6.077398694534525E-4]:5.873439191342E-1,(109[&rate=6.077398694534525E-4]:4.955101389258E-1,(107[&rate=6.077398694534525E-4]:4.618291733722E-1,114[&rate=6.077398694534525E-4]:4.015552007694E-1)[&rate=6.077398694534525E-4]:1.450288336187E-2)[&rate=6.077398694534525E-4]:1.137515884274E-1)[&rate=6.077398694534525E-4]:8.216012634321E-2,115[&rate=6.077398694534525E-4]:6.11969798902E-1)[&rate=6.077398694534525E-4]:9.44104467421E-2)[&rate=6.077398694534525E-4]:1.374678084179E-1,((139[&rate=6.077398694534525E-4]:7.359884512797E-1,((111[&rate=6.077398694534525E-4]:4.339893802208E-2,106[&rate=6.077398694534525E-4]:2.696058185771E-2)[&rate=6.077398694534525E-4]:4.064829433178E-1,104[&rate=6.077398694534525E-4]:4.334435251755E-1)[&rate=6.077398694534525E-4]:1.107641041865E-1)[&rate=6.077398694534525E-4]:3.195516435805E-1,((148[&rate=6.077398694534525E-4]:1.715798579763E-1,143[&rate=6.077398694534525E-4]:1.688401319489E-1)[&rate=6.077398694534525E-4]:6.278069851985E-1,116[&rate=6.077398694534525E-4]:7.610306787911E-1)[&rate=6.077398694534525E-4]:4.245462154858E-2)[&rate=6.077398694534525E-4]:4.036275372227E-2)[&rate=6.077398694534525E-4]:8.553521342332E-2,((((113[&rate=6.077398694534525E-4]:3.082383342839E-1,110[&rate=6.077398694534525E-4]:3.027588822292E-1)[&rate=6.077398694534525E-4]:1.547163575307E-1,105[&rate=6.077398694534525E-4]:4.355574315408E-1)[&rate=6.077398694534525E-4]:5.271026546363E-2,117[&rate=6.077398694534525E-4]:5.184046833058E-1)[&rate=6.077398694534525E-4]:1.238064668644E-1,(((4[&rate=6.077398694534525E-4]:4.633815977115E-2,30[&rate=6.077398694534525E-4]:2.189408994972E-1)[&rate=6.077398694534525E-4]:3.926259867324E-1,(9[&rate=6.077398694534525E-4]:4.041987275965E-1,112[&rate=6.077398694534525E-4]:4.124179056786E-1)[&rate=6.077398694534525E-4]:8.408048740019E-2)[&rate=6.077398694534525E-4]:1.285973769266E-1,(14[&rate=6.077398694534525E-4]:2.223208512514E-1,17[&rate=6.077398694534525E-4]:2.606770156351E-1)[&rate=6.077398694534525E-4]:4.027749187539E-1)[&rate=6.077398694534525E-4]:1.437565413723E-2)[&rate=6.077398694534525E-4]:3.721036241646E-1)[&rate=6.077398694534525E-4]:2.958624937946E-1,(((144[&rate=6.077398694534525E-4]:2.254888394606E-1,145[&rate=6.077398694534525E-4]:2.309682915156E-1)[&rate=6.077398694534525E-4]:1.219878081818E-2,141[&rate=6.077398694534525E-4]:2.404273463062E-1)[&rate=6.077398694534525E-4]:1.617160712871E-2,142[&rate=6.077398694534525E-4]:2.593386794625E-1)[&rate=6.077398694534525E-4]:1.220701602366E0)[&rate=6.077398694534525E-4]:3.313137702777E-3,((((11[&rate=6.077398694534525E-4]:5.026773409151E-1,140[&rate=6.077398694534525E-4]:4.834992587234E-1)[&rate=6.077398694534525E-4]:1.196059523217E-1,(23[&rate=6.077398694534525E-4]:4.972024466053E-1,(20[&rate=6.077398694534525E-4]:2.633400962407E-1,25[&rate=6.077398694534525E-4]:2.825181784324E-1)[&rate=6.077398694534525E-4]:2.256431722825E-1)[&rate=6.077398694534525E-4]:2.100123534807E-1)[&rate=6.077398694534525E-4]:3.031255027073E-1,(24[&rate=6.077398694534525E-4]:9.534565995032E-1,(1[&rate=6.077398694534525E-4]:1.317394118205E-1,(21[&rate=6.077398694534525E-4]:7.630044380067E-1,28[&rate=6.077398694534525E-4]:7.876619722532E-1)[&rate=6.077398694534525E-4]:1.303788094302E-1)[&rate=6.077398694534525E-4]:4.089526987452E-2)[&rate=6.077398694534525E-4]:6.784260739981E-2)[&rate=6.077398694534525E-4]:1.692973082798E-1,102[&rate=6.077398694534525E-4]:2.895267956642E-2)[&rate=6.077398694534525E-4]:2.078253974986E-1)[&rate=6.077398694534525E-4]:6.762695460401E-2)[&rate=6.077398694534525E-4]:2.73877176838E-1,101[&rate=6.077398694534525E-4]:5.728027564521E-1)[&rate=6.077398694534525E-4]:7.440266140079E-1)[&rate=6.077398694534525E-4]:9.021121653787E-2)[&rate=6.077398694534525E-4]:2.872438840631E-1,((95[&rate=6.077398694534525E-4]:5.918718205577E-1,(100[&rate=6.077398694534525E-4]:3.759813364824E-1,94[&rate=6.077398694534525E-4]:3.759813364824E-1)[&rate=6.077398694534525E-4]:1.311910305232E-1)[&rate=6.077398694534525E-4]:1.406828232683E-1,(99[&rate=6.077398694534525E-4]:4.344175530369E-1,96[&rate=6.077398694534525E-4]:3.98898427354E-1)[&rate=6.077398694534525E-4]:3.090660525376E-1)[&rate=6.077398694534525E-4]:1.279099305362E-1)[&rate=6.077398694534525E-4]:4.034666890992E-1)[&rate=6.077398694534525E-4]:1.924932862176E-1,(((44[&rate=6.077398694534525E-4]:3.846938655983E-1,45[&rate=6.077398694534525E-4]:3.819616251612E-1)[&rate=6.077398694534525E-4]:1.500481363984E-1,((((46[&rate=6.077398694534525E-4]:3.640986449544E-1,43[&rate=6.077398694534525E-4]:3.640986449544E-1)[&rate=6.077398694534525E-4]:1.707863083507E-2,((42[&rate=6.077398694534525E-4]:1.043421734869E-1,41[&rate=6.077398694534525E-4]:9.887769261266E-2)[&rate=6.077398694534525E-4]:8.899041638973E-2,48[&rate=6.077398694534525E-4]:2.315839559969E-1)[&rate=6.077398694534525E-4]:1.386643580441E-1)[&rate=6.077398694534525E-4]:1.162470515178E-1,((50[&rate=6.077398694534525E-4]:3.225748555145E-1,49[&rate=6.077398694534525E-4]:3.225748555145E-1)[&rate=6.077398694534525E-4]:5.473637006323E-2,47[&rate=6.077398694534525E-4]:4.100981108235E-1)[&rate=6.077398694534525E-4]:8.732621648381E-2)[&rate=6.077398694534525E-4]:2.565677042974E-2,51[&rate=6.077398694534525E-4]:4.957586933655E-1)[&rate=6.077398694534525E-4]:1.71253851339E-2)[&rate=6.077398694534525E-4]:4.027313387372E-1,((35[&rate=6.077398694534525E-4]:4.194562579195E-2,36[&rate=6.077398694534525E-4]:8.852096825771E-2)[&rate=6.077398694534525E-4]:3.562463451306E-2,(127[&rate=6.077398694534525E-4]:2.335206609692E0,(121[&rate=6.077398694534525E-4]:1.886625406891E0,(128[&rate=6.077398694534525E-4]:1.146717824543E0,((((132[&rate=6.077398694534525E-4]:1.096297250924E-1,129[&rate=6.077398694534525E-4]:1.068899990651E-1)[&rate=6.077398694534525E-4]:1.301047658674E-1,(130[&rate=6.077398694534525E-4]:8.033081032834E-2,131[&rate=6.077398694534525E-4]:8.30705363557E-2)[&rate=6.077398694534525E-4]:1.566639546041E-1)[&rate=6.077398694534525E-4]:3.94500142874E-1,(118[&rate=6.077398694534525E-4]:5.574146347669E-1,69[&rate=6.077398694534525E-4]:5.683735388766E-1)[&rate=6.077398694534525E-4]:2.110665744094E-1)[&rate=6.077398694534525E-4]:4.962666012414E-1,(((62[&rate=6.077398694534525E-4]:2.28798674732E-1,60[&rate=6.077398694534525E-4]:3.701785281425E-2)[&rate=6.077398694534525E-4]:7.592073917088E-2,(65[&rate=6.077398694534525E-4]:6.828175219785E-2,64[&rate=6.077398694534525E-4]:2.189666837045E-1)[&rate=6.077398694534525E-4]:4.465683978728E-2)[&rate=6.077398694534525E-4]:3.954406055844E-1,(63[&rate=6.077398694534525E-4]:1.759638834463E-1,61[&rate=6.077398694534525E-4]:2.170597738573E-1)[&rate=6.077398694534525E-4]:4.8310024563E-1)[&rate=6.077398694534525E-4]:5.645877909305E-1)[&rate=6.077398694534525E-4]:2.169604152268E-2)[&rate=6.077398694534525E-4]:1.426473083755E-1)[&rate=6.077398694534525E-4]:7.485312389897E-3)[&rate=6.077398694534525E-4]:3.094869382842E-1)[&rate=6.077398694534525E-4]:1.017999289954E-1)[&rate=6.077398694534525E-4]:4.67038640639E-1)[&rate=6.077398694534525E-4]:1.467990476262E-1,((((((134[&rate=6.077398694534525E-4]:1.972235544327E-1,137[&rate=6.077398694534525E-4]:2.684564311449E-1)[&rate=6.077398694534525E-4]:6.024362794029E-1,133[&rate=6.077398694534525E-4]:8.297968201368E-1)[&rate=6.077398694534525E-4]:4.930718046182E-1,((103[&rate=6.077398694534525E-4]:3.914745803932E-1,((12[&rate=6.077398694534525E-4]:1.929981971165E-1,5[&rate=6.077398694534525E-4]:1.546420327331E-1)[&rate=6.077398694534525E-4]:4.623070278818E-2,29[&rate=6.077398694534525E-4]:3.460782149732E-1)[&rate=6.077398694534525E-4]:2.782730777488E-1)[&rate=6.077398694534525E-4]:1.43592472323E0,52[&rate=6.077398694534525E-4]:1.631055690619E-1)[&rate=6.077398694534525E-4]:3.858802800363E-1)[&rate=6.077398694534525E-4]:1.437704251524E-1,((((76[&rate=6.077398694534525E-4]:5.309002503131E-1,(70[&rate=6.077398694534525E-4]:4.544266683452E-1,74[&rate=6.077398694534525E-4]:4.927828327286E-1)[&rate=6.077398694534525E-4]:3.811741758447E-2)[&rate=6.077398694534525E-4]:2.301842314241E-2,75[&rate=6.077398694534525E-4]:5.539186734555E-1)[&rate=6.077398694534525E-4]:2.042934028684E-1,(((77[&rate=6.077398694534525E-4]:1.917843896873E-1,71[&rate=6.077398694534525E-4]:1.287706910572E-1)[&rate=6.077398694534525E-4]:1.141983692437E-1,(((78[&rate=6.077398694534525E-4]:2.537115527319E-2,72[&rate=6.077398694534525E-4]:3.453347053877E-3)[&rate=6.077398694534525E-4]:1.280201447015E-1,(79[&rate=6.077398694534525E-4]:1.450727547953E-1,82[&rate=6.077398694534525E-4]:1.532919328774E-1)[&rate=6.077398694534525E-4]:8.318545179401E-3)[&rate=6.077398694534525E-4]:8.515391876267E-2,73[&rate=6.077398694534525E-4]:2.796411091482E-1)[&rate=6.077398694534525E-4]:3.182110183751E-2)[&rate=6.077398694534525E-4]:2.122467242499E-1,(81[&rate=6.077398694534525E-4]:1.23679873511E-1,80[&rate=6.077398694534525E-4]:1.23679873511E-1)[&rate=6.077398694534525E-4]:3.507139932315E-1)[&rate=6.077398694534525E-4]:2.345031410883E-1)[&rate=6.077398694534525E-4]:6.124893453509E-1,53[&rate=6.077398694534525E-4]:6.242383630628E-1)[&rate=6.077398694534525E-4]:6.032118987642E-2)[&rate=6.077398694534525E-4]:6.722660466196E-1,125[&rate=6.077398694534525E-4]:1.146443085898E0)[&rate=6.077398694534525E-4]:1.800473536915E-1,((59[&rate=6.077398694534525E-4]:3.76418270471E-1,(((55[&rate=6.077398694534525E-4]:1.945974407459E-1,56[&rate=6.077398694534525E-4]:1.945974407459E-1)[&rate=6.077398694534525E-4]:3.571023639023E-2,37[&rate=6.077398694534525E-4]:2.767557645679E-1)[&rate=6.077398694534525E-4]:1.413411277881E-3,((54[&rate=6.077398694534525E-4]:8.788831057469E-4,58[&rate=6.077398694534525E-4]:5.825593228608E-2)[&rate=6.077398694534525E-4]:5.855185408361E-2,57[&rate=6.077398694534525E-4]:1.004143437467E-1)[&rate=6.077398694534525E-4]:1.42235706416E-1)[&rate=6.077398694534525E-4]:1.365004607454E-1)[&rate=6.077398694534525E-4]:3.315804319718E-1,68[&rate=6.077398694534525E-4]:6.588183745738E-1)[&rate=6.077398694534525E-4]:5.010053983485E-1)[&rate=6.077398694534525E-4]:1.811047424155E-1)[&rate=6.077398694534525E-4]:8.727483311525E-2)[&rate=6.077398694534525E-4]:3.695076683133E-2,(32[&rate=6.077398694534525E-4]:2.503959241676E-2,33[&rate=6.077398694534525E-4]:3.051904447148E-2)[&rate=6.077398694534525E-4]:7.46237824614E-3)[&rate=6.077398694534525E-4]:9.317614728808E-2,((66[&rate=6.077398694534525E-4]:5.536877414011E-1,((120[&rate=6.077398694534525E-4]:1.285390171207E0,(119[&rate=6.077398694534525E-4]:1.143305546078E0,(135[&rate=6.077398694534525E-4]:5.280081455763E-1,(138[&rate=6.077398694534525E-4]:4.225397247501E-1,136[&rate=6.077398694534525E-4]:2.910328754349E-1)[&rate=6.077398694534525E-4]:3.054684208262E-1)[&rate=6.077398694534525E-4]:2.673521950228E-1)[&rate=6.077398694534525E-4]:2.379750360875E-1)[&rate=6.077398694534525E-4]:4.333018327902E-1,126[&rate=6.077398694534525E-4]:1.028879892312E0)[&rate=6.077398694534525E-4]:7.719820387737E-1)[&rate=6.077398694534525E-4]:6.596358927547E-2,(((124[&rate=6.077398694534525E-4]:1.074269310012E-1,123[&rate=6.077398694534525E-4]:1.101591714383E-1)[&rate=6.077398694534525E-4]:2.64787127417E-1,122[&rate=6.077398694534525E-4]:3.749462988554E-1)[&rate=6.077398694534525E-4]:6.40472387548E-1,67[&rate=6.077398694534525E-4]:5.141461360627E-1)[&rate=6.077398694534525E-4]:1.055051946139E-1)[&rate=6.077398694534525E-4]:3.909582941236E-1);
tree STATE_29700000 [&joint=-20953.032851454114,lnP=-20953.032851454114] = [&R] ((34[&rate=6.392136932439832E-4]:7.717883567004E-3,((((122[&rate=6.392136932439832E-4]:2.720254215345E-1,(124[&rate=6.392136932439832E-4]:1.353148885156E-1,123[&rate=6.392136932439832E-4]:1.380471289528E-1)[&rate=6.392136932439832E-4]:1.339782925817E-1)[&rate=6.392136932439832E-4]:4.709870876004E-1,67[&rate=6.392136932439832E-4]:2.417399587943E-1)[&rate=6.392136932439832E-4]:2.327045576414E-1,(66[&rate=6.392136932439832E-4]:1.953533242012E-1,((120[&rate=6.392136932439832E-4]:1.50483397994E0,(((138[&rate=6.392136932439832E-4]:2.331670212191E-1,136[&rate=6.392136932439832E-4]:1.016601719039E-1)[&rate=6.392136932439832E-4]:3.472273606512E-1,135[&rate=6.392136932439832E-4]:3.803943818702E-1)[&rate=6.392136932439832E-4]:3.090729273511E-1,119[&rate=6.392136932439832E-4]:1.037412514701E0)[&rate=6.392136932439832E-4]:5.633118761982E-1)[&rate=6.392136932439832E-4]:2.950044817601E-1,126[&rate=6.392136932439832E-4]:1.110026350015E0)[&rate=6.392136932439832E-4]:3.32501163871E-1)[&rate=6.392136932439832E-4]:2.790911922345E-1)[&rate=6.392136932439832E-4]:3.604550311468E-1,(((38[&rate=6.392136932439832E-4]:8.420474857636E-1,(((147[&rate=6.392136932439832E-4]:5.516242807986E-1,(97[&rate=6.392136932439832E-4]:3.476651440701E-1,((((22[&rate=6.392136932439832E-4]:4.232956302333E-1,27[&rate=6.392136932439832E-4]:4.397339863976E-1)[&rate=6.392136932439832E-4]:9.79415643952E-2,(2[&rate=6.392136932439832E-4]:2.634025481776E-1,31[&rate=6.392136932439832E-4]:4.907998084517E-1)[&rate=6.392136932439832E-4]:8.523190672487E-2)[&rate=6.392136932439832E-4]:3.584535518969E-1,((7[&rate=6.392136932439832E-4]:1.543751672954E-1,8[&rate=6.392136932439832E-4]:1.543751672954E-1)[&rate=6.392136932439832E-4]:6.056891287335E-1,26[&rate=6.392136932439832E-4]:8.669136110975E-1)[&rate=6.392136932439832E-4]:2.373603953755E-2)[&rate=6.392136932439832E-4]:1.647384604632E0,146[&rate=6.392136932439832E-4]:5.179653878369E-1)[&rate=6.392136932439832E-4]:2.095658683432E-2)[&rate=6.392136932439832E-4]:7.554383618197E-2)[&rate=6.392136932439832E-4]:7.875070357548E-2,(((16[&rate=6.392136932439832E-4]:2.490550228358E0,39[&rate=6.392136932439832E-4]:4.050573022411E-1)[&rate=6.392136932439832E-4]:3.753505565885E-2,(98[&rate=6.392136932439832E-4]:5.042091000164E-1,((96[&rate=6.392136932439832E-4]:3.492846643844E-1,99[&rate=6.392136932439832E-4]:3.848037900673E-1)[&rate=6.392136932439832E-4]:1.249872284039E-1,(95[&rate=6.392136932439832E-4]:3.465359668075E-1,(100[&rate=6.392136932439832E-4]:1.683943309962E-1,94[&rate=6.392136932439832E-4]:1.683943309962E-1)[&rate=6.392136932439832E-4]:9.344218225923E-2)[&rate=6.392136932439832E-4]:1.523260899152E-1)[&rate=6.392136932439832E-4]:1.627600504248E-2)[&rate=6.392136932439832E-4]:6.679855842982E-2)[&rate=6.392136932439832E-4]:6.451633859547E-2,(((((((((148[&rate=6.392136932439832E-4]:2.4424682696E-1,143[&rate=6.392136932439832E-4]:2.415071009327E-1)[&rate=6.392136932439832E-4]:1.37277030962E-1,((104[&rate=6.392136932439832E-4]:2.69792568264E-1,(106[&rate=6.392136932439832E-4]:8.897399974394E-2,111[&rate=6.392136932439832E-4]:1.054123559083E-1)[&rate=6.392136932439832E-4]:1.808185685201E-1)[&rate=6.392136932439832E-4]:5.355847523678E-2,139[&rate=6.392136932439832E-4]:5.151318654185E-1)[&rate=6.392136932439832E-4]:8.00906226403E-2)[&rate=6.392136932439832E-4]:3.284090495696E-1,116[&rate=6.392136932439832E-4]:6.715767431079E-1)[&rate=6.392136932439832E-4]:3.076900931414E-2,((19[&rate=6.392136932439832E-4]:4.445396310363E-1,13[&rate=6.392136932439832E-4]:4.061834666526E-1)[&rate=6.392136932439832E-4]:3.367846486863E-1,(115[&rate=6.392136932439832E-4]:6.402259176697E-1,(108[&rate=6.392136932439832E-4]:4.486779074372E-1,(114[&rate=6.392136932439832E-4]:3.641140958909E-1,(109[&rate=6.392136932439832E-4]:3.836171538791E-1,107[&rate=6.392136932439832E-4]:3.644390716873E-1)[&rate=6.392136932439832E-4]:5.994899680633E-2)[&rate=6.392136932439832E-4]:2.702956497094E-2)[&rate=6.392136932439832E-4]:2.490822568079E-1)[&rate=6.392136932439832E-4]:2.055041684738E-2)[&rate=6.392136932439832E-4]:4.156941790496E-2)[&rate=6.392136932439832E-4]:7.1162612023E-2,(((110[&rate=6.392136932439832E-4]:4.383827366573E-1,113[&rate=6.392136932439832E-4]:4.43862188712E-1)[&rate=6.392136932439832E-4]:3.9072614134E-2,105[&rate=6.392136932439832E-4]:4.555375425722E-1)[&rate=6.392136932439832E-4]:2.135913526318E-1,(((117[&rate=6.392136932439832E-4]:5.271132308511E-1,112[&rate=6.392136932439832E-4]:5.243735048235E-1)[&rate=6.392136932439832E-4]:1.072602180244E-1,(4[&rate=6.392136932439832E-4]:2.607150781287E-1,30[&rate=6.392136932439832E-4]:4.333178178548E-1)[&rate=6.392136932439832E-4]:3.13384398144E-1)[&rate=6.392136932439832E-4]:1.835867249312E-2,(9[&rate=6.392136932439832E-4]:6.283066879003E-1,(14[&rate=6.392136932439832E-4]:3.748051549963E-1,17[&rate=6.392136932439832E-4]:4.1316131938E-1)[&rate=6.392136932439832E-4]:2.61720710986E-1)[&rate=6.392136932439832E-4]:1.34665293587E-2)[&rate=6.392136932439832E-4]:4.653376013679E-2)[&rate=6.392136932439832E-4]:1.591739897891E-1)[&rate=6.392136932439832E-4]:3.321733024658E-1,((102[&rate=6.392136932439832E-4]:4.490984458402E-2,(((21[&rate=6.392136932439832E-4]:4.741516621907E-1,28[&rate=6.392136932439832E-4]:4.988091964371E-1)[&rate=6.392136932439832E-4]:3.135936555746E-1,1[&rate=6.392136932439832E-4]:2.610148214874E-2)[&rate=6.392136932439832E-4]:1.421870023781E-1,24[&rate=6.392136932439832E-4]:9.49110402335E-1)[&rate=6.392136932439832E-4]:2.574432778654E-1)[&rate=6.392136932439832E-4]:2.643811790369E-2,((11[&rate=6.392136932439832E-4]:4.983860678178E-1,140[&rate=6.392136932439832E-4]:4.792079856261E-1)[&rate=6.392136932439832E-4]:2.40801194787E-1,(23[&rate=6.392136932439832E-4]:5.968489309115E-1,(20[&rate=6.392136932439832E-4]:4.88817481908E-1,25[&rate=6.392136932439832E-4]:5.079955640998E-1)[&rate=6.392136932439832E-4]:9.981227092139E-2)[&rate=6.392136932439832E-4]:2.272698385425E-1)[&rate=6.392136932439832E-4]:3.979141245404E-1)[&rate=6.392136932439832E-4]:4.255288250543E-2)[&rate=6.392136932439832E-4]:9.717089233988E-3,(((141[&rate=6.392136932439832E-4]:1.175535616095E-1,145[&rate=6.392136932439832E-4]:1.202932876371E-1)[&rate=6.392136932439832E-4]:1.176375343794E-1,144[&rate=6.392136932439832E-4]:2.324513699615E-1)[&rate=6.392136932439832E-4]:2.593902710146E-1,142[&rate=6.392136932439832E-4]:4.973210930311E-1)[&rate=6.392136932439832E-4]:8.728721836618E-1)[&rate=6.392136932439832E-4]:2.089062161267E-1,((((18[&rate=6.392136932439832E-4]:3.474496847738E-1,6[&rate=6.392136932439832E-4]:2.844359861436E-1)[&rate=6.392136932439832E-4]:2.007164772579E-1,(15[&rate=6.392136932439832E-4]:4.860415314605E-1,10[&rate=6.392136932439832E-4]:4.47685367077E-1)[&rate=6.392136932439832E-4]:5.390545248885E-2)[&rate=6.392136932439832E-4]:1.374002414799E-2,((((92[&rate=6.392136932439832E-4]:8.621231271139E-2,(91[&rate=6.392136932439832E-4]:3.79382095675E-2,90[&rate=6.392136932439832E-4]:3.79382095675E-2)[&rate=6.392136932439832E-4]:4.827410314388E-2)[&rate=6.392136932439832E-4]:6.926742102542E-2,(((84[&rate=6.392136932439832E-4]:5.133057909288E-3,93[&rate=6.392136932439832E-4]:1.88316880463E-2)[&rate=6.392136932439832E-4]:5.926128904085E-2,83[&rate=6.392136932439832E-4]:6.439434695013E-2)[&rate=6.392136932439832E-4]:1.404190117861E-2,(85[&rate=6.392136932439832E-4]:7.656337662202E-2,86[&rate=6.392136932439832E-4]:7.656337662202E-2)[&rate=6.392136932439832E-4]:1.87287150673E-3)[&rate=6.392136932439832E-4]:6.334485547104E-2)[&rate=6.392136932439832E-4]:9.617607105703E-2,87[&rate=6.392136932439832E-4]:2.379571746568E-1)[&rate=6.392136932439832E-4]:2.980539937217E-2,(89[&rate=6.392136932439832E-4]:9.052125118871E-2,88[&rate=6.392136932439832E-4]:7.68226210517E-2)[&rate=6.392136932439832E-4]:1.909399529773E-1)[&rate=6.392136932439832E-4]:7.188011463972E-1)[&rate=6.392136932439832E-4]:2.443757237819E-1,3[&rate=6.392136932439832E-4]:6.912134168109E-1)[&rate=6.392136932439832E-4]:6.385710075156E-1)[&rate=6.392136932439832E-4]:8.240273176676E-1,101[&rate=6.392136932439832E-4]:1.151072015967E0)[&rate=6.392136932439832E-4]:3.292008395226E-1)[&rate=6.392136932439832E-4]:6.588923869833E-2)[&rate=6.392136932439832E-4]:1.328665564824E-1,40[&rate=6.392136932439832E-4]:7.058644916762E-1)[&rate=6.392136932439832E-4]:2.044890050165E-1)[&rate=6.392136932439832E-4]:5.005568888809E-1,(((35[&rate=6.392136932439832E-4]:8.632492902377E-3,(121[&rate=6.392136932439832E-4]:1.806997366089E0,127[&rate=6.392136932439832E-4]:2.2480932565E0)[&rate=6.392136932439832E-4]:3.27662524074E-1)[&rate=6.392136932439832E-4]:1.803218782225E-1,36[&rate=6.392136932439832E-4]:2.355297135906E-1)[&rate=6.392136932439832E-4]:3.853048496514E-1,((45[&rate=6.392136932439832E-4]:6.011430133048E-1,(51[&rate=6.392136932439832E-4]:5.199532803543E-1,(((((42[&rate=6.392136932439832E-4]:8.31578766357E-2,48[&rate=6.392136932439832E-4]:1.214092427559E-1)[&rate=6.392136932439832E-4]:1.709160594241E-1,41[&rate=6.392136932439832E-4]:2.486094551856E-1)[&rate=6.392136932439832E-4]:6.891715484968E-2,43[&rate=6.392136932439832E-4]:3.721714187782E-1)[&rate=6.392136932439832E-4]:3.397929694263E-2,46[&rate=6.392136932439832E-4]:4.061507157209E-1)[&rate=6.392136932439832E-4]:8.663343634334E-2,((47[&rate=6.392136932439832E-4]:9.873543579117E-2,44[&rate=6.392136932439832E-4]:9.327095491692E-2)[&rate=6.392136932439832E-4]:3.876578082688E-1,(50[&rate=6.392136932439832E-4]:3.386527506992E-1,49[&rate=6.392136932439832E-4]:3.386527506992E-1)[&rate=6.392136932439832E-4]:1.14953608115E-1)[&rate=6.392136932439832E-4]:6.390908004207E-3)[&rate=6.392136932439832E-4]:5.449153266153E-2)[&rate=6.392136932439832E-4]:6.206404989042E-2)[&rate=6.392136932439832E-4]:3.651288369029E-1,(((118[&rate=6.392136932439832E-4]:6.385104471796E-1,69[&rate=6.392136932439832E-4]:6.494693512893E-1)[&rate=6.392136932439832E-4]:8.590230251369E-2,((132[&rate=6.392136932439832E-4]:2.191998562289E-1,129[&rate=6.392136932439832E-4]:2.164601302016E-1)[&rate=6.392136932439832E-4]:5.246399379047E-3,(130[&rate=6.392136932439832E-4]:1.983695647428E-1,131[&rate=6.392136932439832E-4]:2.011092907702E-1)[&rate=6.392136932439832E-4]:2.333696483778E-2)[&rate=6.392136932439832E-4]:3.657199187428E-1)[&rate=6.392136932439832E-4]:9.158081278861E-1,((((65[&rate=6.392136932439832E-4]:1.493929267947E-1,64[&rate=6.392136932439832E-4]:3.000778583014E-1)[&rate=6.392136932439832E-4]:9.797000999574E-3,(60[&rate=6.392136932439832E-4]:8.796051300564E-2,62[&rate=6.392136932439832E-4]:2.797413349234E-1)[&rate=6.392136932439832E-4]:7.122941478862E-2)[&rate=6.392136932439832E-4]:1.533415468932E-1,(63[&rate=6.392136932439832E-4]:1.204760428817E-1,61[&rate=6.392136932439832E-4]:1.615719332927E-1)[&rate=6.392136932439832E-4]:3.427403633125E-1)[&rate=6.392136932439832E-4]:1.084725485825E0,128[&rate=6.392136932439832E-4]:1.449311755033E0)[&rate=6.392136932439832E-4]:5.118309514934E-2)[&rate=6.392136932439832E-4]:2.391732123169E-1)[&rate=6.392136932439832E-4]:3.633582815649E-1)[&rate=6.392136932439832E-4]:1.659797073527E-1)[&rate=6.392136932439832E-4]:4.219447212468E-2,(((59[&rate=6.392136932439832E-4]:2.799737880395E-1,((55[&rate=6.392136932439832E-4]:1.166510631514E-1,56[&rate=6.392136932439832E-4]:1.166510631514E-1)[&rate=6.392136932439832E-4]:1.101364561222E-1,(57[&rate=6.392136932439832E-4]:1.071063148552E-1,((37[&rate=6.392136932439832E-4]:7.113066385741E-2,58[&rate=6.392136932439832E-4]:5.20049807973E-2)[&rate=6.392136932439832E-4]:5.88373111123E-3,54[&rate=6.392136932439832E-4]:5.116627282011E-4)[&rate=6.392136932439832E-4]:6.561104556965E-2)[&rate=6.392136932439832E-4]:1.306101661671E-1)[&rate=6.392136932439832E-4]:4.498954745432E-2)[&rate=6.392136932439832E-4]:1.820933725641E-1,68[&rate=6.392136932439832E-4]:4.128868327347E-1)[&rate=6.392136932439832E-4]:3.82715699869E-1,((53[&rate=6.392136932439832E-4]:6.629577916249E-1,((((134[&rate=6.392136932439832E-4]:5.40874196352E-1,(137[&rate=6.392136932439832E-4]:3.557047189813E-1,133[&rate=6.392136932439832E-4]:3.146088285702E-1)[&rate=6.392136932439832E-4]:2.56402354083E-1)[&rate=6.392136932439832E-4]:5.228114615625E-1,(103[&rate=6.392136932439832E-4]:5.993405263817E-1,((12[&rate=6.392136932439832E-4]:4.752238743141E-1,5[&rate=6.392136932439832E-4]:4.368677099306E-1)[&rate=6.392136932439832E-4]:4.064232004179E-2,29[&rate=6.392136932439832E-4]:6.227155094244E-1)[&rate=6.392136932439832E-4]:2.095017292861E-1)[&rate=6.392136932439832E-4]:1.384893076738E0)[&rate=6.392136932439832E-4]:4.790887118931E-2,52[&rate=6.392136932439832E-4]:3.678487397482E-1)[&rate=6.392136932439832E-4]:2.455439827383E-1,(((76[&rate=6.392136932439832E-4]:6.434773472073E-1,(74[&rate=6.392136932439832E-4]:3.499354889324E-1,70[&rate=6.392136932439832E-4]:3.11579324549E-1)[&rate=6.392136932439832E-4]:2.935418582749E-1)[&rate=6.392136932439832E-4]:6.969647476206E-2,75[&rate=6.392136932439832E-4]:7.131738219694E-1)[&rate=6.392136932439832E-4]:4.449717182729E-2,(((81[&rate=6.392136932439832E-4]:1.137499992316E-1,80[&rate=6.392136932439832E-4]:1.137499992316E-1)[&rate=6.392136932439832E-4]:2.272484992786E-1,(77[&rate=6.392136932439832E-4]:2.79627150639E-1,73[&rate=6.392136932439832E-4]:2.851066026937E-1)[&rate=6.392136932439832E-4]:1.052069643097E-1)[&rate=6.392136932439832E-4]:3.526863575164E-2,((71[&rate=6.392136932439832E-4]:7.841311570459E-2,79[&rate=6.392136932439832E-4]:1.058103759786E-1)[&rate=6.392136932439832E-4]:2.279494519718E-1,(82[&rate=6.392136932439832E-4]:2.992314811354E-1,(72[&rate=6.392136932439832E-4]:8.859092316915E-2,78[&rate=6.392136932439832E-4]:1.105087313885E-1)[&rate=6.392136932439832E-4]:1.805035716648E-1)[&rate=6.392136932439832E-4]:4.274752489714E-2)[&rate=6.392136932439832E-4]:5.072648439371E-2)[&rate=6.392136932439832E-4]:3.320887910417E-1)[&rate=6.392136932439832E-4]:5.939880659906E-1)[&rate=6.392136932439832E-4]:5.776179044977E-2)[&rate=6.392136932439832E-4]:2.853558384406E-1,125[&rate=6.392136932439832E-4]:7.379311164044E-1)[&rate=6.392136932439832E-4]:2.24338082866E-1)[&rate=6.392136932439832E-4]:5.345515054222E-1)[&rate=6.392136932439832E-4]:5.246614732888E-2)[&rate=6.392136932439832E-4]:3.583203461458E-2)[&rate=6.392136932439832E-4]:3.765609271609E-2,(32[&rate=6.392136932439832E-4]:4.193489087455E-3,33[&rate=6.392136932439832E-4]:9.67294114217E-3)[&rate=6.392136932439832E-4]:1.926267897656E-2);
tree STATE_29790000 [&joint=-20966.997293374287,lnP=-20966.997293374287] = [&R] ((34[&rate=5.657906842385534E-4]:1.195630813142E-1,(((38[&rate=5.657906842385534E-4]:9.480154324306E-1,((((96[&rate=5.657906842385534E-4]:4.430386428542E-1,99[&rate=5.657906842385534E-4]:4.785577685371E-1)[&rate=5.657906842385534E-4]:2.015686002009E-1,(95[&rate=5.657906842385534E-4]:5.747456785622E-1,(100[&rate=5.657906842385534E-4]:2.15062520041E-1,94[&rate=5.657906842385534E-4]:2.15062520041E-1)[&rate=5.657906842385534E-4]:2.749837049691E-1)[&rate=5.657906842385534E-4]:9.445172842733E-2)[&rate=5.657906842385534E-4]:1.337277948206E-2,(98[&rate=5.657906842385534E-4]:4.349547468088E-1,((((((144[&rate=5.657906842385534E-4]:1.664333300525E-1,(141[&rate=5.657906842385534E-4]:1.374903813805E-1,145[&rate=5.657906842385534E-4]:1.402301074081E-1)[&rate=5.657906842385534E-4]:3.16826746994E-2)[&rate=5.657906842385534E-4]:1.57534509237E-1,142[&rate=5.657906842385534E-4]:3.294472913444E-1)[&rate=5.657906842385534E-4]:1.020516465698E0,(((116[&rate=5.657906842385534E-4]:6.854679461005E-1,((148[&rate=5.657906842385534E-4]:1.172636939587E-1,143[&rate=5.657906842385534E-4]:1.145239679314E-1)[&rate=5.657906842385534E-4]:4.308184848076E-1,((104[&rate=5.657906842385534E-4]:8.995153023126E-2,106[&rate=5.657906842385534E-4]:8.995153023126E-2)[&rate=5.657906842385534E-4]:4.510431665216E-1,(111[&rate=5.657906842385534E-4]:1.732236996449E-1,139[&rate=5.657906842385534E-4]:3.485661653982E-1)[&rate=5.657906842385534E-4]:3.842093532723E-1)[&rate=5.657906842385534E-4]:2.900529023263E-2)[&rate=5.657906842385534E-4]:1.757419317178E-1)[&rate=5.657906842385534E-4]:8.890550018577E-2,(((114[&rate=5.657906842385534E-4]:2.471760630256E-1,109[&rate=5.657906842385534E-4]:3.266281178201E-1)[&rate=5.657906842385534E-4]:2.031803237251E-1,(107[&rate=5.657906842385534E-4]:4.709374352302E-1,108[&rate=5.657906842385534E-4]:4.681977092029E-1)[&rate=5.657906842385534E-4]:3.969292412317E-2)[&rate=5.657906842385534E-4]:2.171664322931E-1,((13[&rate=5.657906842385534E-4]:4.074596466435E-1,19[&rate=5.657906842385534E-4]:4.458158110272E-1)[&rate=5.657906842385534E-4]:1.699540510502E-1,115[&rate=5.657906842385534E-4]:4.952219168719E-1)[&rate=5.657906842385534E-4]:1.723009021718E-1)[&rate=5.657906842385534E-4]:1.068506272425E-1)[&rate=5.657906842385534E-4]:9.764559380307E-2,((105[&rate=5.657906842385534E-4]:6.102674629248E-1,110[&rate=5.657906842385534E-4]:6.321852711439E-1)[&rate=5.657906842385534E-4]:1.561823505606E-1,(113[&rate=5.657906842385534E-4]:6.819860629664E-1,(112[&rate=5.657906842385534E-4]:6.723136081654E-1,((117[&rate=5.657906842385534E-4]:5.855320552965E-1,9[&rate=5.657906842385534E-4]:5.745731511868E-1)[&rate=5.657906842385534E-4]:8.012774543975E-2,((14[&rate=5.657906842385534E-4]:4.96924744732E-1,17[&rate=5.657906842385534E-4]:5.352809091157E-1)[&rate=5.657906842385534E-4]:1.464337478356E-1,(4[&rate=5.657906842385534E-4]:1.447176128933E-1,30[&rate=5.657906842385534E-4]:3.173203526193E-1)[&rate=5.657906842385534E-4]:4.411066330992E-1)[&rate=5.657906842385534E-4]:1.956158214105E-2)[&rate=5.657906842385534E-4]:9.393533456802E-3)[&rate=5.657906842385534E-4]:9.672454800952E-3)[&rate=5.657906842385534E-4]:1.118610107928E-1)[&rate=5.657906842385534E-4]:1.603637471519E-1)[&rate=5.657906842385534E-4]:2.231501964048E-1)[&rate=5.657906842385534E-4]:1.032786448229E-1,(((140[&rate=5.657906842385534E-4]:2.808025989086E-1,11[&rate=5.657906842385534E-4]:2.999806811003E-1)[&rate=5.657906842385534E-4]:2.608450366444E-1,(23[&rate=5.657906842385534E-4]:5.762209369692E-1,(20[&rate=5.657906842385534E-4]:3.437955635924E-1,25[&rate=5.657906842385534E-4]:3.629736457841E-1)[&rate=5.657906842385534E-4]:2.242061952947E-1)[&rate=5.657906842385534E-4]:6.953628762476E-2)[&rate=5.657906842385534E-4]:5.689520542349E-1,((1[&rate=5.657906842385534E-4]:2.990940490601E-1,((28[&rate=5.657906842385534E-4]:3.41682127363E-1,21[&rate=5.657906842385534E-4]:3.170245931166E-1)[&rate=5.657906842385534E-4]:4.457556222348E-1,24[&rate=5.657906842385534E-4]:7.819582975431E-1)[&rate=5.657906842385534E-4]:2.979576693252E-1)[&rate=5.657906842385534E-4]:1.269845941376E-1,102[&rate=5.657906842385534E-4]:4.525672538958E-2)[&rate=5.657906842385534E-4]:1.876762193255E-2)[&rate=5.657906842385534E-4]:1.426427120772E-1)[&rate=5.657906842385534E-4]:1.113241121509E-1,(((15[&rate=5.657906842385534E-4]:3.909174469201E-1,10[&rate=5.657906842385534E-4]:3.525612825366E-1)[&rate=5.657906842385534E-4]:2.657974661756E-1,(18[&rate=5.657906842385534E-4]:5.093774301481E-1,6[&rate=5.657906842385534E-4]:4.463637315179E-1)[&rate=5.657906842385534E-4]:1.555566610299E-1)[&rate=5.657906842385534E-4]:7.417774650644E-2,(3[&rate=5.657906842385534E-4]:4.568157883557E-1,((87[&rate=5.657906842385534E-4]:2.536143736743E-1,((92[&rate=5.657906842385534E-4]:5.679470585136E-2,(91[&rate=5.657906842385534E-4]:2.511621513776E-2,90[&rate=5.657906842385534E-4]:2.511621513776E-2)[&rate=5.657906842385534E-4]:3.16784907136E-2)[&rate=5.657906842385534E-4]:5.506490127132E-2,(93[&rate=5.657906842385534E-4]:3.638971412089E-2,84[&rate=5.657906842385534E-4]:2.269108398387E-2)[&rate=5.657906842385534E-4]:7.546989300179E-2)[&rate=5.657906842385534E-4]:1.554533966887E-1)[&rate=5.657906842385534E-4]:8.679240126064E-2,(((85[&rate=5.657906842385534E-4]:1.115956727698E-1,86[&rate=5.657906842385534E-4]:1.115956727698E-1)[&rate=5.657906842385534E-4]:3.260574853789E-2,83[&rate=5.657906842385534E-4]:1.442014213077E-1)[&rate=5.657906842385534E-4]:1.84821735263E-1,(89[&rate=5.657906842385534E-4]:1.125934306098E-1,88[&rate=5.657906842385534E-4]:9.889480047282E-2)[&rate=5.657906842385534E-4]:2.301283560979E-1)[&rate=5.657906842385534E-4]:1.138361836423E-2)[&rate=5.657906842385534E-4]:6.561350408179E-1)[&rate=5.657906842385534E-4]:1.672275561781E-1)[&rate=5.657906842385534E-4]:6.91208100989E-1)[&rate=5.657906842385534E-4]:2.694515777092E-1,101[&rate=5.657906842385534E-4]:5.819632972044E-1)[&rate=5.657906842385534E-4]:6.977403080519E-1)[&rate=5.657906842385534E-4]:2.36686477914E-1)[&rate=5.657906842385534E-4]:9.791415146077E-2,((146[&rate=5.657906842385534E-4]:6.948808837668E-1,((97[&rate=5.657906842385534E-4]:2.557858587356E-1,16[&rate=5.657906842385534E-4]:2.412317036219E0)[&rate=5.657906842385534E-4]:1.777546466298E-1,((147[&rate=5.657906842385534E-4]:5.180141361978E-1,39[&rate=5.657906842385534E-4]:4.606370870175E-1)[&rate=5.657906842385534E-4]:9.343629864037E-3,(2[&rate=5.657906842385534E-4]:7.944801731005E-1,((22[&rate=5.657906842385534E-4]:2.992879091557E-1,27[&rate=5.657906842385534E-4]:3.1572626532E-1)[&rate=5.657906842385534E-4]:4.691604564631E-1,(((7[&rate=5.657906842385534E-4]:1.948444818317E-1,8[&rate=5.657906842385534E-4]:1.948444818317E-1)[&rate=5.657906842385534E-4]:3.138804421036E-1,26[&rate=5.657906842385534E-4]:6.155742390038E-1)[&rate=5.657906842385534E-4]:3.5763208277E-2,31[&rate=5.657906842385534E-4]:6.951730637192E-1)[&rate=5.657906842385534E-4]:1.280698224477E-1)[&rate=5.657906842385534E-4]:1.986345472078E-1)[&rate=5.657906842385534E-4]:1.63222634661E0)[&rate=5.657906842385534E-4]:3.459803985E-2)[&rate=5.657906842385534E-4]:7.00835478003E-2)[&rate=5.657906842385534E-4]:3.19017889791E-2,40[&rate=5.657906842385534E-4]:6.065640935109E-1)[&rate=5.657906842385534E-4]:3.457598212634E-2)[&rate=5.657906842385534E-4]:3.751813677223E-1)[&rate=5.657906842385534E-4]:5.526646999941E-1,(((121[&rate=5.657906842385534E-4]:2.228478682204E0,36[&rate=5.657906842385534E-4]:1.490266274098E-1)[&rate=5.657906842385534E-4]:2.622124432588E-1,(35[&rate=5.657906842385534E-4]:2.684553053848E-1,((45[&rate=5.657906842385534E-4]:6.807327083962E-1,(((44[&rate=5.657906842385534E-4]:1.959542105102E-1,47[&rate=5.657906842385534E-4]:2.014186913844E-1)[&rate=5.657906842385534E-4]:4.325676876471E-1,((50[&rate=5.657906842385534E-4]:3.758528214696E-1,49[&rate=5.657906842385534E-4]:3.758528214696E-1)[&rate=5.657906842385534E-4]:1.826670738881E-1,51[&rate=5.657906842385534E-4]:5.639843762319E-1)[&rate=5.657906842385534E-4]:4.267959842812E-2)[&rate=5.657906842385534E-4]:7.63491371088E-3,((46[&rate=5.657906842385534E-4]:5.405455522723E-1,((48[&rate=5.657906842385534E-4]:2.699419511439E-1,41[&rate=5.657906842385534E-4]:2.262261041495E-1)[&rate=5.657906842385534E-4]:1.47712926323E-1,42[&rate=5.657906842385534E-4]:3.794035113468E-1)[&rate=5.657906842385534E-4]:1.119617130568E-1)[&rate=5.657906842385534E-4]:1.730567581086E-2,43[&rate=5.657906842385534E-4]:5.578512280832E-1)[&rate=5.657906842385534E-4]:8.377006465926E-2)[&rate=5.657906842385534E-4]:4.730813696516E-2)[&rate=5.657906842385534E-4]:2.449628523347E-1,(((69[&rate=5.657906842385534E-4]:5.86461223776E-1,118[&rate=5.657906842385534E-4]:5.755023196664E-1)[&rate=5.657906842385534E-4]:1.449494905128E-1,((130[&rate=5.657906842385534E-4]:1.330126899583E-1,131[&rate=5.657906842385534E-4]:1.357524159857E-1)[&rate=5.657906842385534E-4]:6.871140249209E-2,(129[&rate=5.657906842385534E-4]:1.110790648455E-1,132[&rate=5.657906842385534E-4]:1.138187908729E-1)[&rate=5.657906842385534E-4]:9.064502760485E-2)[&rate=5.657906842385534E-4]:3.817414163589E-1)[&rate=5.657906842385534E-4]:9.188519528247E-1,(((((60[&rate=5.657906842385534E-4]:1.641416571821E-1,64[&rate=5.657906842385534E-4]:3.148265886888E-1)[&rate=5.657906842385534E-4]:3.655105788042E-2,65[&rate=5.657906842385534E-4]:2.006927150625E-1)[&rate=5.657906842385534E-4]:5.33977267275E-3,62[&rate=5.657906842385534E-4]:3.97813309653E-1)[&rate=5.657906842385534E-4]:1.682830900283E-1,(63[&rate=5.657906842385534E-4]:1.869149586802E-1,61[&rate=5.657906842385534E-4]:2.280108490912E-1)[&rate=5.657906842385534E-4]:3.380855505901E-1)[&rate=5.657906842385534E-4]:7.517304183437E-1,128[&rate=5.657906842385534E-4]:1.178100790628E0)[&rate=5.657906842385534E-4]:3.214769449789E-1)[&rate=5.657906842385534E-4]:1.995140374156E-1)[&rate=5.657906842385534E-4]:9.813065565024E-2)[&rate=5.657906842385534E-4]:9.620842281804E-2)[&rate=5.657906842385534E-4]:1.793041930435E-1,127[&rate=5.657906842385534E-4]:3.111091208917E0)[&rate=5.657906842385534E-4]:3.543467646628E-1)[&rate=5.657906842385534E-4]:6.547329278741E-2,(32[&rate=5.657906842385534E-4]:6.049693420906E-2,((126[&rate=5.657906842385534E-4]:1.243941803819E0,(((138[&rate=5.657906842385534E-4]:1.678756888897E-1,136[&rate=5.657906842385534E-4]:3.636883957445E-2)[&rate=5.657906842385534E-4]:5.965602844026E-1,135[&rate=5.657906842385534E-4]:5.644359732922E-1)[&rate=5.657906842385534E-4]:7.753293767948E-1,(120[&rate=5.657906842385534E-4]:1.022058850918E0,119[&rate=5.657906842385534E-4]:1.117949261877E0)[&rate=5.657906842385534E-4]:5.69761293689E-1)[&rate=5.657906842385534E-4]:3.419337708963E-1)[&rate=5.657906842385534E-4]:5.534748707363E-1,(66[&rate=5.657906842385534E-4]:3.87938808503E-1,(((123[&rate=5.657906842385534E-4]:1.454341756222E-1,124[&rate=5.657906842385534E-4]:1.42701935185E-1)[&rate=5.657906842385534E-4]:2.527244139933E-1,122[&rate=5.657906842385534E-4]:3.981585896155E-1)[&rate=5.657906842385534E-4]:3.948441377447E-1,67[&rate=5.657906842385534E-4]:2.917301770195E-1)[&rate=5.657906842385534E-4]:9.62086314835E-2)[&rate=5.657906842385534E-4]:1.623036763672E-1)[&rate=5.657906842385534E-4]:3.95185956188E-1)[&rate=5.657906842385534E-4]:1.835953763831E-2)[&rate=5.657906842385534E-4]:1.878880124777E-2)[&rate=5.657906842385534E-4]:1.402681581498E-1,(33[&rate=5.657906842385534E-4]:8.356298315431E-2,(((((58[&rate=5.657906842385534E-4]:4.137168299596E-1,(56[&rate=5.657906842385534E-4]:2.116440431535E-1,55[&rate=5.657906842385534E-4]:2.116440431535E-1)[&rate=5.657906842385534E-4]:1.747503824343E-1)[&rate=5.657906842385534E-4]:5.838434015524E-2,(59[&rate=5.657906842385534E-4]:1.032173260521E-1,(37[&rate=5.657906842385534E-4]:1.072859686061E-1,54[&rate=5.657906842385534E-4]:3.078323636567E-2)[&rate=5.657906842385534E-4]:3.418272356621E-2)[&rate=5.657906842385534E-4]:3.497581610026E-1)[&rate=5.657906842385534E-4]:5.732747174365E-2,57[&rate=5.657906842385534E-4]:5.130351992355E-1)[&rate=5.657906842385534E-4]:1.973097622868E-1,68[&rate=5.657906842385534E-4]:6.584323932162E-1)[&rate=5.657906842385534E-4]:6.76936485705E-1,((((((103[&rate=5.657906842385534E-4]:2.565386171471E-1,((12[&rate=5.657906842385534E-4]:6.001992088228E-2,5[&rate=5.657906842385534E-4]:2.166375649882E-2)[&rate=5.657906842385534E-4]:1.9177433257E-1,29[&rate=5.657906842385534E-4]:3.586435685209E-1)[&rate=5.657906842385534E-4]:1.30771760955E-1)[&rate=5.657906842385534E-4]:1.87918884219E0,((137[&rate=5.657906842385534E-4]:4.368033784641E-1,134[&rate=5.657906842385534E-4]:3.655705017519E-1)[&rate=5.657906842385534E-4]:1.504527404052E-1,133[&rate=5.657906842385534E-4]:5.461602284583E-1)[&rate=5.657906842385534E-4]:6.991562719749E-1)[&rate=5.657906842385534E-4]:3.51709275698E-2,52[&rate=5.657906842385534E-4]:5.066046523462E-1)[&rate=5.657906842385534E-4]:2.976961709447E-1,53[&rate=5.657906842385534E-4]:7.961041019795E-1)[&rate=5.657906842385534E-4]:1.360215476621E-1,((((70[&rate=5.657906842385534E-4]:3.622171283162E-1,74[&rate=5.657906842385534E-4]:4.005732926997E-1)[&rate=5.657906842385534E-4]:2.671291291556E-2,76[&rate=5.657906842385534E-4]:4.272862056152E-1)[&rate=5.657906842385534E-4]:1.635303327484E-1,75[&rate=5.657906842385534E-4]:5.908165383636E-1)[&rate=5.657906842385534E-4]:7.968786515033E-2,(((73[&rate=5.657906842385534E-4]:3.387399258312E-1,((79[&rate=5.657906842385534E-4]:1.531239465495E-1,(72[&rate=5.657906842385534E-4]:2.198499406871E-2,78[&rate=5.657906842385534E-4]:4.390280228802E-2)[&rate=5.657906842385534E-4]:1.092211442615E-1)[&rate=5.657906842385534E-4]:7.015981572385E-2,82[&rate=5.657906842385534E-4]:2.315029403555E-1)[&rate=5.657906842385534E-4]:7.4360273147E-2)[&rate=5.657906842385534E-4]:7.338940008611E-2,77[&rate=5.657906842385534E-4]:4.066498738626E-1)[&rate=5.657906842385534E-4]:4.337992008745E-2,(71[&rate=5.657906842385534E-4]:3.704089105273E-1,(81[&rate=5.657906842385534E-4]:1.059250082473E-1,80[&rate=5.657906842385534E-4]:1.059250082473E-1)[&rate=5.657906842385534E-4]:2.836619844718E-1)[&rate=5.657906842385534E-4]:1.660718479263E-2)[&rate=5.657906842385534E-4]:2.149951575092E-1)[&rate=5.657906842385534E-4]:1.00808430474E0)[&rate=5.657906842385534E-4]:4.461470485367E-1,125[&rate=5.657906842385534E-4]:1.167890184517E0)[&rate=5.657906842385534E-4]:3.341453610708E-1)[&rate=5.657906842385534E-4]:1.753667967998E-1)[&rate=5.657906842385534E-4]:1.598299001453E-1);
tree STATE_29880000 [&joint=-20979.78136750508,lnP=-20979.78136750508] = [&R] (33[&rate=6.385773017223944E-4]:5.699779763517E-2,((34[&rate=6.385773017223944E-4]:1.118023955392E-2,((((66[&rate=6.385773017223944E-4]:2.602810337228E-1,(((((138[&rate=6.385773017223944E-4]:2.610986735012E-1,136[&rate=6.385773017223944E-4]:1.29591824186E-1)[&rate=6.385773017223944E-4]:1.913949166486E-1,135[&rate=6.385773017223944E-4]:2.524935901497E-1)[&rate=6.385773017223944E-4]:7.761760532737E-1,119[&rate=6.385773017223944E-4]:1.376614848903E0)[&rate=6.385773017223944E-4]:1.813798531983E-1,120[&rate=6.385773017223944E-4]:1.462104291142E0)[&rate=6.385773017223944E-4]:3.277288378015E-1,126[&rate=6.385773017223944E-4]:1.100021017259E0)[&rate=6.385773017223944E-4]:4.074342061489E-1)[&rate=6.385773017223944E-4]:6.555356232031E-2,((122[&rate=6.385773017223944E-4]:4.250340740348E-1,(124[&rate=6.385773017223944E-4]:1.354348187713E-1,123[&rate=6.385773017223944E-4]:1.381670592084E-1)[&rate=6.385773017223944E-4]:2.868670148264E-1)[&rate=6.385773017223944E-4]:3.258061041232E-1,67[&rate=6.385773017223944E-4]:2.495676278173E-1)[&rate=6.385773017223944E-4]:7.626696822578E-2)[&rate=6.385773017223944E-4]:3.750963601886E-1,(((((37[&rate=6.385773017223944E-4]:8.3704969111E-2,58[&rate=6.385773017223944E-4]:6.457928605088E-2)[&rate=6.385773017223944E-4]:1.915952642936E-1,(54[&rate=6.385773017223944E-4]:1.763484659889E-1,(57[&rate=6.385773017223944E-4]:1.723654776789E-1,(55[&rate=6.385773017223944E-4]:1.140853067101E-1,56[&rate=6.385773017223944E-4]:1.140853067101E-1)[&rate=6.385773017223944E-4]:4.735120922012E-2)[&rate=6.385773017223944E-4]:4.496659486729E-2)[&rate=6.385773017223944E-4]:2.244903517531E-2)[&rate=6.385773017223944E-4]:5.484093430462E-2,59[&rate=6.385773017223944E-4]:2.91889801589E-1)[&rate=6.385773017223944E-4]:2.84558145521E-1,68[&rate=6.385773017223944E-4]:5.272676192411E-1)[&rate=6.385773017223944E-4]:4.950724701345E-1,(125[&rate=6.385773017223944E-4]:9.002127827993E-1,((53[&rate=6.385773017223944E-4]:6.383862176691E-1,(52[&rate=6.385773017223944E-4]:3.622505268986E-1,((133[&rate=6.385773017223944E-4]:3.812576906419E-1,(137[&rate=6.385773017223944E-4]:3.659437808547E-1,134[&rate=6.385773017223944E-4]:2.947109041425E-1)[&rate=6.385773017223944E-4]:5.64098001982E-2)[&rate=6.385773017223944E-4]:5.546567228705E-1,(103[&rate=6.385773017223944E-4]:6.57203485622E-1,((12[&rate=6.385773017223944E-4]:3.759309688816E-1,5[&rate=6.385773017223944E-4]:3.375748044981E-1)[&rate=6.385773017223944E-4]:1.994575802548E-1,29[&rate=6.385773017223944E-4]:6.822378642049E-1)[&rate=6.385773017223944E-4]:2.078423337459E-1)[&rate=6.385773017223944E-4]:1.169121886794E0)[&rate=6.385773017223944E-4]:2.002188890431E-1)[&rate=6.385773017223944E-4]:2.843324120819E-1)[&rate=6.385773017223944E-4]:2.699819914923E-1,((75[&rate=6.385773017223944E-4]:5.640292282484E-1,((70[&rate=6.385773017223944E-4]:3.422194360972E-1,74[&rate=6.385773017223944E-4]:3.805756004806E-1)[&rate=6.385773017223944E-4]:6.785711382831E-2,76[&rate=6.385773017223944E-4]:4.484327143089E-1)[&rate=6.385773017223944E-4]:1.155965139395E-1)[&rate=6.385773017223944E-4]:1.353977408236E-1,(((82[&rate=6.385773017223944E-4]:3.222981838027E-1,((72[&rate=6.385773017223944E-4]:8.254000760204E-2,78[&rate=6.385773017223944E-4]:1.044578158214E-1)[&rate=6.385773017223944E-4]:1.102632417575E-1,79[&rate=6.385773017223944E-4]:2.147210575788E-1)[&rate=6.385773017223944E-4]:9.935794814183E-2)[&rate=6.385773017223944E-4]:7.220734364885E-2,(81[&rate=6.385773017223944E-4]:6.232457112232E-2,80[&rate=6.385773017223944E-4]:6.232457112232E-2)[&rate=6.385773017223944E-4]:3.157426001649E-1)[&rate=6.385773017223944E-4]:1.688696096586E-3,((73[&rate=6.385773017223944E-4]:2.018906006638E-1,77[&rate=6.385773017223944E-4]:1.964111486091E-1)[&rate=6.385773017223944E-4]:1.108890433938E-1,71[&rate=6.385773017223944E-4]:2.442864933727E-1)[&rate=6.385773017223944E-4]:1.162912918193E-1)[&rate=6.385773017223944E-4]:2.703560331951E-1)[&rate=6.385773017223944E-4]:9.554042987016E-1)[&rate=6.385773017223944E-4]:2.022270872991E-1)[&rate=6.385773017223944E-4]:2.887939732431E-1)[&rate=6.385773017223944E-4]:2.263115046283E-1)[&rate=6.385773017223944E-4]:2.553219310983E-2,((38[&rate=6.385773017223944E-4]:1.059747406665E0,(((96[&rate=6.385773017223944E-4]:5.297304070734E-1,99[&rate=6.385773017223944E-4]:5.652495327563E-1)[&rate=6.385773017223944E-4]:1.240307475389E-1,(98[&rate=6.385773017223944E-4]:5.733110331825E-1,(95[&rate=6.385773017223944E-4]:4.466079596672E-1,(94[&rate=6.385773017223944E-4]:2.942742289888E-1,100[&rate=6.385773017223944E-4]:2.942742289888E-1)[&rate=6.385773017223944E-4]:6.76342771263E-2)[&rate=6.385773017223944E-4]:1.37632035264E-1)[&rate=6.385773017223944E-4]:9.411132361548E-2)[&rate=6.385773017223944E-4]:1.823682063295E-1,((((147[&rate=6.385773017223944E-4]:5.267608554153E-1,((16[&rate=6.385773017223944E-4]:2.404871289626E0,97[&rate=6.385773017223944E-4]:2.483401121425E-1)[&rate=6.385773017223944E-4]:1.217047188418E-1,40[&rate=6.385773017223944E-4]:4.410830823505E-1)[&rate=6.385773017223944E-4]:2.830072388441E-2)[&rate=6.385773017223944E-4]:5.425113908345E-2,((((((144[&rate=6.385773017223944E-4]:7.430726870767E-2,141[&rate=6.385773017223944E-4]:7.704699473503E-2)[&rate=6.385773017223944E-4]:1.422825102601E-2,145[&rate=6.385773017223944E-4]:9.401497178862E-2)[&rate=6.385773017223944E-4]:1.592156527372E-1,142[&rate=6.385773017223944E-4]:2.532306245258E-1)[&rate=6.385773017223944E-4]:1.1625273111E0,((((113[&rate=6.385773017223944E-4]:8.479806322683E-1,((112[&rate=6.385773017223944E-4]:7.194217183892E-1,((4[&rate=6.385773017223944E-4]:3.344459463557E-1,30[&rate=6.385773017223944E-4]:5.070486860818E-1)[&rate=6.385773017223944E-4]:1.279569906626E-1,(14[&rate=6.385773017223944E-4]:4.23855820701E-1,17[&rate=6.385773017223944E-4]:4.622119850846E-1)[&rate=6.385773017223944E-4]:9.60813628926E-2)[&rate=6.385773017223944E-4]:1.994845347956E-1)[&rate=6.385773017223944E-4]:5.39213441981E-2,9[&rate=6.385773017223944E-4]:7.651238845052E-1)[&rate=6.385773017223944E-4]:7.463756968101E-2)[&rate=6.385773017223944E-4]:9.477816166974E-2,(105[&rate=6.385773017223944E-4]:7.056702824599E-1,(110[&rate=6.385773017223944E-4]:3.478743471299E-1,117[&rate=6.385773017223944E-4]:3.560935252122E-1)[&rate=6.385773017223944E-4]:3.797137435491E-1)[&rate=6.385773017223944E-4]:2.096912512044E-1)[&rate=6.385773017223944E-4]:4.311642651952E-2,((((104[&rate=6.385773017223944E-4]:4.102280168613E-1,(111[&rate=6.385773017223944E-4]:1.656485531298E-1,139[&rate=6.385773017223944E-4]:3.409910188832E-1)[&rate=6.385773017223944E-4]:2.610178198958E-1)[&rate=6.385773017223944E-4]:3.206412783701E-2,106[&rate=6.385773017223944E-4]:4.422921446983E-1)[&rate=6.385773017223944E-4]:2.358279854192E-1,((148[&rate=6.385773017223944E-4]:2.663550119591E-1,143[&rate=6.385773017223944E-4]:2.636152859318E-1)[&rate=6.385773017223944E-4]:3.463582165733E-1,116[&rate=6.385773017223944E-4]:5.743570641487E-1)[&rate=6.385773017223944E-4]:4.348909336593E-2)[&rate=6.385773017223944E-4]:2.022795570953E-1,((107[&rate=6.385773017223944E-4]:5.374649983716E-1,((114[&rate=6.385773017223944E-4]:3.102106251072E-1,109[&rate=6.385773017223944E-4]:3.896626799017E-1)[&rate=6.385773017223944E-4]:1.541470310907E-2,108[&rate=6.385773017223944E-4]:3.831595747917E-1)[&rate=6.385773017223944E-4]:1.515656975526E-1)[&rate=6.385773017223944E-4]:2.476709978952E-1,((13[&rate=6.385773017223944E-4]:4.946566871184E-1,19[&rate=6.385773017223944E-4]:5.330128515021E-1)[&rate=6.385773017223944E-4]:2.916533774313E-1,115[&rate=6.385773017223944E-4]:7.041182837279E-1)[&rate=6.385773017223944E-4]:2.074373993614E-2)[&rate=6.385773017223944E-4]:9.526369094595E-2)[&rate=6.385773017223944E-4]:8.35577250257E-2)[&rate=6.385773017223944E-4]:2.534489512929E-1,((102[&rate=6.385773017223944E-4]:5.049915369442E-2,(((20[&rate=6.385773017223944E-4]:4.39171801008E-1,25[&rate=6.385773017223944E-4]:4.583498831997E-1)[&rate=6.385773017223944E-4]:3.268066039922E-2,23[&rate=6.385773017223944E-4]:4.800716394893E-1)[&rate=6.385773017223944E-4]:2.759923991174E-1,(140[&rate=6.385773017223944E-4]:5.507829765085E-1,11[&rate=6.385773017223944E-4]:5.699610587002E-1)[&rate=6.385773017223944E-4]:1.011714730573E-1)[&rate=6.385773017223944E-4]:4.451200465945E-1)[&rate=6.385773017223944E-4]:3.191705890236E-3,(24[&rate=6.385773017223944E-4]:1.038196534741E0,((21[&rate=6.385773017223944E-4]:6.715036669974E-1,28[&rate=6.385773017223944E-4]:6.961612012438E-1)[&rate=6.385773017223944E-4]:1.700458618224E-1,1[&rate=6.385773017223944E-4]:7.990569320331E-2)[&rate=6.385773017223944E-4]:1.774689237295E-1)[&rate=6.385773017223944E-4]:1.771381604599E-1)[&rate=6.385773017223944E-4]:1.116607094262E-1)[&rate=6.385773017223944E-4]:3.831024148784E-3)[&rate=6.385773017223944E-4]:7.411818635713E-2,((((((92[&rate=6.385773017223944E-4]:1.387553891775E-1,(91[&rate=6.385773017223944E-4]:7.218075752979E-2,90[&rate=6.385773017223944E-4]:7.218075752979E-2)[&rate=6.385773017223944E-4]:6.657463164774E-2)[&rate=6.385773017223944E-4]:8.173346684225E-2,(93[&rate=6.385773017223944E-4]:1.797292331479E-1,84[&rate=6.385773017223944E-4]:1.660306030109E-1)[&rate=6.385773017223944E-4]:4.075962287186E-2)[&rate=6.385773017223944E-4]:8.913122957247E-3,87[&rate=6.385773017223944E-4]:2.1570334884E-1)[&rate=6.385773017223944E-4]:1.759998044258E-1,((85[&rate=6.385773017223944E-4]:1.585536233239E-1,(86[&rate=6.385773017223944E-4]:1.012617968878E-1,83[&rate=6.385773017223944E-4]:1.012617968878E-1)[&rate=6.385773017223944E-4]:5.729182643609E-2)[&rate=6.385773017223944E-4]:1.849516111984E-1,(89[&rate=6.385773017223944E-4]:1.207569983663E-1,88[&rate=6.385773017223944E-4]:1.070583682293E-1)[&rate=6.385773017223944E-4]:2.364468662929E-1)[&rate=6.385773017223944E-4]:4.819791874357E-2)[&rate=6.385773017223944E-4]:6.568224701214E-1,3[&rate=6.385773017223944E-4]:5.087995959901E-1)[&rate=6.385773017223944E-4]:3.283103282474E-1,((15[&rate=6.385773017223944E-4]:4.422157970521E-1,10[&rate=6.385773017223944E-4]:4.038596326687E-1)[&rate=6.385773017223944E-4]:2.4786049899E-1,(18[&rate=6.385773017223944E-4]:5.933822915397E-1,6[&rate=6.385773017223944E-4]:5.303685929096E-1)[&rate=6.385773017223944E-4]:1.049131825847E-1)[&rate=6.385773017223944E-4]:2.538829432638E-1)[&rate=6.385773017223944E-4]:4.034511292519E-1)[&rate=6.385773017223944E-4]:4.992211019165E-1,101[&rate=6.385773017223944E-4]:7.370424293784E-1)[&rate=6.385773017223944E-4]:7.597566749338E-1)[&rate=6.385773017223944E-4]:5.481062406884E-3,146[&rate=6.385773017223944E-4]:6.493345869602E-1)[&rate=6.385773017223944E-4]:1.515688351858E-2,(((22[&rate=6.385773017223944E-4]:5.696648326428E-1,27[&rate=6.385773017223944E-4]:5.861031888071E-1)[&rate=6.385773017223944E-4]:4.238508353623E-1,((26[&rate=6.385773017223944E-4]:4.931449165359E-1,(7[&rate=6.385773017223944E-4]:1.07141724576E-1,8[&rate=6.385773017223944E-4]:1.07141724576E-1)[&rate=6.385773017223944E-4]:2.791538768913E-1)[&rate=6.385773017223944E-4]:1.797982340332E-1,(2[&rate=6.385773017223944E-4]:2.938714276652E-1,31[&rate=6.385773017223944E-4]:5.212686879393E-1)[&rate=6.385773017223944E-4]:1.955100790682E-1)[&rate=6.385773017223944E-4]:3.315314215457E-1)[&rate=6.385773017223944E-4]:1.55984548143E0,39[&rate=6.385773017223944E-4]:4.240326068801E-1)[&rate=6.385773017223944E-4]:1.202402843637E-1)[&rate=6.385773017223944E-4]:1.771023713373E-1)[&rate=6.385773017223944E-4]:4.066781550125E-1)[&rate=6.385773017223944E-4]:1.548190439556E-1,((36[&rate=6.385773017223944E-4]:1.129127816774E-1,(127[&rate=6.385773017223944E-4]:2.306531772651E0,121[&rate=6.385773017223944E-4]:1.86543588224E0)[&rate=6.385773017223944E-4]:3.269289542318E-1)[&rate=6.385773017223944E-4]:1.717493351605E-1,(35[&rate=6.385773017223944E-4]:9.65053218238E-2,((((49[&rate=6.385773017223944E-4]:4.377102871829E-1,50[&rate=6.385773017223944E-4]:4.377102871829E-1)[&rate=6.385773017223944E-4]:1.515964658738E-1,(((46[&rate=6.385773017223944E-4]:4.231369546136E-1,43[&rate=6.385773017223944E-4]:4.231369546136E-1)[&rate=6.385773017223944E-4]:1.145847492475E-1,((42[&rate=6.385773017223944E-4]:2.535036337358E-1,48[&rate=6.385773017223944E-4]:2.91754999856E-1)[&rate=6.385773017223944E-4]:4.093962854225E-2,41[&rate=6.385773017223944E-4]:2.889787814038E-1)[&rate=6.385773017223944E-4]:1.940981137143E-1)[&rate=6.385773017223944E-4]:7.918136228879E-2,51[&rate=6.385773017223944E-4]:5.895806617784E-1)[&rate=6.385773017223944E-4]:5.19057215256E-3)[&rate=6.385773017223944E-4]:4.487165492643E-2,((44[&rate=6.385773017223944E-4]:3.685833454517E-1,47[&rate=6.385773017223944E-4]:3.740478263259E-1)[&rate=6.385773017223944E-4]:2.66922583009E-1,45[&rate=6.385773017223944E-4]:6.327736880235E-1)[&rate=6.385773017223944E-4]:2.599488389396E-2)[&rate=6.385773017223944E-4]:1.110907355174E-1,((128[&rate=6.385773017223944E-4]:1.265057258589E0,(118[&rate=6.385773017223944E-4]:8.930404562329E-1,((131[&rate=6.385773017223944E-4]:1.825782284571E-1,((132[&rate=6.385773017223944E-4]:1.180838978798E-1,129[&rate=6.385773017223944E-4]:1.153441718525E-1)[&rate=6.385773017223944E-4]:2.868922734234E-3,130[&rate=6.385773017223944E-4]:1.182130945867E-1)[&rate=6.385773017223944E-4]:6.162540784305E-2)[&rate=6.385773017223944E-4]:4.06715446804E-1,69[&rate=6.385773017223944E-4]:7.344991547134E-1)[&rate=6.385773017223944E-4]:1.695002056292E-1)[&rate=6.385773017223944E-4]:5.117428297537E-1)[&rate=6.385773017223944E-4]:1.193871828264E-1,((62[&rate=6.385773017223944E-4]:4.120942866091E-1,((64[&rate=6.385773017223944E-4]:2.026680592578E-1,60[&rate=6.385773017223944E-4]:5.198312775108E-2)[&rate=6.385773017223944E-4]:1.464815331455E-1,65[&rate=6.385773017223944E-4]:1.984646608966E-1)[&rate=6.385773017223944E-4]:2.184880379471E-2)[&rate=6.385773017223944E-4]:1.636044044712E-1,(63[&rate=6.385773017223944E-4]:1.089657820801E-3,61[&rate=6.385773017223944E-4]:4.218554823184E-2)[&rate=6.385773017223944E-4]:5.335131428485E-1)[&rate=6.385773017223944E-4]:9.484717777327E-1)[&rate=6.385773017223944E-4]:1.588110783105E-1)[&rate=6.385773017223944E-4]:8.201692538531E-2)[&rate=6.385773017223944E-4]:1.415814525483E-1)[&rate=6.385773017223944E-4]:3.741142297325E-1)[&rate=6.385773017223944E-4]:1.142621452369E-1)[&rate=6.385773017223944E-4]:1.477307888425E-1)[&rate=6.385773017223944E-4]:1.431573479294E-2,32[&rate=6.385773017223944E-4]:3.578166127781E-3)[&rate=6.385773017223944E-4]:4.794017945267E-2);
tree STATE_29970000 [&joint=-20969.17631650263,lnP=-20969.17631650263] = [&R] (((32[&rate=5.707019382093202E-4]:1.261790995588E-2,34[&rate=5.707019382093202E-4]:3.453571817497E-2)[&rate=5.707019382093202E-4]:4.698021370405E-2,33[&rate=5.707019382093202E-4]:6.507757571465E-2)[&rate=5.707019382093202E-4]:5.469847775843E-2,((((((((54[&rate=5.707019382093202E-4]:4.43719584151E-2,37[&rate=5.707019382093202E-4]:1.208746906555E-1)[&rate=5.707019382093202E-4]:1.21792561194E-1,58[&rate=5.707019382093202E-4]:2.235415687895E-1)[&rate=5.707019382093202E-4]:1.097298161354E-1,59[&rate=5.707019382093202E-4]:3.141457018647E-1)[&rate=5.707019382093202E-4]:2.916381799535E-3,(56[&rate=5.707019382093202E-4]:1.670674903137E-1,55[&rate=5.707019382093202E-4]:1.670674903137E-1)[&rate=5.707019382093202E-4]:1.41797872039E-1)[&rate=5.707019382093202E-4]:1.625120740638E-2,57[&rate=5.707019382093202E-4]:3.360455315078E-1)[&rate=5.707019382093202E-4]:1.739720065267E-1,68[&rate=5.707019382093202E-4]:4.581049697284E-1)[&rate=5.707019382093202E-4]:3.020894497327E-1,(125[&rate=5.707019382093202E-4]:7.597993262087E-1,((((((77[&rate=5.707019382093202E-4]:1.57532220241E-1,71[&rate=5.707019382093202E-4]:9.451852161089E-2)[&rate=5.707019382093202E-4]:1.594456677279E-1,((81[&rate=5.707019382093202E-4]:3.644705536235E-2,80[&rate=5.707019382093202E-4]:3.644705536235E-2)[&rate=5.707019382093202E-4]:1.520785499532E-1,((((78[&rate=5.707019382093202E-4]:4.317173088587E-2,82[&rate=5.707019382093202E-4]:5.139090896795E-2)[&rate=5.707019382093202E-4]:1.251069060382E-2,72[&rate=5.707019382093202E-4]:3.376461327038E-2)[&rate=5.707019382093202E-4]:6.519580821321E-2,79[&rate=5.707019382093202E-4]:1.208782297029E-1)[&rate=5.707019382093202E-4]:1.379737730376E-2,73[&rate=5.707019382093202E-4]:1.757714974175E-1)[&rate=5.707019382093202E-4]:6.206917639122E-2)[&rate=5.707019382093202E-4]:8.461666621489E-2)[&rate=5.707019382093202E-4]:3.786810833725E-1,(((70[&rate=5.707019382093202E-4]:1.133903907551E-1,74[&rate=5.707019382093202E-4]:1.517465551386E-1)[&rate=5.707019382093202E-4]:3.081482161028E-2,76[&rate=5.707019382093202E-4]:1.825613767489E-1)[&rate=5.707019382093202E-4]:3.57624248875E-1,75[&rate=5.707019382093202E-4]:5.401856256239E-1)[&rate=5.707019382093202E-4]:1.609527977722E-1)[&rate=5.707019382093202E-4]:5.960668731203E-1,53[&rate=5.707019382093202E-4]:5.507422379042E-1)[&rate=5.707019382093202E-4]:1.364060852467E-1,(52[&rate=5.707019382093202E-4]:4.83072128765E-1,(103[&rate=5.707019382093202E-4]:1.07133322571E0,((12[&rate=5.707019382093202E-4]:2.939893211993E-1,5[&rate=5.707019382093202E-4]:2.556331568158E-1)[&rate=5.707019382093202E-4]:5.580605499073E-1,29[&rate=5.707019382093202E-4]:9.588991861751E-1)[&rate=5.707019382093202E-4]:3.453107518632E-1)[&rate=5.707019382093202E-4]:1.076032637616E0)[&rate=5.707019382093202E-4]:2.122729156973E-1)[&rate=5.707019382093202E-4]:8.432028481312E-2,(133[&rate=5.707019382093202E-4]:7.845250913943E-1,(134[&rate=5.707019382093202E-4]:2.237575734273E-1,137[&rate=5.707019382093202E-4]:2.949904501395E-1)[&rate=5.707019382093202E-4]:5.306305316659E-1)[&rate=5.707019382093202E-4]:7.69023013538E-1)[&rate=5.707019382093202E-4]:1.987132319059E-1)[&rate=5.707019382093202E-4]:1.670617599191E-1)[&rate=5.707019382093202E-4]:6.745553571903E-1,(((((124[&rate=5.707019382093202E-4]:6.150998821354E-2,123[&rate=5.707019382093202E-4]:6.424222865067E-2)[&rate=5.707019382093202E-4]:2.24487100295E-1,122[&rate=5.707019382093202E-4]:2.887293289457E-1)[&rate=5.707019382093202E-4]:3.833291063332E-1,67[&rate=5.707019382093202E-4]:1.707858849382E-1)[&rate=5.707019382093202E-4]:1.899904533724E-1,((((((138[&rate=5.707019382093202E-4]:3.222177622975E-1,136[&rate=5.707019382093202E-4]:1.907109129823E-1)[&rate=5.707019382093202E-4]:5.799661392275E-1,135[&rate=5.707019382093202E-4]:7.02183901525E-1)[&rate=5.707019382093202E-4]:3.86814406846E-2,120[&rate=5.707019382093202E-4]:9.929201367301E-1)[&rate=5.707019382093202E-4]:6.546667501855E-1,119[&rate=5.707019382093202E-4]:1.743477297874E0)[&rate=5.707019382093202E-4]:4.92139793369E-2,126[&rate=5.707019382093202E-4]:1.006988754568E0)[&rate=5.707019382093202E-4]:4.547573622894E-1,66[&rate=5.707019382093202E-4]:2.14571927172E-1)[&rate=5.707019382093202E-4]:1.462044111386E-1)[&rate=5.707019382093202E-4]:4.807371396352E-1,((38[&rate=5.707019382093202E-4]:9.305308315891E-1,(((((((((105[&rate=5.707019382093202E-4]:6.339873950767E-1,110[&rate=5.707019382093202E-4]:6.559052032958E-1)[&rate=5.707019382093202E-4]:1.875388345925E-1,(((4[&rate=5.707019382093202E-4]:2.847191929908E-1,30[&rate=5.707019382093202E-4]:4.573219327169E-1)[&rate=5.707019382093202E-4]:3.833454124607E-1,((14[&rate=5.707019382093202E-4]:3.635426291717E-1,17[&rate=5.707019382093202E-4]:4.018987935554E-1)[&rate=5.707019382093202E-4]:3.441015838921E-1,(113[&rate=5.707019382093202E-4]:6.970656063327E-1,(9[&rate=5.707019382093202E-4]:5.874230054462E-1,112[&rate=5.707019382093202E-4]:5.956421835282E-1)[&rate=5.707019382093202E-4]:1.014234228045E-1)[&rate=5.707019382093202E-4]:1.057860673107E-2)[&rate=5.707019382093202E-4]:1.795463896292E-2)[&rate=5.707019382093202E-4]:6.58261661166E-2,117[&rate=5.707019382093202E-4]:7.941647441709E-1)[&rate=5.707019382093202E-4]:5.74984717997E-2)[&rate=5.707019382093202E-4]:1.087039381241E-1,((116[&rate=5.707019382093202E-4]:7.390769236454E-1,((13[&rate=5.707019382093202E-4]:3.656921722119E-1,19[&rate=5.707019382093202E-4]:4.040483365956E-1)[&rate=5.707019382093202E-4]:2.481038248936E-1,(((114[&rate=5.707019382093202E-4]:2.127080004523E-1,109[&rate=5.707019382093202E-4]:2.921600552468E-1)[&rate=5.707019382093202E-4]:7.225650670034E-2,(107[&rate=5.707019382093202E-4]:3.407668884245E-1,108[&rate=5.707019382093202E-4]:3.380271623971E-1)[&rate=5.707019382093202E-4]:4.471591330895E-3)[&rate=5.707019382093202E-4]:4.310676437265E-2,115[&rate=5.707019382093202E-4]:3.280712715253E-1)[&rate=5.707019382093202E-4]:2.035329447583E-1)[&rate=5.707019382093202E-4]:2.074727073618E-1)[&rate=5.707019382093202E-4]:4.59399932196E-2,(((106[&rate=5.707019382093202E-4]:2.889650622058E-1,(111[&rate=5.707019382093202E-4]:2.829897907216E-2,139[&rate=5.707019382093202E-4]:2.036414448255E-1)[&rate=5.707019382093202E-4]:2.771044392981E-1)[&rate=5.707019382093202E-4]:4.194886394546E-2,104[&rate=5.707019382093202E-4]:3.309139261513E-1)[&rate=5.707019382093202E-4]:4.85649979837E-1,(148[&rate=5.707019382093202E-4]:2.623976950102E-1,143[&rate=5.707019382093202E-4]:2.596579689828E-1)[&rate=5.707019382093202E-4]:5.322484027591E-1)[&rate=5.707019382093202E-4]:2.87269834794E-2)[&rate=5.707019382093202E-4]:9.041873038033E-2)[&rate=5.707019382093202E-4]:2.510110604729E-1,((24[&rate=5.707019382093202E-4]:9.432259049698E-1,(1[&rate=5.707019382093202E-4]:1.29742822148E-1,(21[&rate=5.707019382093202E-4]:8.119292976079E-1,28[&rate=5.707019382093202E-4]:8.365868318543E-1)[&rate=5.707019382093202E-4]:7.945736015657E-2)[&rate=5.707019382093202E-4]:3.266116501355E-2)[&rate=5.707019382093202E-4]:2.955771060001E-1,(102[&rate=5.707019382093202E-4]:5.209726160556E-2,(((20[&rate=5.707019382093202E-4]:4.407542090695E-1,25[&rate=5.707019382093202E-4]:4.599322912612E-1)[&rate=5.707019382093202E-4]:1.806868749849E-1,23[&rate=5.707019382093202E-4]:6.296602621364E-1)[&rate=5.707019382093202E-4]:1.633560252918E-1,(11[&rate=5.707019382093202E-4]:6.643696978956E-1,140[&rate=5.707019382093202E-4]:6.451916157039E-1)[&rate=5.707019382093202E-4]:4.371508268343E-2)[&rate=5.707019382093202E-4]:4.09765905684E-1)[&rate=5.707019382093202E-4]:2.506191374792E-2)[&rate=5.707019382093202E-4]:5.750671044704E-2)[&rate=5.707019382093202E-4]:3.429992061122E-2,((145[&rate=5.707019382093202E-4]:4.299125604852E-1,(141[&rate=5.707019382093202E-4]:3.949862482386E-1,144[&rate=5.707019382093202E-4]:3.922465222113E-1)[&rate=5.707019382093202E-4]:3.218658621897E-2)[&rate=5.707019382093202E-4]:3.507230131261E-2,142[&rate=5.707019382093202E-4]:4.649848617978E-1)[&rate=5.707019382093202E-4]:9.505562870797E-1)[&rate=5.707019382093202E-4]:3.013828552325E-2,((3[&rate=5.707019382093202E-4]:2.088688239091E-1,18[&rate=5.707019382093202E-4]:3.239373170597E-1)[&rate=5.707019382093202E-4]:4.41059552624E-1,((6[&rate=5.707019382093202E-4]:5.256479297877E-1,(15[&rate=5.707019382093202E-4]:3.209077655347E-1,10[&rate=5.707019382093202E-4]:2.825516011512E-1)[&rate=5.707019382093202E-4]:2.595346848008E-1)[&rate=5.707019382093202E-4]:1.399451649671E-1,((89[&rate=5.707019382093202E-4]:1.011285884825E-1,88[&rate=5.707019382093202E-4]:8.742995834545E-2)[&rate=5.707019382093202E-4]:1.253129278866E-1,((((86[&rate=5.707019382093202E-4]:7.331966856424E-2,(93[&rate=5.707019382093202E-4]:4.501014099703E-2,84[&rate=5.707019382093202E-4]:3.131151086001E-2)[&rate=5.707019382093202E-4]:4.200815770423E-2)[&rate=5.707019382093202E-4]:1.427002571136E-2,85[&rate=5.707019382093202E-4]:8.75896942756E-2)[&rate=5.707019382093202E-4]:2.592490630682E-2,83[&rate=5.707019382093202E-4]:1.135146005824E-1)[&rate=5.707019382093202E-4]:6.70811275019E-2,((92[&rate=5.707019382093202E-4]:8.496288856198E-2,(91[&rate=5.707019382093202E-4]:6.013144531238E-2,90[&rate=5.707019382093202E-4]:6.013144531238E-2)[&rate=5.707019382093202E-4]:2.48314432496E-2)[&rate=5.707019382093202E-4]:6.627348018423E-2,87[&rate=5.707019382093202E-4]:1.375377386092E-1)[&rate=5.707019382093202E-4]:4.305798947512E-2)[&rate=5.707019382093202E-4]:3.214715814772E-2)[&rate=5.707019382093202E-4]:9.405214413994E-1)[&rate=5.707019382093202E-4]:3.63900762988E-2)[&rate=5.707019382093202E-4]:5.464359893745E-1)[&rate=5.707019382093202E-4]:7.985464135626E-1,101[&rate=5.707019382093202E-4]:9.921710534426E-1)[&rate=5.707019382093202E-4]:5.403842842286E-1,((96[&rate=5.707019382093202E-4]:4.118184320042E-1,99[&rate=5.707019382093202E-4]:4.473375576871E-1)[&rate=5.707019382093202E-4]:9.313112875042E-2,(((100[&rate=5.707019382093202E-4]:1.731471959291E-1,94[&rate=5.707019382093202E-4]:1.731471959291E-1)[&rate=5.707019382093202E-4]:1.906066092549E-1,95[&rate=5.707019382093202E-4]:4.484532587361E-1)[&rate=5.707019382093202E-4]:7.133692835491E-2,98[&rate=5.707019382093202E-4]:5.088612253423E-1)[&rate=5.707019382093202E-4]:9.749537597977E-3)[&rate=5.707019382093202E-4]:1.691957162835E-1)[&rate=5.707019382093202E-4]:1.105122526109E-1,(97[&rate=5.707019382093202E-4]:5.136619422961E-1,(((((((7[&rate=5.707019382093202E-4]:2.762852677149E-1,8[&rate=5.707019382093202E-4]:2.762852677149E-1)[&rate=5.707019382093202E-4]:1.793104804149E-1,26[&rate=5.707019382093202E-4]:5.624450631983E-1)[&rate=5.707019382093202E-4]:2.628502256297E-1,(22[&rate=5.707019382093202E-4]:4.914619423662E-1,27[&rate=5.707019382093202E-4]:5.079002985305E-1)[&rate=5.707019382093202E-4]:3.228744423522E-1)[&rate=5.707019382093202E-4]:1.562895670715E-2,31[&rate=5.707019382093202E-4]:8.847598619736E-1)[&rate=5.707019382093202E-4]:8.031490932456E-2,2[&rate=5.707019382093202E-4]:7.376775110241E-1)[&rate=5.707019382093202E-4]:1.591852184303E0,(147[&rate=5.707019382093202E-4]:2.652332214385E-1,146[&rate=5.707019382093202E-4]:3.280747514931E-1)[&rate=5.707019382093202E-4]:1.649477202394E-1)[&rate=5.707019382093202E-4]:1.917516445635E-1,(40[&rate=5.707019382093202E-4]:4.569442091333E-1,(16[&rate=5.707019382093202E-4]:2.537862225541E0,39[&rate=5.707019382093202E-4]:4.523692994236E-1)[&rate=5.707019382093202E-4]:4.5749097097E-3)[&rate=5.707019382093202E-4]:1.076113279278E-1)[&rate=5.707019382093202E-4]:2.014465660123E-2)[&rate=5.707019382093202E-4]:8.520323762603E-2)[&rate=5.707019382093202E-4]:3.289334112299E-1)[&rate=5.707019382093202E-4]:4.490970390552E-1,(((((((62[&rate=5.707019382093202E-4]:2.254007093941E-1,64[&rate=5.707019382093202E-4]:1.84304818983E-1)[&rate=5.707019382093202E-4]:3.33806189368E-3,60[&rate=5.707019382093202E-4]:3.695794937E-2)[&rate=5.707019382093202E-4]:3.909105982107E-2,65[&rate=5.707019382093202E-4]:7.604900919107E-2)[&rate=5.707019382093202E-4]:4.120767693463E-1,(63[&rate=5.707019382093202E-4]:5.398504460229E-2,61[&rate=5.707019382093202E-4]:9.508093501334E-2)[&rate=5.707019382093202E-4]:5.848256654418E-1)[&rate=5.707019382093202E-4]:8.632222990482E-1,(128[&rate=5.707019382093202E-4]:1.234324416712E0,((118[&rate=5.707019382093202E-4]:6.859048435922E-1,(((132[&rate=5.707019382093202E-4]:7.729386387164E-2,129[&rate=5.707019382093202E-4]:7.455413784428E-2)[&rate=5.707019382093202E-4]:6.816271757667E-2,130[&rate=5.707019382093202E-4]:1.427168554209E-1)[&rate=5.707019382093202E-4]:1.15907869578E-1,131[&rate=5.707019382093202E-4]:2.613644510263E-1)[&rate=5.707019382093202E-4]:2.902938172233E-1)[&rate=5.707019382093202E-4]:1.827097126664E-2,69[&rate=5.707019382093202E-4]:7.151347189685E-1)[&rate=5.707019382093202E-4]:6.698746292505E-1)[&rate=5.707019382093202E-4]:1.69078455394E-1)[&rate=5.707019382093202E-4]:3.096437364264E-1,(((44[&rate=5.707019382093202E-4]:2.496857967374E-1,47[&rate=5.707019382093202E-4]:2.551502776116E-1)[&rate=5.707019382093202E-4]:3.838287585946E-1,45[&rate=5.707019382093202E-4]:6.307823148948E-1)[&rate=5.707019382093202E-4]:1.937275655245E-1,((51[&rate=5.707019382093202E-4]:6.03226414591E-1,(49[&rate=5.707019382093202E-4]:5.060323271073E-1,50[&rate=5.707019382093202E-4]:5.060323271073E-1)[&rate=5.707019382093202E-4]:9.172960660939E-2)[&rate=5.707019382093202E-4]:1.265210147936E-1,(46[&rate=5.707019382093202E-4]:5.275761360504E-1,(43[&rate=5.707019382093202E-4]:5.239348950461E-1,((48[&rate=5.707019382093202E-4]:1.633105982447E-1,42[&rate=5.707019382093202E-4]:1.250592321244E-1)[&rate=5.707019382093202E-4]:1.052495804793E-1,41[&rate=5.707019382093202E-4]:2.248443317295E-1)[&rate=5.707019382093202E-4]:2.444457545736E-1)[&rate=5.707019382093202E-4]:3.641241004323E-3)[&rate=5.707019382093202E-4]:2.294936977056E-1)[&rate=5.707019382093202E-4]:7.56367679747E-2)[&rate=5.707019382093202E-4]:1.151405158217E-1)[&rate=5.707019382093202E-4]:4.339027881897E-2,(35[&rate=5.707019382093202E-4]:1.333987955762E-1,((121[&rate=5.707019382093202E-4]:2.077491119363E0,127[&rate=5.707019382093202E-4]:2.518587009774E0)[&rate=5.707019382093202E-4]:5.563255895453E-2,36[&rate=5.707019382093202E-4]:5.367162352263E-2)[&rate=5.707019382093202E-4]:1.263025145194E-1)[&rate=5.707019382093202E-4]:9.427096848744E-2)[&rate=5.707019382093202E-4]:5.495926600651E-1)[&rate=5.707019382093202E-4]:6.425105381704E-2)[&rate=5.707019382093202E-4]:4.551566093332E-2)[&rate=5.707019382093202E-4]:1.121989693884E-1);
tree STATE_30060000 [&joint=-20961.401356711867,lnP=-20961.401356711867] = [&R] (((((((38[&rate=5.927468118560588E-4]:7.711739385998E-1,((((100[&rate=5.927468118560588E-4]:3.335340403121E-1,94[&rate=5.927468118560588E-4]:3.335340403121E-1)[&rate=5.927468118560588E-4]:1.47060284029E-1,95[&rate=5.927468118560588E-4]:5.652937778931E-1)[&rate=5.927468118560588E-4]:1.425553229557E-1,(98[&rate=5.927468118560588E-4]:6.926516836402E-1,(96[&rate=5.927468118560588E-4]:3.369774308914E-1,99[&rate=5.927468118560588E-4]:3.724965565742E-1)[&rate=5.927468118560588E-4]:3.420130505632E-1)[&rate=5.927468118560588E-4]:4.268455459848E-3)[&rate=5.927468118560588E-4]:1.200209568169E-1,(((39[&rate=5.927468118560588E-4]:4.333452234586E-1,(((((102[&rate=5.927468118560588E-4]:1.406180223673E-1,((((20[&rate=5.927468118560588E-4]:3.788085557659E-1,25[&rate=5.927468118560588E-4]:3.979866379576E-1)[&rate=5.927468118560588E-4]:3.567758828717E-1,23[&rate=5.927468118560588E-4]:7.438036167197E-1)[&rate=5.927468118560588E-4]:1.400370245828E-1,(11[&rate=5.927468118560588E-4]:7.479336160489E-1,140[&rate=5.927468118560588E-4]:7.287555338572E-1)[&rate=5.927468118560588E-4]:5.097551840434E-2)[&rate=5.927468118560588E-4]:3.715242204134E-1,(1[&rate=5.927468118560588E-4]:5.030626317946E-2,(24[&rate=5.927468118560588E-4]:7.963502777695E-1,(21[&rate=5.927468118560588E-4]:5.884054231711E-1,28[&rate=5.927468118560588E-4]:6.130629574176E-1)[&rate=5.927468118560588E-4]:1.887667724066E-1)[&rate=5.927468118560588E-4]:3.477790321821E-2)[&rate=5.927468118560588E-4]:4.351955848379E-1)[&rate=5.927468118560588E-4]:3.593809215806E-2)[&rate=5.927468118560588E-4]:6.423621334055E-2,(((141[&rate=5.927468118560588E-4]:4.318511064723E-1,(145[&rate=5.927468118560588E-4]:4.305621243283E-1,144[&rate=5.927468118560588E-4]:4.250826722733E-1)[&rate=5.927468118560588E-4]:4.028708171634E-3)[&rate=5.927468118560588E-4]:1.215821982247E-1,142[&rate=5.927468118560588E-4]:5.561730307246E-1)[&rate=5.927468118560588E-4]:7.584908834384E-1,(((((14[&rate=5.927468118560588E-4]:4.445731081682E-1,17[&rate=5.927468118560588E-4]:4.829292725519E-1)[&rate=5.927468118560588E-4]:2.01696167617E-1,113[&rate=5.927468118560588E-4]:6.462692757852E-1)[&rate=5.927468118560588E-4]:2.78142103558E-2,(110[&rate=5.927468118560588E-4]:4.054568073017E-1,105[&rate=5.927468118560588E-4]:3.835389990826E-1)[&rate=5.927468118560588E-4]:2.631472267846E-1)[&rate=5.927468118560588E-4]:1.218627946428E-1,((((4[&rate=5.927468118560588E-4]:1.957904964216E-1,30[&rate=5.927468118560588E-4]:3.683932361476E-1)[&rate=5.927468118560588E-4]:3.554855615364E-1,9[&rate=5.927468118560588E-4]:6.005911264511E-1)[&rate=5.927468118560588E-4]:5.333607422849E-2,117[&rate=5.927468118560588E-4]:6.648861047892E-1)[&rate=5.927468118560588E-4]:2.733186534282E-2,112[&rate=5.927468118560588E-4]:6.894782441045E-1)[&rate=5.927468118560588E-4]:1.064680366793E-1)[&rate=5.927468118560588E-4]:4.948221718653E-2,(((148[&rate=5.927468118560588E-4]:2.999513177534E-1,143[&rate=5.927468118560588E-4]:2.972115917261E-1)[&rate=5.927468118560588E-4]:2.06438723132E-1,(((139[&rate=5.927468118560588E-4]:4.658349785121E-1,(104[&rate=5.927468118560588E-4]:2.191386941171E-1,106[&rate=5.927468118560588E-4]:2.191386941171E-1)[&rate=5.927468118560588E-4]:5.491546247731E-2)[&rate=5.927468118560588E-4]:2.448776839113E-2,111[&rate=5.927468118560588E-4]:3.149802811499E-1)[&rate=5.927468118560588E-4]:2.179757133415E-1,116[&rate=5.927468118560588E-4]:4.562436657242E-1)[&rate=5.927468118560588E-4]:1.179021077756E-2)[&rate=5.927468118560588E-4]:2.393332610339E-1,(((13[&rate=5.927468118560588E-4]:4.180613777031E-1,19[&rate=5.927468118560588E-4]:4.564175420868E-1)[&rate=5.927468118560588E-4]:1.975418370871E-1,115[&rate=5.927468118560588E-4]:5.334114339684E-1)[&rate=5.927468118560588E-4]:2.136479445897E-2,((108[&rate=5.927468118560588E-4]:3.310655605576E-1,107[&rate=5.927468118560588E-4]:3.33805286585E-1)[&rate=5.927468118560588E-4]:4.506876746182E-2,(114[&rate=5.927468118560588E-4]:1.5105174982E-1,109[&rate=5.927468118560588E-4]:2.305038046145E-1)[&rate=5.927468118560588E-4]:1.67548331624E-1)[&rate=5.927468118560588E-4]:2.361761469833E-1)[&rate=5.927468118560588E-4]:1.525909091083E-1)[&rate=5.927468118560588E-4]:5.586957961281E-2)[&rate=5.927468118560588E-4]:2.966326764665E-1)[&rate=5.927468118560588E-4]:1.367656640106E-1)[&rate=5.927468118560588E-4]:6.213725297785E-2,((3[&rate=5.927468118560588E-4]:4.720957381142E-1,(6[&rate=5.927468118560588E-4]:4.800893198693E-1,(18[&rate=5.927468118560588E-4]:5.041896234418E-1,(15[&rate=5.927468118560588E-4]:4.330745904586E-1,10[&rate=5.927468118560588E-4]:3.947184260752E-1)[&rate=5.927468118560588E-4]:6.289585490085E-2)[&rate=5.927468118560588E-4]:3.891339505769E-2)[&rate=5.927468118560588E-4]:4.406121276536E-2)[&rate=5.927468118560588E-4]:2.026097979513E-1,(((92[&rate=5.927468118560588E-4]:8.852727043611E-2,(91[&rate=5.927468118560588E-4]:5.010180073128E-2,90[&rate=5.927468118560588E-4]:5.010180073128E-2)[&rate=5.927468118560588E-4]:3.842546970483E-2)[&rate=5.927468118560588E-4]:2.144104957351E-1,(87[&rate=5.927468118560588E-4]:2.864433407824E-1,((83[&rate=5.927468118560588E-4]:9.582912186897E-2,84[&rate=5.927468118560588E-4]:9.582912186897E-2)[&rate=5.927468118560588E-4]:3.377382242113E-2,((93[&rate=5.927468118560588E-4]:1.145692378572E-1,85[&rate=5.927468118560588E-4]:1.008706077202E-1)[&rate=5.927468118560588E-4]:5.259440124787E-3,86[&rate=5.927468118560588E-4]:1.06130047845E-1)[&rate=5.927468118560588E-4]:2.34728964451E-2)[&rate=5.927468118560588E-4]:1.568403964923E-1)[&rate=5.927468118560588E-4]:2.795795251866E-3)[&rate=5.927468118560588E-4]:4.851663195456E-1,(89[&rate=5.927468118560588E-4]:2.181470847093E-1,88[&rate=5.927468118560588E-4]:2.044484545723E-1)[&rate=5.927468118560588E-4]:5.699570010075E-1)[&rate=5.927468118560588E-4]:4.400261078828E-1)[&rate=5.927468118560588E-4]:5.895462265928E-1)[&rate=5.927468118560588E-4]:4.308220206357E-1,101[&rate=5.927468118560588E-4]:6.923340572665E-1)[&rate=5.927468118560588E-4]:7.069407092692E-1,147[&rate=5.927468118560588E-4]:4.834876567222E-1)[&rate=5.927468118560588E-4]:7.234615916724E-3)[&rate=5.927468118560588E-4]:7.634215165153E-3,((2[&rate=5.927468118560588E-4]:6.985395744991E-1,((31[&rate=5.927468118560588E-4]:5.486601940495E-1,(22[&rate=5.927468118560588E-4]:3.90253197518E-1,27[&rate=5.927468118560588E-4]:4.066915536824E-1)[&rate=5.927468118560588E-4]:1.036124759834E-1)[&rate=5.927468118560588E-4]:2.238619367048E-1,(26[&rate=5.927468118560588E-4]:5.72699547227E-1,(7[&rate=5.927468118560588E-4]:3.113044882896E-1,8[&rate=5.927468118560588E-4]:3.113044882896E-1)[&rate=5.927468118560588E-4]:1.545457438689E-1)[&rate=5.927468118560588E-4]:1.559869670888E-1)[&rate=5.927468118560588E-4]:1.534147040189E-1)[&rate=5.927468118560588E-4]:1.564243207736E0,16[&rate=5.927468118560588E-4]:2.391549905523E0)[&rate=5.927468118560588E-4]:1.349224592181E-1)[&rate=5.927468118560588E-4]:1.00792524759E-1,(146[&rate=5.927468118560588E-4]:6.546337519043E-1,(97[&rate=5.927468118560588E-4]:4.291866045603E-1,40[&rate=5.927468118560588E-4]:5.002248559265E-1)[&rate=5.927468118560588E-4]:3.41903167429E-2)[&rate=5.927468118560588E-4]:7.356790713411E-3)[&rate=5.927468118560588E-4]:1.467538319879E-1)[&rate=5.927468118560588E-4]:1.509541541582E-1)[&rate=5.927468118560588E-4]:1.741666107668E-1,((36[&rate=5.927468118560588E-4]:2.371561434992E-1,(35[&rate=5.927468118560588E-4]:3.161057794871E-2,(121[&rate=5.927468118560588E-4]:1.907903900733E0,127[&rate=5.927468118560588E-4]:2.348999791144E0)[&rate=5.927468118560588E-4]:2.497340744757E-1)[&rate=5.927468118560588E-4]:1.589702230847E-1)[&rate=5.927468118560588E-4]:3.476367591716E-2,(((((((131[&rate=5.927468118560588E-4]:8.283258720436E-2,130[&rate=5.927468118560588E-4]:8.0092861177E-2)[&rate=5.927468118560588E-4]:5.766560682483E-2,129[&rate=5.927468118560588E-4]:1.377584680018E-1)[&rate=5.927468118560588E-4]:2.442227288605E-2,132[&rate=5.927468118560588E-4]:1.649204669152E-1)[&rate=5.927468118560588E-4]:4.519854282909E-1,(69[&rate=5.927468118560588E-4]:7.598217188474E-1,118[&rate=5.927468118560588E-4]:7.488628147378E-1)[&rate=5.927468118560588E-4]:2.289655810973E-3)[&rate=5.927468118560588E-4]:6.55620036684E-1,((65[&rate=5.927468118560588E-4]:6.607120470312E-2,(62[&rate=5.927468118560588E-4]:2.150999950074E-1,(60[&rate=5.927468118560588E-4]:9.022192842736E-3,64[&rate=5.927468118560588E-4]:1.597071243494E-1)[&rate=5.927468118560588E-4]:1.429698024688E-2)[&rate=5.927468118560588E-4]:4.27520316135E-2)[&rate=5.927468118560588E-4]:4.667475380197E-1,(63[&rate=5.927468118560588E-4]:1.069609254438E-1,61[&rate=5.927468118560588E-4]:1.480568158548E-1)[&rate=5.927468118560588E-4]:5.765427487857E-1)[&rate=5.927468118560588E-4]:6.821729425922E-1)[&rate=5.927468118560588E-4]:9.306097683549E-2,128[&rate=5.927468118560588E-4]:1.360107456671E0)[&rate=5.927468118560588E-4]:3.781969244022E-1,((((49[&rate=5.927468118560588E-4]:4.902006145004E-1,50[&rate=5.927468118560588E-4]:4.902006145004E-1)[&rate=5.927468118560588E-4]:1.056536124898E-1,((47[&rate=5.927468118560588E-4]:1.482615537416E-1,44[&rate=5.927468118560588E-4]:1.427970728674E-1)[&rate=5.927468118560588E-4]:4.628570884718E-1,51[&rate=5.927468118560588E-4]:5.837962378419E-1)[&rate=5.927468118560588E-4]:1.752247002258E-2)[&rate=5.927468118560588E-4]:1.709309516373E-2,(46[&rate=5.927468118560588E-4]:5.398337323587E-1,(43[&rate=5.927468118560588E-4]:5.265321813689E-1,(41[&rate=5.927468118560588E-4]:2.760959562662E-1,(48[&rate=5.927468118560588E-4]:2.147711105832E-1,42[&rate=5.927468118560588E-4]:1.76519744463E-1)[&rate=5.927468118560588E-4]:1.050406926775E-1)[&rate=5.927468118560588E-4]:1.957914163597E-1)[&rate=5.927468118560588E-4]:1.33015509898E-2)[&rate=5.927468118560588E-4]:1.05900475041E-1)[&rate=5.927468118560588E-4]:1.213459349225E-2,45[&rate=5.927468118560588E-4]:6.496720795806E-1)[&rate=5.927468118560588E-4]:3.152360892012E-1)[&rate=5.927468118560588E-4]:1.580721916518E-2)[&rate=5.927468118560588E-4]:1.176306259006E-1)[&rate=5.927468118560588E-4]:4.787971582647E-1,(((123[&rate=5.927468118560588E-4]:3.03707255094E-1,(124[&rate=5.927468118560588E-4]:2.771575768938E-1,122[&rate=5.927468118560588E-4]:2.798898173309E-1)[&rate=5.927468118560588E-4]:2.381743776309E-2)[&rate=5.927468118560588E-4]:3.801893854318E-1,67[&rate=5.927468118560588E-4]:1.826240901852E-1)[&rate=5.927468118560588E-4]:1.363391737512E-1,((126[&rate=5.927468118560588E-4]:1.103493438837E0,(((138[&rate=5.927468118560588E-4]:3.107315381712E-1,136[&rate=5.927468118560588E-4]:1.79224688856E-1)[&rate=5.927468118560588E-4]:6.684531705228E-1,135[&rate=5.927468118560588E-4]:7.79184708694E-1)[&rate=5.927468118560588E-4]:6.75333984335E-1,(119[&rate=5.927468118560588E-4]:9.853906830833E-1,120[&rate=5.927468118560588E-4]:8.895002721244E-1)[&rate=5.927468118560588E-4]:8.17073215425E-1)[&rate=5.927468118560588E-4]:8.673206297282E-2)[&rate=5.927468118560588E-4]:3.413762071162E-1,66[&rate=5.927468118560588E-4]:1.976954562686E-1)[&rate=5.927468118560588E-4]:1.212678076677E-1)[&rate=5.927468118560588E-4]:5.028089971795E-1)[&rate=5.927468118560588E-4]:1.752489469971E-2,((((((56[&rate=5.927468118560588E-4]:3.627440517097E-1,58[&rate=5.927468118560588E-4]:3.900664560814E-1)[&rate=5.927468118560588E-4]:4.118586947477E-2,(57[&rate=5.927468118560588E-4]:1.763716419234E-1,54[&rate=5.927468118560588E-4]:1.353880353661E-1)[&rate=5.927468118560588E-4]:2.384872410098E-1)[&rate=5.927468118560588E-4]:3.090508789653E-2,(55[&rate=5.927468118560588E-4]:4.122128742462E-1,37[&rate=5.927468118560588E-4]:4.58660961678E-1)[&rate=5.927468118560588E-4]:2.262213483485E-2)[&rate=5.927468118560588E-4]:1.188711555918E-2,59[&rate=5.927468118560588E-4]:4.549188459518E-1)[&rate=5.927468118560588E-4]:9.529302392241E-2,68[&rate=5.927468118560588E-4]:5.010315420053E-1)[&rate=5.927468118560588E-4]:7.400262525129E-1,(125[&rate=5.927468118560588E-4]:1.018952990711E0,((((((80[&rate=5.927468118560588E-4]:1.206769333461E-1,81[&rate=5.927468118560588E-4]:1.206769333461E-1)[&rate=5.927468118560588E-4]:5.576198941742E-1,(71[&rate=5.927468118560588E-4]:5.90275506222E-2,73[&rate=5.927468118560588E-4]:1.27520701307E-1)[&rate=5.927468118560588E-4]:6.000911947064E-1)[&rate=5.927468118560588E-4]:2.423304748129E-2,(77[&rate=5.927468118560588E-4]:7.149880638697E-1,(79[&rate=5.927468118560588E-4]:1.878658538335E-1,((78[&rate=5.927468118560588E-4]:2.357167334688E-2,72[&rate=5.927468118560588E-4]:1.653865127565E-3)[&rate=5.927468118560588E-4]:1.12607433099E-1,82[&rate=5.927468118560588E-4]:1.443982845279E-1)[&rate=5.927468118560588E-4]:5.168674738763E-2)[&rate=5.927468118560588E-4]:4.915057716801E-1)[&rate=5.927468118560588E-4]:3.13774275703E-2)[&rate=5.927468118560588E-4]:4.47993481501E-1,(((70[&rate=5.927468118560588E-4]:5.344113869815E-1,76[&rate=5.927468118560588E-4]:5.72767551365E-1)[&rate=5.927468118560588E-4]:5.265612767518E-2,74[&rate=5.927468118560588E-4]:6.254236790402E-1)[&rate=5.927468118560588E-4]:1.569429236452E-1,75[&rate=5.927468118560588E-4]:7.823666026854E-1)[&rate=5.927468118560588E-4]:4.174718223104E-1)[&rate=5.927468118560588E-4]:1.965562464236E-1,(133[&rate=5.927468118560588E-4]:7.127060144001E-1,(137[&rate=5.927468118560588E-4]:5.93664390484E-1,134[&rate=5.927468118560588E-4]:5.224315137718E-1)[&rate=5.927468118560588E-4]:1.601375143271E-1)[&rate=5.927468118560588E-4]:7.193050953754E-1)[&rate=5.927468118560588E-4]:1.611915375431E-1,(((103[&rate=5.927468118560588E-4]:4.755557206941E-1,((12[&rate=5.927468118560588E-4]:2.693167595601E-1,5[&rate=5.927468118560588E-4]:2.309605951766E-1)[&rate=5.927468118560588E-4]:1.858247857207E-1,29[&rate=5.927468118560588E-4]:5.619908603493E-1)[&rate=5.927468118560588E-4]:1.464415726736E-1)[&rate=5.927468118560588E-4]:1.675054136126E0,52[&rate=5.927468118560588E-4]:4.863161222593E-1)[&rate=5.927468118560588E-4]:1.300159610018E-1,53[&rate=5.927468118560588E-4]:6.081353619497E-1)[&rate=5.927468118560588E-4]:2.029877884006E-1)[&rate=5.927468118560588E-4]:4.182123540216E-1)[&rate=5.927468118560588E-4]:3.887714704742E-1)[&rate=5.927468118560588E-4]:1.459599990696E-1)[&rate=5.927468118560588E-4]:2.376398362013E-2,34[&rate=5.927468118560588E-4]:4.744080558261E-5)[&rate=5.927468118560588E-4]:3.055906731521E-2,32[&rate=5.927468118560588E-4]:8.688699901709E-3)[&rate=5.927468118560588E-4]:7.611817829073E-3,33[&rate=5.927468118560588E-4]:2.17799697855E-2);
tree STATE_30150000 [&joint=-20942.754197422248,lnP=-20942.754197422248] = [&R] ((34[&rate=5.709692304700198E-4]:2.232539077382E-2,(((((38[&rate=5.709692304700198E-4]:7.068899808623E-1,(((97[&rate=5.709692304700198E-4]:4.699138340061E-1,(99[&rate=5.709692304700198E-4]:5.000404187568E-1,96[&rate=5.709692304700198E-4]:4.645212930739E-1)[&rate=5.709692304700198E-4]:1.91184890659E-1)[&rate=5.709692304700198E-4]:9.921139292232E-3,(98[&rate=5.709692304700198E-4]:6.368441435428E-1,(100[&rate=5.709692304700198E-4]:4.583697456842E-1,95[&rate=5.709692304700198E-4]:5.430691992362E-1)[&rate=5.709692304700198E-4]:1.047039060553E-1)[&rate=5.709692304700198E-4]:4.244438166801E-2)[&rate=5.709692304700198E-4]:1.201057367439E-1,(((39[&rate=5.709692304700198E-4]:5.812175048406E-1,((147[&rate=5.709692304700198E-4]:4.457386430244E-1,((2[&rate=5.709692304700198E-4]:6.10764845317E-1,((22[&rate=5.709692304700198E-4]:4.594610489315E-1,27[&rate=5.709692304700198E-4]:4.758994050958E-1)[&rate=5.709692304700198E-4]:1.903225955231E-1,(31[&rate=5.709692304700198E-4]:5.654722323252E-1,(26[&rate=5.709692304700198E-4]:4.804942446799E-1,(7[&rate=5.709692304700198E-4]:2.914733258149E-1,8[&rate=5.709692304700198E-4]:2.914733258149E-1)[&rate=5.709692304700198E-4]:8.217160379648E-2)[&rate=5.709692304700198E-4]:4.114237120682E-2)[&rate=5.709692304700198E-4]:1.391059326775E-1)[&rate=5.709692304700198E-4]:1.335839405884E-1)[&rate=5.709692304700198E-4]:1.732350460238E0,((((102[&rate=5.709692304700198E-4]:1.233474752191E-2,(((140[&rate=5.709692304700198E-4]:3.990499125111E-1,11[&rate=5.709692304700198E-4]:4.182279947028E-1)[&rate=5.709692304700198E-4]:1.345260896328E-1,(23[&rate=5.709692304700198E-4]:5.190992174354E-1,(25[&rate=5.709692304700198E-4]:4.753169325246E-1,20[&rate=5.709692304700198E-4]:4.561388503328E-1)[&rate=5.709692304700198E-4]:5.474118902047E-2)[&rate=5.709692304700198E-4]:1.185863737494E-1)[&rate=5.709692304700198E-4]:4.705795677928E-1,(24[&rate=5.709692304700198E-4]:9.728977048706E-1,((21[&rate=5.709692304700198E-4]:4.829323305648E-1,28[&rate=5.709692304700198E-4]:5.075898648113E-1)[&rate=5.709692304700198E-4]:4.26938966009E-1,1[&rate=5.709692304700198E-4]:1.482274609573E-1)[&rate=5.709692304700198E-4]:4.384832610506E-2)[&rate=5.709692304700198E-4]:1.463263582167E-1)[&rate=5.709692304700198E-4]:5.475452005098E-2)[&rate=5.709692304700198E-4]:6.662478998628E-2,(((((111[&rate=5.709692304700198E-4]:4.194611415409E-1,(104[&rate=5.709692304700198E-4]:3.761538771141E-1,(139[&rate=5.709692304700198E-4]:5.652042839615E-1,106[&rate=5.709692304700198E-4]:3.734234620437E-1)[&rate=5.709692304700198E-4]:2.730415070341E-3)[&rate=5.709692304700198E-4]:2.686890826243E-2)[&rate=5.709692304700198E-4]:1.303830537256E-1,((148[&rate=5.709692304700198E-4]:3.435046840983E-1,143[&rate=5.709692304700198E-4]:3.407649580709E-1)[&rate=5.709692304700198E-4]:1.567934108211E-1,116[&rate=5.709692304700198E-4]:4.619419305357E-1)[&rate=5.709692304700198E-4]:1.118993596359E-2)[&rate=5.709692304700198E-4]:8.659830710156E-2,((115[&rate=5.709692304700198E-4]:4.576714594357E-1,(13[&rate=5.709692304700198E-4]:4.08017105234E-1,19[&rate=5.709692304700198E-4]:4.463732696177E-1)[&rate=5.709692304700198E-4]:1.318461350235E-1)[&rate=5.709692304700198E-4]:9.055432752266E-2,(107[&rate=5.709692304700198E-4]:3.855095611221E-1,(108[&rate=5.709692304700198E-4]:3.622098103361E-1,(109[&rate=5.709692304700198E-4]:3.67993734122E-1,114[&rate=5.709692304700198E-4]:2.885416793275E-1)[&rate=5.709692304700198E-4]:1.613388443314E-2)[&rate=5.709692304700198E-4]:2.056002475861E-2)[&rate=5.709692304700198E-4]:2.22990198439E-1)[&rate=5.709692304700198E-4]:1.150438664251E-2)[&rate=5.709692304700198E-4]:1.133523922146E-1,((((9[&rate=5.709692304700198E-4]:5.613102185654E-1,(117[&rate=5.709692304700198E-4]:4.458120456594E-1,(4[&rate=5.709692304700198E-4]:3.262246614401E-1,30[&rate=5.709692304700198E-4]:4.988274011661E-1)[&rate=5.709692304700198E-4]:5.931341161654E-2)[&rate=5.709692304700198E-4]:1.264570770156E-1)[&rate=5.709692304700198E-4]:3.594933060687E-2,112[&rate=5.709692304700198E-4]:6.054787272543E-1)[&rate=5.709692304700198E-4]:3.295550351694E-2,(14[&rate=5.709692304700198E-4]:4.092461958242E-1,17[&rate=5.709692304700198E-4]:4.476023602079E-1)[&rate=5.709692304700198E-4]:2.291880349471E-1)[&rate=5.709692304700198E-4]:2.807718490792E-2,((113[&rate=5.709692304700198E-4]:4.104430609684E-1,110[&rate=5.709692304700198E-4]:4.049636089137E-1)[&rate=5.709692304700198E-4]:1.937629842003E-1,105[&rate=5.709692304700198E-4]:5.768087848949E-1)[&rate=5.709692304700198E-4]:6.23053705105E-2)[&rate=5.709692304700198E-4]:8.876293095808E-2)[&rate=5.709692304700198E-4]:1.884061251227E-1,(((141[&rate=5.709692304700198E-4]:5.401216911263E-1,144[&rate=5.709692304700198E-4]:5.373819650989E-1)[&rate=5.709692304700198E-4]:2.057367982987E-2,145[&rate=5.709692304700198E-4]:5.634350969838E-1)[&rate=5.709692304700198E-4]:7.678731348271E-2,142[&rate=5.709692304700198E-4]:6.402224104665E-1)[&rate=5.709692304700198E-4]:4.760608010197E-1)[&rate=5.709692304700198E-4]:2.092516684878E-1)[&rate=5.709692304700198E-4]:1.573502586947E-1,(((15[&rate=5.709692304700198E-4]:4.439263400498E-1,10[&rate=5.709692304700198E-4]:4.055701756663E-1)[&rate=5.709692304700198E-4]:1.16045379264E-1,(6[&rate=5.709692304700198E-4]:3.932645832684E-1,18[&rate=5.709692304700198E-4]:4.562782818986E-1)[&rate=5.709692304700198E-4]:1.119126154975E-1)[&rate=5.709692304700198E-4]:8.228991410738E-2,(3[&rate=5.709692304700198E-4]:2.936327767561E-1,(((87[&rate=5.709692304700198E-4]:2.091005085703E-1,(92[&rate=5.709692304700198E-4]:1.743872803658E-1,(91[&rate=5.709692304700198E-4]:1.013058501247E-1,90[&rate=5.709692304700198E-4]:1.013058501247E-1)[&rate=5.709692304700198E-4]:7.308143024109E-2)[&rate=5.709692304700198E-4]:4.841185834152E-2)[&rate=5.709692304700198E-4]:3.058715428777E-2,(93[&rate=5.709692304700198E-4]:1.951808982096E-1,(((83[&rate=5.709692304700198E-4]:1.079954823737E-1,85[&rate=5.709692304700198E-4]:1.079954823737E-1)[&rate=5.709692304700198E-4]:1.447046310566E-2,86[&rate=5.709692304700198E-4]:1.224659454793E-1)[&rate=5.709692304700198E-4]:3.14670842138E-2,84[&rate=5.709692304700198E-4]:1.539330296931E-1)[&rate=5.709692304700198E-4]:2.754923837947E-2)[&rate=5.709692304700198E-4]:5.820539478542E-2)[&rate=5.709692304700198E-4]:1.535555588762E-1,(89[&rate=5.709692304700198E-4]:1.905130776569E-1,88[&rate=5.709692304700198E-4]:1.768144475199E-1)[&rate=5.709692304700198E-4]:2.164287742143E-1)[&rate=5.709692304700198E-4]:4.40115582419E-1)[&rate=5.709692304700198E-4]:2.417795415967E-1)[&rate=5.709692304700198E-4]:6.981577518228E-1)[&rate=5.709692304700198E-4]:4.354562482224E-1,101[&rate=5.709692304700198E-4]:6.662865923704E-1)[&rate=5.709692304700198E-4]:6.932670693487E-1)[&rate=5.709692304700198E-4]:1.972091118795E-3)[&rate=5.709692304700198E-4]:4.817785517528E-3,94[&rate=5.709692304700198E-4]:4.478241881045E-1)[&rate=5.709692304700198E-4]:1.88038125479E-1)[&rate=5.709692304700198E-4]:2.118542945278E-2,16[&rate=5.709692304700198E-4]:2.687895860411E0)[&rate=5.709692304700198E-4]:1.837625586496E-2,(40[&rate=5.709692304700198E-4]:6.121004339648E-1,146[&rate=5.709692304700198E-4]:7.323190131997E-1)[&rate=5.709692304700198E-4]:8.678756193566E-3)[&rate=5.709692304700198E-4]:5.019977125002E-2)[&rate=5.709692304700198E-4]:1.04217030383E-1)[&rate=5.709692304700198E-4]:3.228230976174E-1,((((((43[&rate=5.709692304700198E-4]:5.424005794273E-1,((48[&rate=5.709692304700198E-4]:4.422082695926E-1,(41[&rate=5.709692304700198E-4]:3.905500038568E-1,42[&rate=5.709692304700198E-4]:3.960144847311E-1)[&rate=5.709692304700198E-4]:7.942418741279E-3)[&rate=5.709692304700198E-4]:3.089043578196E-2,46[&rate=5.709692304700198E-4]:4.840276671231E-1)[&rate=5.709692304700198E-4]:5.83729123042E-2)[&rate=5.709692304700198E-4]:1.206950864221E-1,((49[&rate=5.709692304700198E-4]:4.401716982749E-1,50[&rate=5.709692304700198E-4]:4.401716982749E-1)[&rate=5.709692304700198E-4]:4.35573142588E-2,(51[&rate=5.709692304700198E-4]:4.683868136014E-1,(44[&rate=5.709692304700198E-4]:4.405663299883E-1,47[&rate=5.709692304700198E-4]:4.460308108625E-1)[&rate=5.709692304700198E-4]:4.967840711034E-2)[&rate=5.709692304700198E-4]:2.080667980661E-2)[&rate=5.709692304700198E-4]:1.465797680699E-1)[&rate=5.709692304700198E-4]:7.467014080549E-3,45[&rate=5.709692304700198E-4]:6.623659586186E-1)[&rate=5.709692304700198E-4]:5.214300247257E-2,((((((65[&rate=5.709692304700198E-4]:9.582509134696E-2,64[&rate=5.709692304700198E-4]:2.465100228537E-1)[&rate=5.709692304700198E-4]:1.347640766965E-2,60[&rate=5.709692304700198E-4]:1.093014990166E-1)[&rate=5.709692304700198E-4]:1.194003860014E-1,62[&rate=5.709692304700198E-4]:4.204827069357E-1)[&rate=5.709692304700198E-4]:3.65199723024E-1,(63[&rate=5.709692304700198E-4]:3.685145785896E-2,61[&rate=5.709692304700198E-4]:7.794734827E-2)[&rate=5.709692304700198E-4]:7.077350816897E-1)[&rate=5.709692304700198E-4]:5.169500444372E-1,128[&rate=5.709692304700198E-4]:1.162906447E0)[&rate=5.709692304700198E-4]:7.786981254918E-2,((118[&rate=5.709692304700198E-4]:5.483678682291E-1,69[&rate=5.709692304700198E-4]:5.593267723387E-1)[&rate=5.709692304700198E-4]:2.584252780399E-1,(131[&rate=5.709692304700198E-4]:4.041885277324E-1,((129[&rate=5.709692304700198E-4]:9.461727967912E-2,132[&rate=5.709692304700198E-4]:9.735700570648E-2)[&rate=5.709692304700198E-4]:1.852760057349E-1,130[&rate=5.709692304700198E-4]:2.79893285414E-1)[&rate=5.709692304700198E-4]:1.21555516291E-1)[&rate=5.709692304700198E-4]:2.68358043194E-1)[&rate=5.709692304700198E-4]:5.737091406771E-1)[&rate=5.709692304700198E-4]:2.471289138337E-1)[&rate=5.709692304700198E-4]:1.629757652806E-1,35[&rate=5.709692304700198E-4]:1.221138153754E-1)[&rate=5.709692304700198E-4]:1.076672856513E-2,(36[&rate=5.709692304700198E-4]:1.481971993194E-1,(127[&rate=5.709692304700198E-4]:2.308319535263E0,121[&rate=5.709692304700198E-4]:1.867223644852E0)[&rate=5.709692304700198E-4]:3.604256092619E-1)[&rate=5.709692304700198E-4]:3.125868708684E-2)[&rate=5.709692304700198E-4]:2.944670880237E-1)[&rate=5.709692304700198E-4]:2.486054037739E-1,(((124[&rate=5.709692304700198E-4]:2.472730119267E-1,(123[&rate=5.709692304700198E-4]:1.852180347539E-1,122[&rate=5.709692304700198E-4]:1.852180347539E-1)[&rate=5.709692304700198E-4]:6.478721760987E-2)[&rate=5.709692304700198E-4]:4.136613891345E-1,67[&rate=5.709692304700198E-4]:1.623940911576E-1)[&rate=5.709692304700198E-4]:1.252929176058E-1,(((126[&rate=5.709692304700198E-4]:1.021938510668E0,120[&rate=5.709692304700198E-4]:1.711750622353E0)[&rate=5.709692304700198E-4]:1.05870647845E-1,(119[&rate=5.709692304700198E-4]:1.771140291965E0,((138[&rate=5.709692304700198E-4]:2.975940805879E-1,136[&rate=5.709692304700198E-4]:1.660872312727E-1)[&rate=5.709692304700198E-4]:4.034375411472E-1,135[&rate=5.709692304700198E-4]:5.01031621735E-1)[&rate=5.709692304700198E-4]:9.221634647502E-1)[&rate=5.709692304700198E-4]:1.423713891919E-1)[&rate=5.709692304700198E-4]:3.691490058392E-1,66[&rate=5.709692304700198E-4]:2.497839746668E-1)[&rate=5.709692304700198E-4]:3.790303409653E-2)[&rate=5.709692304700198E-4]:3.882660269747E-1)[&rate=5.709692304700198E-4]:1.538609887665E-1,((((37[&rate=5.709692304700198E-4]:3.228586218538E-1,(59[&rate=5.709692304700198E-4]:2.686762051697E-1,54[&rate=5.709692304700198E-4]:2.304248390495E-1)[&rate=5.709692304700198E-4]:1.593105056388E-2)[&rate=5.709692304700198E-4]:8.13292327012E-2,((58[&rate=5.709692304700198E-4]:3.270062916609E-1,(55[&rate=5.709692304700198E-4]:2.858761631973E-1,56[&rate=5.709692304700198E-4]:2.858761631973E-1)[&rate=5.709692304700198E-4]:1.380772409193E-2)[&rate=5.709692304700198E-4]:2.35115389407E-2,57[&rate=5.709692304700198E-4]:3.341243879787E-1)[&rate=5.709692304700198E-4]:3.454434089327E-2)[&rate=5.709692304700198E-4]:1.86637998456E-1,68[&rate=5.709692304700198E-4]:5.033941590219E-1)[&rate=5.709692304700198E-4]:5.438014316027E-1,(125[&rate=5.709692304700198E-4]:1.013795119004E0,(((52[&rate=5.709692304700198E-4]:4.711018675915E-1,(103[&rate=5.709692304700198E-4]:5.973446634711E-1,((12[&rate=5.709692304700198E-4]:2.468503383718E-1,5[&rate=5.709692304700198E-4]:2.084941739883E-1)[&rate=5.709692304700198E-4]:1.065346892554E-1,29[&rate=5.709692304700198E-4]:4.602343426957E-1)[&rate=5.709692304700198E-4]:3.699870331042E-1)[&rate=5.709692304700198E-4]:1.538050938681E0)[&rate=5.709692304700198E-4]:3.458818520031E-1,((((82[&rate=5.709692304700198E-4]:4.215016678807E-1,(79[&rate=5.709692304700198E-4]:3.383731086801E-1,(78[&rate=5.709692304700198E-4]:8.205071888034E-2,72[&rate=5.709692304700198E-4]:6.013291066103E-2)[&rate=5.709692304700198E-4]:2.563223897998E-1)[&rate=5.709692304700198E-4]:7.490938111851E-2)[&rate=5.709692304700198E-4]:9.973528859102E-2,(80[&rate=5.709692304700198E-4]:8.487856728973E-3,81[&rate=5.709692304700198E-4]:8.487856728973E-3)[&rate=5.709692304700198E-4]:4.963107435784E-1)[&rate=5.709692304700198E-4]:2.977763857134E-2,((77[&rate=5.709692304700198E-4]:3.568492030147E-1,73[&rate=5.709692304700198E-4]:3.623286550694E-1)[&rate=5.709692304700198E-4]:5.351122079863E-2,71[&rate=5.709692304700198E-4]:3.473467251832E-1)[&rate=5.709692304700198E-4]:1.680514315038E-1)[&rate=5.709692304700198E-4]:1.703960514631E-1,((76[&rate=5.709692304700198E-4]:4.45265989266E-1,(74[&rate=5.709692304700198E-4]:4.163397806563E-1,70[&rate=5.709692304700198E-4]:3.779836162729E-1)[&rate=5.709692304700198E-4]:2.892620860973E-2)[&rate=5.709692304700198E-4]:1.271459937892E-1,75[&rate=5.709692304700198E-4]:5.724119830553E-1)[&rate=5.709692304700198E-4]:1.818753757796E-1)[&rate=5.709692304700198E-4]:8.009626980604E-1)[&rate=5.709692304700198E-4]:4.601107439837E-2,((133[&rate=5.709692304700198E-4]:5.755776191404E-1,(134[&rate=5.709692304700198E-4]:4.540784108058E-1,137[&rate=5.709692304700198E-4]:5.25311287518E-1)[&rate=5.709692304700198E-4]:9.136222203339E-2)[&rate=5.709692304700198E-4]:8.534735667971E-1,53[&rate=5.709692304700198E-4]:6.469716889692E-1)[&rate=5.709692304700198E-4]:2.078263837123E-1)[&rate=5.709692304700198E-4]:3.693795599837E-1)[&rate=5.709692304700198E-4]:2.000671382873E-1)[&rate=5.709692304700198E-4]:3.303390716522E-1)[&rate=5.709692304700198E-4]:5.364675478346E-2,33[&rate=5.709692304700198E-4]:4.00872449359E-3)[&rate=5.709692304700198E-4]:1.878310115853E-3)[&rate=5.709692304700198E-4]:1.378217296496E-2,32[&rate=5.709692304700198E-4]:1.418975551969E-2);
tree STATE_30240000 [&joint=-20966.985693785027,lnP=-20966.985693785027] = [&R] (((((((123[&rate=6.494174854236027E-4]:1.459588502044E-1,124[&rate=6.494174854236027E-4]:1.432266097673E-1)[&rate=6.494174854236027E-4]:1.240479709612E-1,122[&rate=6.494174854236027E-4]:2.700068211656E-1)[&rate=6.494174854236027E-4]:4.858232288195E-1,67[&rate=6.494174854236027E-4]:2.545574996445E-1)[&rate=6.494174854236027E-4]:1.405563075717E-1,(((((138[&rate=6.494174854236027E-4]:2.150674619743E-1,136[&rate=6.494174854236027E-4]:8.35606126591E-2)[&rate=6.494174854236027E-4]:4.238090313956E-1,135[&rate=6.494174854236027E-4]:4.388764933698E-1)[&rate=6.494174854236027E-4]:5.918571478389E-2,120[&rate=6.494174854236027E-4]:7.501170026742E-1)[&rate=6.494174854236027E-4]:2.706203570638E-1,119[&rate=6.494174854236027E-4]:1.116627770697E0)[&rate=6.494174854236027E-4]:6.132607909583E-1,126[&rate=6.494174854236027E-4]:9.441860390114E-1)[&rate=6.494174854236027E-4]:6.981019578897E-1)[&rate=6.494174854236027E-4]:2.764220862887E-2,66[&rate=6.494174854236027E-4]:4.227560158451E-1)[&rate=6.494174854236027E-4]:5.011873539796E-1,33[&rate=6.494174854236027E-4]:4.449131503024E-2)[&rate=6.494174854236027E-4]:2.560549776406E-2,((32[&rate=6.494174854236027E-4]:1.34157462316E-2,(((38[&rate=6.494174854236027E-4]:6.93493982859E-1,(((((99[&rate=6.494174854236027E-4]:5.269938225779E-1,96[&rate=6.494174854236027E-4]:4.914746968951E-1)[&rate=6.494174854236027E-4]:1.577657628994E-1,(98[&rate=6.494174854236027E-4]:6.589873248596E-1,(97[&rate=6.494174854236027E-4]:4.466680889094E-1,((100[&rate=6.494174854236027E-4]:1.608423098058E-1,94[&rate=6.494174854236027E-4]:1.608423098058E-1)[&rate=6.494174854236027E-4]:2.54686137062E-1,95[&rate=6.494174854236027E-4]:5.002279004198E-1)[&rate=6.494174854236027E-4]:1.568227021508E-1)[&rate=6.494174854236027E-4]:1.28656840377E-2)[&rate=6.494174854236027E-4]:3.914337120532E-3)[&rate=6.494174854236027E-4]:1.203975569042E-2,(((((((((108[&rate=6.494174854236027E-4]:3.728122878262E-1,((107[&rate=6.494174854236027E-4]:2.331374445317E-1,114[&rate=6.494174854236027E-4]:1.728634719289E-1)[&rate=6.494174854236027E-4]:3.673629595254E-2,109[&rate=6.494174854236027E-4]:2.890518226759E-1)[&rate=6.494174854236027E-4]:1.056782733694E-1)[&rate=6.494174854236027E-4]:1.660675015537E-1,(13[&rate=6.494174854236027E-4]:4.130407797249E-1,19[&rate=6.494174854236027E-4]:4.513969441086E-1)[&rate=6.494174854236027E-4]:1.504965439015E-1)[&rate=6.494174854236027E-4]:1.330496825948E-2,115[&rate=6.494174854236027E-4]:4.94650511064E-1)[&rate=6.494174854236027E-4]:1.918587719275E-1,(116[&rate=6.494174854236027E-4]:6.641268203858E-1,((148[&rate=6.494174854236027E-4]:2.12521778847E-1,143[&rate=6.494174854236027E-4]:2.097820528197E-1)[&rate=6.494174854236027E-4]:3.923969433226E-1,((139[&rate=6.494174854236027E-4]:2.758515769346E-1,111[&rate=6.494174854236027E-4]:1.005091111812E-1)[&rate=6.494174854236027E-4]:8.169489467827E-2,(106[&rate=6.494174854236027E-4]:7.134059808022E-2,104[&rate=6.494174854236027E-4]:7.134059808022E-2)[&rate=6.494174854236027E-4]:9.442505161491E-2)[&rate=6.494174854236027E-4]:4.610708806936E-1)[&rate=6.494174854236027E-4]:9.756426259986E-2)[&rate=6.494174854236027E-4]:2.238246260569E-2)[&rate=6.494174854236027E-4]:2.638588718141E-1,(((117[&rate=6.494174854236027E-4]:3.962329934627E-1,110[&rate=6.494174854236027E-4]:3.880138153804E-1)[&rate=6.494174854236027E-4]:1.201586502985E-1,105[&rate=6.494174854236027E-4]:4.862546574598E-1)[&rate=6.494174854236027E-4]:2.747241910809E-1,(((4[&rate=6.494174854236027E-4]:2.199100922431E-1,30[&rate=6.494174854236027E-4]:3.925128319692E-1)[&rate=6.494174854236027E-4]:3.329276368406E-1,9[&rate=6.494174854236027E-4]:6.021527975769E-1)[&rate=6.494174854236027E-4]:6.043222934829E-2,(((14[&rate=6.494174854236027E-4]:2.740247731658E-1,17[&rate=6.494174854236027E-4]:3.123809375495E-1)[&rate=6.494174854236027E-4]:1.816434443964E-1,113[&rate=6.494174854236027E-4]:4.556682175622E-1)[&rate=6.494174854236027E-4]:8.190498272079E-3,112[&rate=6.494174854236027E-4]:4.638587158343E-1)[&rate=6.494174854236027E-4]:2.06945489173E-1)[&rate=6.494174854236027E-4]:1.175719038073E-1)[&rate=6.494174854236027E-4]:2.441838268129E-1)[&rate=6.494174854236027E-4]:8.298007567466E-2,(((141[&rate=6.494174854236027E-4]:3.134787409953E-1,145[&rate=6.494174854236027E-4]:3.162184670229E-1)[&rate=6.494174854236027E-4]:5.518034695553E-2,144[&rate=6.494174854236027E-4]:3.659193619235E-1)[&rate=6.494174854236027E-4]:1.238678708752E-1,142[&rate=6.494174854236027E-4]:4.952666848536E-1)[&rate=6.494174854236027E-4]:7.928760661747E-1)[&rate=6.494174854236027E-4]:1.005863113987E-1,(102[&rate=6.494174854236027E-4]:5.670499733674E-2,(((140[&rate=6.494174854236027E-4]:4.533974880416E-1,11[&rate=6.494174854236027E-4]:4.725755702333E-1)[&rate=6.494174854236027E-4]:2.801952724748E-1,((20[&rate=6.494174854236027E-4]:3.795455472345E-1,25[&rate=6.494174854236027E-4]:3.987236294262E-1)[&rate=6.494174854236027E-4]:5.182911394815E-2,23[&rate=6.494174854236027E-4]:4.395938392647E-1)[&rate=6.494174854236027E-4]:3.981085102927E-1)[&rate=6.494174854236027E-4]:3.472348161034E-1,(((21[&rate=6.494174854236027E-4]:6.166932423837E-1,28[&rate=6.494174854236027E-4]:6.413507766302E-1)[&rate=6.494174854236027E-4]:4.226624580788E-1,1[&rate=6.494174854236027E-4]:2.77711864846E-1)[&rate=6.494174854236027E-4]:3.743921696127E-2,24[&rate=6.494174854236027E-4]:1.095972999615E0)[&rate=6.494174854236027E-4]:9.992307015492E-2)[&rate=6.494174854236027E-4]:2.245276318271E-2)[&rate=6.494174854236027E-4]:8.544872262447E-2)[&rate=6.494174854236027E-4]:1.1025998924E-1,((3[&rate=6.494174854236027E-4]:4.106748999733E-1,(((92[&rate=6.494174854236027E-4]:1.052327629252E-1,(91[&rate=6.494174854236027E-4]:6.222203391748E-2,90[&rate=6.494174854236027E-4]:6.222203391748E-2)[&rate=6.494174854236027E-4]:4.301072900772E-2)[&rate=6.494174854236027E-4]:8.465913732217E-2,(87[&rate=6.494174854236027E-4]:1.415493207558E-1,(((83[&rate=6.494174854236027E-4]:7.297757070881E-2,84[&rate=6.494174854236027E-4]:7.297757070881E-2)[&rate=6.494174854236027E-4]:2.02504800054E-2,93[&rate=6.494174854236027E-4]:1.069266808512E-1)[&rate=6.494174854236027E-4]:1.033662311707E-2,(85[&rate=6.494174854236027E-4]:7.574829393333E-2,86[&rate=6.494174854236027E-4]:7.574829393333E-2)[&rate=6.494174854236027E-4]:2.781637989794E-2)[&rate=6.494174854236027E-4]:3.798464692452E-2)[&rate=6.494174854236027E-4]:3.464394935455E-2)[&rate=6.494174854236027E-4]:5.578454584413E-2,(89[&rate=6.494174854236027E-4]:2.979309234857E-2,88[&rate=6.494174854236027E-4]:1.609446221156E-2)[&rate=6.494174854236027E-4]:2.158833537429E-1)[&rate=6.494174854236027E-4]:7.184231114159E-1)[&rate=6.494174854236027E-4]:4.581197117932E-1,(6[&rate=6.494174854236027E-4]:4.606049902901E-1,(18[&rate=6.494174854236027E-4]:4.395826783533E-1,(15[&rate=6.494174854236027E-4]:2.456991046193E-1,10[&rate=6.494174854236027E-4]:2.073429402359E-1)[&rate=6.494174854236027E-4]:1.856643956516E-1)[&rate=6.494174854236027E-4]:8.403601056693E-2)[&rate=6.494174854236027E-4]:4.602444159969E-1)[&rate=6.494174854236027E-4]:3.808793714074E-1)[&rate=6.494174854236027E-4]:4.789216896379E-1,101[&rate=6.494174854236027E-4]:7.258559467842E-1)[&rate=6.494174854236027E-4]:7.938343293338E-1)[&rate=6.494174854236027E-4]:2.796857937181E-3,40[&rate=6.494174854236027E-4]:5.493229750614E-1)[&rate=6.494174854236027E-4]:2.989144425765E-2,((39[&rate=6.494174854236027E-4]:3.997063918842E-1,(147[&rate=6.494174854236027E-4]:4.367663256444E-1,(16[&rate=6.494174854236027E-4]:2.463037790676E0,146[&rate=6.494174854236027E-4]:4.977634437941E-1)[&rate=6.494174854236027E-4]:1.844411904835E-3)[&rate=6.494174854236027E-4]:2.031711542016E-2)[&rate=6.494174854236027E-4]:1.555522642938E-1,(2[&rate=6.494174854236027E-4]:6.714149509328E-1,((22[&rate=6.494174854236027E-4]:3.923818732023E-1,27[&rate=6.494174854236027E-4]:4.088202293667E-1)[&rate=6.494174854236027E-4]:3.475145780034E-1,(31[&rate=6.494174854236027E-4]:5.904874533586E-1,((7[&rate=6.494174854236027E-4]:1.131398808548E-1,8[&rate=6.494174854236027E-4]:1.131398808548E-1)[&rate=6.494174854236027E-4]:2.92179335723E-1,26[&rate=6.494174854236027E-4]:5.121685316463E-1)[&rate=6.494174854236027E-4]:3.448330527385E-2)[&rate=6.494174854236027E-4]:2.042035183953E-1)[&rate=6.494174854236027E-4]:1.041212394531E-1)[&rate=6.494174854236027E-4]:1.840569508075E0)[&rate=6.494174854236027E-4]:2.395576314109E-2)[&rate=6.494174854236027E-4]:1.82585574469E-1)[&rate=6.494174854236027E-4]:4.391690114483E-1,((((47[&rate=6.494174854236027E-4]:5.312663228882E-1,45[&rate=6.494174854236027E-4]:5.230696015768E-1)[&rate=6.494174854236027E-4]:1.407372740341E-1,((51[&rate=6.494174854236027E-4]:5.931216739162E-1,(((42[&rate=6.494174854236027E-4]:1.589922241073E-1,41[&rate=6.494174854236027E-4]:1.535277432331E-1)[&rate=6.494174854236027E-4]:1.052469609003E-1,48[&rate=6.494174854236027E-4]:3.024905511279E-1)[&rate=6.494174854236027E-4]:1.746539689976E-1,(46[&rate=6.494174854236027E-4]:4.590708811231E-1,43[&rate=6.494174854236027E-4]:4.590708811231E-1)[&rate=6.494174854236027E-4]:2.900260075092E-2)[&rate=6.494174854236027E-4]:1.323705964137E-1)[&rate=6.494174854236027E-4]:1.249385737841E-2,((49[&rate=6.494174854236027E-4]:5.043744258304E-1,50[&rate=6.494174854236027E-4]:5.043744258304E-1)[&rate=6.494174854236027E-4]:8.795060240147E-2,44[&rate=6.494174854236027E-4]:6.196474326034E-1)[&rate=6.494174854236027E-4]:7.826022188399E-3)[&rate=6.494174854236027E-4]:3.906566125625E-2)[&rate=6.494174854236027E-4]:3.379031873049E-1,((((131[&rate=6.494174854236027E-4]:1.7506981288E-1,130[&rate=6.494174854236027E-4]:1.723300868526E-1)[&rate=6.494174854236027E-4]:1.990484780032E-1,(132[&rate=6.494174854236027E-4]:2.516189799678E-1,129[&rate=6.494174854236027E-4]:2.488792539405E-1)[&rate=6.494174854236027E-4]:1.224993109154E-1)[&rate=6.494174854236027E-4]:2.368754559112E-1,(118[&rate=6.494174854236027E-4]:5.050122162998E-1,69[&rate=6.494174854236027E-4]:5.159711204095E-1)[&rate=6.494174854236027E-4]:2.402281058371E-1)[&rate=6.494174854236027E-4]:8.240570888093E-1,(121[&rate=6.494174854236027E-4]:2.011924263912E0,(((((65[&rate=6.494174854236027E-4]:1.703212086412E-1,60[&rate=6.494174854236027E-4]:1.703212086412E-1)[&rate=6.494174854236027E-4]:5.879887451095E-2,62[&rate=6.494174854236027E-4]:4.209009050699E-1)[&rate=6.494174854236027E-4]:8.290272067768E-3,64[&rate=6.494174854236027E-4]:3.880952867266E-1)[&rate=6.494174854236027E-4]:2.369130813874E-1,(63[&rate=6.494174854236027E-4]:2.46386003635E-2,61[&rate=6.494174854236027E-4]:6.573449077454E-2)[&rate=6.494174854236027E-4]:6.003697677506E-1)[&rate=6.494174854236027E-4]:8.461872260382E-1,128[&rate=6.494174854236027E-4]:1.372565457166E0)[&rate=6.494174854236027E-4]:4.209853277291E-2)[&rate=6.494174854236027E-4]:1.490739360994E-2)[&rate=6.494174854236027E-4]:3.455348916583E-1)[&rate=6.494174854236027E-4]:2.629041972065E-2,(127[&rate=6.494174854236027E-4]:2.81399613568E0,(35[&rate=6.494174854236027E-4]:3.784760126236E-2,36[&rate=6.494174854236027E-4]:8.442294372811E-2)[&rate=6.494174854236027E-4]:2.090252467462E-1)[&rate=6.494174854236027E-4]:2.575672363156E-2)[&rate=6.494174854236027E-4]:2.576679761517E-1)[&rate=6.494174854236027E-4]:2.574044961454E-2,((125[&rate=6.494174854236027E-4]:7.416118273647E-1,(((52[&rate=6.494174854236027E-4]:5.867260883225E-1,(103[&rate=6.494174854236027E-4]:2.660401346959E-1,((12[&rate=6.494174854236027E-4]:1.166273882339E-1,5[&rate=6.494174854236027E-4]:7.82712238504E-2)[&rate=6.494174854236027E-4]:1.598250440727E-1,29[&rate=6.494174854236027E-4]:3.83301747375E-1)[&rate=6.494174854236027E-4]:1.156150996496E-1)[&rate=6.494174854236027E-4]:1.984979688188E0)[&rate=6.494174854236027E-4]:8.617003409376E-2,(((73[&rate=6.494174854236027E-4]:4.695126647049E-1,((((71[&rate=6.494174854236027E-4]:1.111010587072E-1,(72[&rate=6.494174854236027E-4]:6.791150628514E-3,78[&rate=6.494174854236027E-4]:2.870895884783E-2)[&rate=6.494174854236027E-4]:1.097893601334E-1)[&rate=6.494174854236027E-4]:3.760670732202E-2,79[&rate=6.494174854236027E-4]:1.761050263032E-1)[&rate=6.494174854236027E-4]:6.995024247247E-2,82[&rate=6.494174854236027E-4]:2.542744468578E-1)[&rate=6.494174854236027E-4]:9.66598136651E-2,(80[&rate=6.494174854236027E-4]:1.334535494068E-1,81[&rate=6.494174854236027E-4]:1.334535494068E-1)[&rate=6.494174854236027E-4]:2.010423549517E-1)[&rate=6.494174854236027E-4]:8.570169185331E-2)[&rate=6.494174854236027E-4]:3.443660092532E-2,77[&rate=6.494174854236027E-4]:4.984698135755E-1)[&rate=6.494174854236027E-4]:1.811529159635E-1,(75[&rate=6.494174854236027E-4]:5.477592042069E-1,((70[&rate=6.494174854236027E-4]:4.693277460641E-1,76[&rate=6.494174854236027E-4]:5.076839104476E-1)[&rate=6.494174854236027E-4]:2.728687523709E-2,74[&rate=6.494174854236027E-4]:5.349707856847E-1)[&rate=6.494174854236027E-4]:1.278841852219E-2)[&rate=6.494174854236027E-4]:1.373429773869E-1)[&rate=6.494174854236027E-4]:7.260602781232E-1)[&rate=6.494174854236027E-4]:3.267981561891E-3,((137[&rate=6.494174854236027E-4]:5.353995064102E-1,(133[&rate=6.494174854236027E-4]:3.431285260616E-1,134[&rate=6.494174854236027E-4]:3.129915397605E-1)[&rate=6.494174854236027E-4]:1.511750899376E-1)[&rate=6.494174854236027E-4]:9.312527465425E-1,53[&rate=6.494174854236027E-4]:6.434768655735E-1)[&rate=6.494174854236027E-4]:2.449051709328E-2)[&rate=6.494174854236027E-4]:2.840269583591E-1)[&rate=6.494174854236027E-4]:2.738970715302E-1,((59[&rate=6.494174854236027E-4]:3.806444466497E-1,(((54[&rate=6.494174854236027E-4]:2.072310013652E-1,37[&rate=6.494174854236027E-4]:2.837337336056E-1)[&rate=6.494174854236027E-4]:8.553284222448E-2,58[&rate=6.494174854236027E-4]:3.5014089277E-1)[&rate=6.494174854236027E-4]:2.424993493733E-2,(57[&rate=6.494174854236027E-4]:3.352388658475E-1,(55[&rate=6.494174854236027E-4]:2.907686049919E-1,56[&rate=6.494174854236027E-4]:2.907686049919E-1)[&rate=6.494174854236027E-4]:3.354129910689E-2)[&rate=6.494174854236027E-4]:2.275851923687E-2)[&rate=6.494174854236027E-4]:2.537930200245E-2)[&rate=6.494174854236027E-4]:1.039477747269E-1,68[&rate=6.494174854236027E-4]:4.354118935076E-1)[&rate=6.494174854236027E-4]:4.134303387205E-1)[&rate=6.494174854236027E-4]:2.549164029506E-1)[&rate=6.494174854236027E-4]:3.423092556744E-1)[&rate=6.494174854236027E-4]:2.597476660729E-2,34[&rate=6.494174854236027E-4]:6.130832105798E-2)[&rate=6.494174854236027E-4]:2.522684790069E-2);
tree STATE_30330000 [&joint=-20961.055261959173,lnP=-20961.055261959173] = [&R] ((32[&rate=6.393973484422671E-4]:5.817050064296E-4,(34[&rate=6.393973484422671E-4]:1.504392396613E-2,((((125[&rate=6.393973484422671E-4]:6.697437644324E-1,(((53[&rate=6.393973484422671E-4]:5.564596909E-1,(137[&rate=6.393973484422671E-4]:7.640545806919E-1,(133[&rate=6.393973484422671E-4]:7.035352320181E-1,134[&rate=6.393973484422671E-4]:6.733982457169E-1)[&rate=6.393973484422671E-4]:1.942345826279E-2)[&rate=6.393973484422671E-4]:6.155804975873E-1)[&rate=6.393973484422671E-4]:9.218001808551E-2,((103[&rate=6.393973484422671E-4]:6.698868945383E-1,((12[&rate=6.393973484422671E-4]:2.686382421259E-1,5[&rate=6.393973484422671E-4]:2.302820777424E-1)[&rate=6.393973484422671E-4]:2.799397298622E-1,29[&rate=6.393973484422671E-4]:6.554272870566E-1)[&rate=6.393973484422671E-4]:2.473363198105E-1)[&rate=6.393973484422671E-4]:1.554218762783E0,52[&rate=6.393973484422671E-4]:5.598119227607E-1)[&rate=6.393973484422671E-4]:9.702450753613E-2)[&rate=6.393973484422671E-4]:4.823256042816E-2,((((71[&rate=6.393973484422671E-4]:2.101437336491E-1,(79[&rate=6.393973484422671E-4]:2.16411094782E-1,82[&rate=6.393973484422671E-4]:2.24630272864E-1)[&rate=6.393973484422671E-4]:2.11298991412E-2)[&rate=6.393973484422671E-4]:5.586120417308E-2,(72[&rate=6.393973484422671E-4]:2.125266660768E-2,78[&rate=6.393973484422671E-4]:4.3170474827E-2)[&rate=6.393973484422671E-4]:2.502317232693E-1)[&rate=6.393973484422671E-4]:2.527932861956E-1,(73[&rate=6.393973484422671E-4]:5.077651564769E-1,(77[&rate=6.393973484422671E-4]:4.666996492059E-1,(80[&rate=6.393973484422671E-4]:7.407070819236E-2,81[&rate=6.393973484422671E-4]:7.407070819236E-2)[&rate=6.393973484422671E-4]:3.487933245752E-1)[&rate=6.393973484422671E-4]:3.558605521624E-2)[&rate=6.393973484422671E-4]:7.952621822573E-2)[&rate=6.393973484422671E-4]:1.5768709896E-1,((70[&rate=6.393973484422671E-4]:2.786111173015E-1,(74[&rate=6.393973484422671E-4]:3.113812072703E-1,76[&rate=6.393973484422671E-4]:3.113812072703E-1)[&rate=6.393973484422671E-4]:5.586074414612E-3)[&rate=6.393973484422671E-4]:9.009197142266E-2,75[&rate=6.393973484422671E-4]:4.070592531076E-1)[&rate=6.393973484422671E-4]:3.37919220555E-1)[&rate=6.393973484422671E-4]:6.983568543632E-1)[&rate=6.393973484422671E-4]:1.832540086799E-1)[&rate=6.393973484422671E-4]:1.735381272491E-1,((57[&rate=6.393973484422671E-4]:3.467156522958E-1,(((37[&rate=6.393973484422671E-4]:2.418181618268E-1,54[&rate=6.393973484422671E-4]:1.653154295863E-1)[&rate=6.393973484422671E-4]:2.519679638981E-3,58[&rate=6.393973484422671E-4]:2.252121584056E-1)[&rate=6.393973484422671E-4]:7.32996254941E-2,((55[&rate=6.393973484422671E-4]:1.63958266386E-1,56[&rate=6.393973484422671E-4]:1.63958266386E-1)[&rate=6.393973484422671E-4]:9.797175642436E-2,59[&rate=6.393973484422671E-4]:2.701267441219E-1)[&rate=6.393973484422671E-4]:9.259356717699E-3)[&rate=6.393973484422671E-4]:6.459731101902E-2)[&rate=6.393973484422671E-4]:1.874142522665E-1,68[&rate=6.393973484422671E-4]:4.822173362562E-1)[&rate=6.393973484422671E-4]:1.943978887584E-1)[&rate=6.393973484422671E-4]:3.187648708905E-1,((38[&rate=6.393973484422671E-4]:7.066012635081E-1,((147[&rate=6.393973484422671E-4]:7.015577630785E-1,(((99[&rate=6.393973484422671E-4]:4.995287958774E-1,96[&rate=6.393973484422671E-4]:4.640096701945E-1)[&rate=6.393973484422671E-4]:1.073028357206E-1,98[&rate=6.393973484422671E-4]:5.849737081008E-1)[&rate=6.393973484422671E-4]:9.215173879913E-2,((100[&rate=6.393973484422671E-4]:1.922899769965E-1,94[&rate=6.393973484422671E-4]:1.922899769965E-1)[&rate=6.393973484422671E-4]:1.328140384444E-1,95[&rate=6.393973484422671E-4]:4.098034689929E-1)[&rate=6.393973484422671E-4]:2.782509396557E-1)[&rate=6.393973484422671E-4]:9.547056754458E-2)[&rate=6.393973484422671E-4]:4.355165971274E-2,(((97[&rate=6.393973484422671E-4]:2.702610116356E-1,((((((((23[&rate=6.393973484422671E-4]:5.974690932469E-1,(25[&rate=6.393973484422671E-4]:4.945851684167E-1,20[&rate=6.393973484422671E-4]:4.75407086225E-1)[&rate=6.393973484422671E-4]:1.138428289399E-1)[&rate=6.393973484422671E-4]:1.496623183E-1,(11[&rate=6.393973484422671E-4]:4.032083387426E-1,140[&rate=6.393973484422671E-4]:3.840302565508E-1)[&rate=6.393973484422671E-4]:2.589915659551E-1)[&rate=6.393973484422671E-4]:4.323918068175E-1,((1[&rate=6.393973484422671E-4]:5.201073387539E-2,(21[&rate=6.393973484422671E-4]:2.578392114104E-1,28[&rate=6.393973484422671E-4]:2.824967456568E-1)[&rate=6.393973484422671E-4]:5.558153580815E-1)[&rate=6.393973484422671E-4]:9.765236747766E-2,24[&rate=6.393973484422671E-4]:9.304850191613E-1)[&rate=6.393973484422671E-4]:2.599971033128E-1)[&rate=6.393973484422671E-4]:7.467644426564E-2,102[&rate=6.393973484422671E-4]:1.035147311233E-1)[&rate=6.393973484422671E-4]:4.651349606851E-2,(((((108[&rate=6.393973484422671E-4]:3.272141773123E-1,(114[&rate=6.393973484422671E-4]:1.548076229426E-1,(107[&rate=6.393973484422671E-4]:1.198430312231E-1,109[&rate=6.393973484422671E-4]:1.390211134148E-1)[&rate=6.393973484422671E-4]:9.523856432229E-2)[&rate=6.393973484422671E-4]:1.148723077943E-1)[&rate=6.393973484422671E-4]:3.891323105183E-1,(115[&rate=6.393973484422671E-4]:2.543881609875E-1,(13[&rate=6.393973484422671E-4]:1.943170702132E-1,19[&rate=6.393973484422671E-4]:2.326732345969E-1)[&rate=6.393973484422671E-4]:1.422628715962E-1)[&rate=6.393973484422671E-4]:4.044240802676E-1)[&rate=6.393973484422671E-4]:1.862757475146E-1,((116[&rate=6.393973484422671E-4]:5.129325921877E-1,(((139[&rate=6.393973484422671E-4]:2.006331883597E-1,111[&rate=6.393973484422671E-4]:2.529072260632E-2)[&rate=6.393973484422671E-4]:1.411625126309E-1,104[&rate=6.393973484422671E-4]:1.500148790729E-1)[&rate=6.393973484422671E-4]:3.233619378941E-1,106[&rate=6.393973484422671E-4]:4.73376816967E-1)[&rate=6.393973484422671E-4]:9.982974782355E-2)[&rate=6.393973484422671E-4]:1.315860914705E-1,(148[&rate=6.393973484422671E-4]:2.709470241086E-1,143[&rate=6.393973484422671E-4]:2.682072980812E-1)[&rate=6.393973484422671E-4]:4.119278239333E-1)[&rate=6.393973484422671E-4]:2.005693051116E-1)[&rate=6.393973484422671E-4]:1.0750480056E-1,(((4[&rate=6.393973484422671E-4]:4.036550074466E-1,30[&rate=6.393973484422671E-4]:5.762577471727E-1)[&rate=6.393973484422671E-4]:3.451998974188E-1,(((14[&rate=6.393973484422671E-4]:5.226182811069E-1,17[&rate=6.393973484422671E-4]:5.609744454906E-1)[&rate=6.393973484422671E-4]:2.032544676787E-1,(117[&rate=6.393973484422671E-4]:2.716507432937E-1,9[&rate=6.393973484422671E-4]:2.60691839184E-1)[&rate=6.393973484422671E-4]:4.569617315195E-1)[&rate=6.393973484422671E-4]:7.399145720987E-3,(112[&rate=6.393973484422671E-4]:2.667290741815E-1,113[&rate=6.393973484422671E-4]:2.667290741815E-1)[&rate=6.393973484422671E-4]:4.665428203251E-1)[&rate=6.393973484422671E-4]:7.3117256934E-2)[&rate=6.393973484422671E-4]:5.794886635653E-2,(105[&rate=6.393973484422671E-4]:5.535384629763E-1,110[&rate=6.393973484422671E-4]:5.754562711954E-1)[&rate=6.393973484422671E-4]:2.83402294547E-1)[&rate=6.393973484422671E-4]:1.704465523545E-1)[&rate=6.393973484422671E-4]:7.141488742026E-2,((144[&rate=6.393973484422671E-4]:4.26925227412E-1,(141[&rate=6.393973484422671E-4]:9.137540799375E-2,145[&rate=6.393973484422671E-4]:9.411513402134E-2)[&rate=6.393973484422671E-4]:3.382895454456E-1)[&rate=6.393973484422671E-4]:5.49231566837E-2,142[&rate=6.393973484422671E-4]:4.873278361506E-1)[&rate=6.393973484422671E-4]:7.914743611475E-1)[&rate=6.393973484422671E-4]:1.178013723595E-1)[&rate=6.393973484422671E-4]:2.438119394856E-1,(((15[&rate=6.393973484422671E-4]:4.062785603379E-1,10[&rate=6.393973484422671E-4]:3.679223959545E-1)[&rate=6.393973484422671E-4]:2.222516509899E-1,6[&rate=6.393973484422671E-4]:5.7373569078E-1)[&rate=6.393973484422671E-4]:1.487288569436E-1,((18[&rate=6.393973484422671E-4]:5.133709115409E-1,3[&rate=6.393973484422671E-4]:3.983024183903E-1)[&rate=6.393973484422671E-4]:5.287595411289E-2,(((89[&rate=6.393973484422671E-4]:4.509544535703E-2,88[&rate=6.393973484422671E-4]:3.139681522001E-2)[&rate=6.393973484422671E-4]:1.135766584502E-1,87[&rate=6.393973484422671E-4]:1.449734736702E-1)[&rate=6.393973484422671E-4]:8.609039787587E-3,((92[&rate=6.393973484422671E-4]:3.582164346089E-2,(91[&rate=6.393973484422671E-4]:1.156568724752E-2,90[&rate=6.393973484422671E-4]:1.156568724752E-2)[&rate=6.393973484422671E-4]:2.425595621337E-2)[&rate=6.393973484422671E-4]:9.894480623391E-2,(((84[&rate=6.393973484422671E-4]:3.888910823843E-3,93[&rate=6.393973484422671E-4]:1.758754096086E-2)[&rate=6.393973484422671E-4]:2.831643187288E-2,(86[&rate=6.393973484422671E-4]:1.414840547397E-2,83[&rate=6.393973484422671E-4]:1.414840547397E-2)[&rate=6.393973484422671E-4]:1.805693722275E-2)[&rate=6.393973484422671E-4]:3.031060876295E-2,85[&rate=6.393973484422671E-4]:6.251595145967E-2)[&rate=6.393973484422671E-4]:5.855186809812E-2)[&rate=6.393973484422671E-4]:3.251469389998E-2)[&rate=6.393973484422671E-4]:8.373218864426E-1)[&rate=6.393973484422671E-4]:2.192313806999E-1)[&rate=6.393973484422671E-4]:7.20690687447E-1)[&rate=6.393973484422671E-4]:1.555527781165E-1,101[&rate=6.393973484422671E-4]:5.439134927391E-1)[&rate=6.393973484422671E-4]:9.646300511077E-2,(2[&rate=6.393973484422671E-4]:8.018546336132E-1,(((26[&rate=6.393973484422671E-4]:3.901483982788E-1,(7[&rate=6.393973484422671E-4]:7.226250955621E-2,8[&rate=6.393973484422671E-4]:7.226250955621E-2)[&rate=6.393973484422671E-4]:2.110365736541E-1)[&rate=6.393973484422671E-4]:2.076072301603E-1,31[&rate=6.393973484422671E-4]:6.415912448776E-1)[&rate=6.393973484422671E-4]:1.10310701743E-1,(22[&rate=6.393973484422671E-4]:5.411546051584E-1,27[&rate=6.393973484422671E-4]:5.575929613227E-1)[&rate=6.393973484422671E-4]:1.559528209141E-1)[&rate=6.393973484422671E-4]:2.773499472667E-1)[&rate=6.393973484422671E-4]:8.220835080722E-1)[&rate=6.393973484422671E-4]:6.740869241457E-1)[&rate=6.393973484422671E-4]:1.650203951663E-1,(39[&rate=6.393973484422671E-4]:5.038924835386E-1,(16[&rate=6.393973484422671E-4]:2.476762824602E0,146[&rate=6.393973484422671E-4]:5.114884777199E-1)[&rate=6.393973484422671E-4]:1.126225850536E-1)[&rate=6.393973484422671E-4]:2.427174629572E-3)[&rate=6.393973484422671E-4]:1.026365489951E-1,40[&rate=6.393973484422671E-4]:6.089562071632E-1)[&rate=6.393973484422671E-4]:7.877616644768E-2)[&rate=6.393973484422671E-4]:8.717490082626E-2)[&rate=6.393973484422671E-4]:1.692983825824E-1,(((((45[&rate=6.393973484422671E-4]:6.058629126203E-1,(44[&rate=6.393973484422671E-4]:6.066029179262E-1,((51[&rate=6.393973484422671E-4]:3.99094375604E-1,(49[&rate=6.393973484422671E-4]:2.467984950022E-1,50[&rate=6.393973484422671E-4]:2.467984950022E-1)[&rate=6.393973484422671E-4]:1.468313997276E-1)[&rate=6.393973484422671E-4]:1.13324418835E-1,(47[&rate=6.393973484422671E-4]:5.299445279947E-1,((48[&rate=6.393973484422671E-4]:3.592194363466E-1,(42[&rate=6.393973484422671E-4]:2.523073434147E-1,41[&rate=6.393973484422671E-4]:2.468428625405E-1)[&rate=6.393973484422671E-4]:6.866072681164E-2)[&rate=6.393973484422671E-4]:1.2733191513E-1,(43[&rate=6.393973484422671E-4]:4.863579981821E-1,46[&rate=6.393973484422671E-4]:4.863579981821E-1)[&rate=6.393973484422671E-4]:1.112231504294E-2)[&rate=6.393973484422671E-4]:3.246421476971E-2)[&rate=6.393973484422671E-4]:9.796670815762E-3)[&rate=6.393973484422671E-4]:7.232619998998E-2)[&rate=6.393973484422671E-4]:1.992235131206E-3)[&rate=6.393973484422671E-4]:8.528363513361E-2,(128[&rate=6.393973484422671E-4]:1.253094411193E0,(((118[&rate=6.393973484422671E-4]:5.910056999372E-1,69[&rate=6.393973484422671E-4]:6.019646040468E-1)[&rate=6.393973484422671E-4]:2.113520545009E-2,((132[&rate=6.393973484422671E-4]:2.427636217777E-1,129[&rate=6.393973484422671E-4]:2.400238957504E-1)[&rate=6.393973484422671E-4]:4.112841774183E-3,(131[&rate=6.393973484422671E-4]:1.078771045031E-1,130[&rate=6.393973484422671E-4]:1.051373784757E-1)[&rate=6.393973484422671E-4]:1.389993590489E-1)[&rate=6.393973484422671E-4]:2.310178664928E-1)[&rate=6.393973484422671E-4]:6.822695786886E-1,((((64[&rate=6.393973484422671E-4]:7.432481134718E-2,62[&rate=6.393973484422671E-4]:1.154207017582E-1)[&rate=6.393973484422671E-4]:1.249989058632E-1,60[&rate=6.393973484422671E-4]:4.863878570368E-2)[&rate=6.393973484422671E-4]:2.200848717468E-1,65[&rate=6.393973484422671E-4]:2.687236574505E-1)[&rate=6.393973484422671E-4]:2.141051699898E-1,(63[&rate=6.393973484422671E-4]:6.180757792014E-2,61[&rate=6.393973484422671E-4]:1.029034683312E-1)[&rate=6.393973484422671E-4]:5.717061810269E-1)[&rate=6.393973484422671E-4]:6.198008347178E-1)[&rate=6.393973484422671E-4]:9.840995451401E-2)[&rate=6.393973484422671E-4]:2.114483488527E-1)[&rate=6.393973484422671E-4]:2.234093750528E-2,(121[&rate=6.393973484422671E-4]:1.753767235814E0,127[&rate=6.393973484422671E-4]:2.194863126225E0)[&rate=6.393973484422671E-4]:3.303767357091E-1)[&rate=6.393973484422671E-4]:4.514405516921E-2,36[&rate=6.393973484422671E-4]:4.983597189781E-2)[&rate=6.393973484422671E-4]:1.518143777268E-3,35[&rate=6.393973484422671E-4]:4.778773209325E-3)[&rate=6.393973484422671E-4]:2.687554263657E-1)[&rate=6.393973484422671E-4]:1.741252585579E-1)[&rate=6.393973484422671E-4]:6.085658478761E-2,((((123[&rate=6.393973484422671E-4]:1.275052695454E-1,124[&rate=6.393973484422671E-4]:1.247730291083E-1)[&rate=6.393973484422671E-4]:3.645617156663E-2,122[&rate=6.393973484422671E-4]:1.63961441112E-1)[&rate=6.393973484422671E-4]:4.766528157533E-1,67[&rate=6.393973484422671E-4]:1.393417065247E-1)[&rate=6.393973484422671E-4]:2.398585441657E-1,(66[&rate=6.393973484422671E-4]:6.188131290593E-2,(126[&rate=6.393973484422671E-4]:1.085050834986E0,((135[&rate=6.393973484422671E-4]:6.327011639985E-1,((138[&rate=6.393973484422671E-4]:1.768110733677E-1,136[&rate=6.393973484422671E-4]:4.530422405251E-2)[&rate=6.393973484422671E-4]:3.248578685234E-1,120[&rate=6.393973484422671E-4]:5.537237364116E-1)[&rate=6.393973484422671E-4]:3.310322221075E-1)[&rate=6.393973484422671E-4]:1.727824456576E-2,119[&rate=6.393973484422671E-4]:9.979246140437E-1)[&rate=6.393973484422671E-4]:8.728287435864E-1)[&rate=6.393973484422671E-4]:2.240046676046E-1)[&rate=6.393973484422671E-4]:3.173189377844E-1)[&rate=6.393973484422671E-4]:1.293157922301E-1)[&rate=6.393973484422671E-4]:3.695415796757E-1)[&rate=6.393973484422671E-4]:7.455589259382E-3)[&rate=6.393973484422671E-4]:1.266445717272E-2,33[&rate=6.393973484422671E-4]:1.872561423386E-2);
tree STATE_30420000 [&joint=-20963.228005036584,lnP=-20963.228005036584] = [&R] (((((((57[&rate=5.704923634797071E-4]:4.265777552173E-1,(37[&rate=5.704923634797071E-4]:4.019008258533E-1,(58[&rate=5.704923634797071E-4]:3.806055140474E-1,((59[&rate=5.704923634797071E-4]:2.350723372068E-1,54[&rate=5.704923634797071E-4]:1.968209710866E-1)[&rate=5.704923634797071E-4]:9.46359948438E-2,(55[&rate=5.704923634797071E-4]:2.794546317433E-1,56[&rate=5.704923634797071E-4]:2.794546317433E-1)[&rate=5.704923634797071E-4]:4.205697899573E-2)[&rate=5.704923634797071E-4]:3.17714989366E-2)[&rate=5.704923634797071E-4]:2.169628745874E-3)[&rate=5.704923634797071E-4]:6.019605504708E-2)[&rate=5.704923634797071E-4]:1.682933884012E-1,68[&rate=5.704923634797071E-4]:5.429585753125E-1)[&rate=5.704923634797071E-4]:3.314023783499E-1,(125[&rate=5.704923634797071E-4]:8.021998150721E-1,((53[&rate=5.704923634797071E-4]:8.048067245926E-1,(((((78[&rate=5.704923634797071E-4]:1.142200207514E-1,72[&rate=5.704923634797071E-4]:9.230221253205E-2)[&rate=5.704923634797071E-4]:3.180225338906E-2,(79[&rate=5.704923634797071E-4]:9.218281094519E-2,82[&rate=5.704923634797071E-4]:1.004019890273E-1)[&rate=5.704923634797071E-4]:5.383946319524E-2)[&rate=5.704923634797071E-4]:2.697798115091E-1,(80[&rate=5.704923634797071E-4]:1.031087553854E-1,81[&rate=5.704923634797071E-4]:1.031087553854E-1)[&rate=5.704923634797071E-4]:3.044741521818E-1)[&rate=5.704923634797071E-4]:3.537227947727E-2,(77[&rate=5.704923634797071E-4]:4.640737787694E-1,(73[&rate=5.704923634797071E-4]:3.607049990906E-1,71[&rate=5.704923634797071E-4]:2.922118484057E-1)[&rate=5.704923634797071E-4]:1.088482317336E-1)[&rate=5.704923634797071E-4]:2.271702471347E-2)[&rate=5.704923634797071E-4]:4.23359417579E-1,(((70[&rate=5.704923634797071E-4]:3.961910168678E-1,76[&rate=5.704923634797071E-4]:4.345471812513E-1)[&rate=5.704923634797071E-4]:2.981101565503E-3,74[&rate=5.704923634797071E-4]:4.375282828168E-1)[&rate=5.704923634797071E-4]:9.68637183649E-2,75[&rate=5.704923634797071E-4]:5.343920011817E-1)[&rate=5.704923634797071E-4]:3.81237671935E-1)[&rate=5.704923634797071E-4]:6.356401100881E-1)[&rate=5.704923634797071E-4]:6.723914169764E-2,(52[&rate=5.704923634797071E-4]:5.402506055069E-1,(((134[&rate=5.704923634797071E-4]:1.640136689786E-1,137[&rate=5.704923634797071E-4]:2.352465456908E-1)[&rate=5.704923634797071E-4]:2.857534457739E-1,133[&rate=5.704923634797071E-4]:4.799041010537E-1)[&rate=5.704923634797071E-4]:4.36118968236E-1,(103[&rate=5.704923634797071E-4]:5.222284778305E-1,((12[&rate=5.704923634797071E-4]:1.693108660537E-1,5[&rate=5.704923634797071E-4]:1.309547016702E-1)[&rate=5.704923634797071E-4]:3.204925802919E-1,29[&rate=5.704923634797071E-4]:5.966527614141E-1)[&rate=5.704923634797071E-4]:1.584524287452E-1)[&rate=5.704923634797071E-4]:1.284205550363E0)[&rate=5.704923634797071E-4]:3.981103118741E-1)[&rate=5.704923634797071E-4]:3.399919820947E-1)[&rate=5.704923634797071E-4]:1.405364624431E-1)[&rate=5.704923634797071E-4]:2.38827805257E-1)[&rate=5.704923634797071E-4]:3.436618460364E-1,((126[&rate=5.704923634797071E-4]:1.21712879296E0,((120[&rate=5.704923634797071E-4]:9.698346192602E-1,((138[&rate=5.704923634797071E-4]:2.306307180133E-1,136[&rate=5.704923634797071E-4]:9.912386869808E-2)[&rate=5.704923634797071E-4]:5.419690509047E-1,135[&rate=5.704923634797071E-4]:5.725997689179E-1)[&rate=5.704923634797071E-4]:1.451800558217E-1)[&rate=5.704923634797071E-4]:1.27093399157E-2,119[&rate=5.704923634797071E-4]:1.078434370135E0)[&rate=5.704923634797071E-4]:9.243969454692E-1)[&rate=5.704923634797071E-4]:3.501688983802E-1,((((123[&rate=5.704923634797071E-4]:1.527897356405E-1,124[&rate=5.704923634797071E-4]:1.500574952034E-1)[&rate=5.704923634797071E-4]:1.439816925409E-1,122[&rate=5.704923634797071E-4]:2.967714281814E-1)[&rate=5.704923634797071E-4]:3.950132015726E-1,67[&rate=5.704923634797071E-4]:1.905120794133E-1)[&rate=5.704923634797071E-4]:9.812480897041E-2,66[&rate=5.704923634797071E-4]:2.886368883838E-1)[&rate=5.704923634797071E-4]:3.148661327161E-2)[&rate=5.704923634797071E-4]:3.501786602711E-1)[&rate=5.704923634797071E-4]:1.730482178239E-1,((38[&rate=5.704923634797071E-4]:9.024056787393E-1,((((147[&rate=5.704923634797071E-4]:5.202005490568E-1,40[&rate=5.704923634797071E-4]:4.628234998764E-1)[&rate=5.704923634797071E-4]:7.618962409653E-3,((((((((92[&rate=5.704923634797071E-4]:5.508267626558E-2,(91[&rate=5.704923634797071E-4]:3.833838701624E-2,90[&rate=5.704923634797071E-4]:3.833838701624E-2)[&rate=5.704923634797071E-4]:1.674428924934E-2)[&rate=5.704923634797071E-4]:7.175375244621E-2,((83[&rate=5.704923634797071E-4]:7.23611674011E-2,86[&rate=5.704923634797071E-4]:7.23611674011E-2)[&rate=5.704923634797071E-4]:2.648466341517E-2,(85[&rate=5.704923634797071E-4]:7.878440831511E-2,(93[&rate=5.704923634797071E-4]:8.670064522642E-2,84[&rate=5.704923634797071E-4]:7.30020150894E-2)[&rate=5.704923634797071E-4]:5.782393225706E-3)[&rate=5.704923634797071E-4]:2.006142250116E-2)[&rate=5.704923634797071E-4]:1.429196775851E-2)[&rate=5.704923634797071E-4]:3.069084187522E-2,((89[&rate=5.704923634797071E-4]:9.721402872309E-2,88[&rate=5.704923634797071E-4]:8.351539858608E-2)[&rate=5.704923634797071E-4]:4.08921965637E-2,87[&rate=5.704923634797071E-4]:1.244075951498E-1)[&rate=5.704923634797071E-4]:1.942104530022E-2)[&rate=5.704923634797071E-4]:9.891261011012E-1,(3[&rate=5.704923634797071E-4]:5.618927655351E-1,((18[&rate=5.704923634797071E-4]:5.043075338477E-1,(15[&rate=5.704923634797071E-4]:3.519808848443E-1,10[&rate=5.704923634797071E-4]:3.136247204608E-1)[&rate=5.704923634797071E-4]:1.441074709211E-1)[&rate=5.704923634797071E-4]:8.015529677825E-3,6[&rate=5.704923634797071E-4]:4.493093648954E-1)[&rate=5.704923634797071E-4]:1.646381951602E-1)[&rate=5.704923634797071E-4]:3.1335948619E-2)[&rate=5.704923634797071E-4]:8.148551261543E-1,(((((115[&rate=5.704923634797071E-4]:5.483072382072E-1,(13[&rate=5.704923634797071E-4]:5.231186792015E-1,19[&rate=5.704923634797071E-4]:5.614748435852E-1)[&rate=5.704923634797071E-4]:1.073803398275E-1)[&rate=5.704923634797071E-4]:1.611853744667E-1,(((114[&rate=5.704923634797071E-4]:1.351427630998E-1,109[&rate=5.704923634797071E-4]:2.145948178943E-1)[&rate=5.704923634797071E-4]:2.587544401044E-1,107[&rate=5.704923634797071E-4]:4.541711758069E-1)[&rate=5.704923634797071E-4]:1.834861025519E-1,108[&rate=5.704923634797071E-4]:6.349175523314E-1)[&rate=5.704923634797071E-4]:1.321093069178E-1)[&rate=5.704923634797071E-4]:2.511649850738E-1,(((148[&rate=5.704923634797071E-4]:1.779676879018E-1,143[&rate=5.704923634797071E-4]:1.752279618745E-1)[&rate=5.704923634797071E-4]:3.66801195943E-1,(((139[&rate=5.704923634797071E-4]:4.745308432054E-1,104[&rate=5.704923634797071E-4]:2.827500212877E-1)[&rate=5.704923634797071E-4]:1.904716022045E-1,106[&rate=5.704923634797071E-4]:4.732216234922E-1)[&rate=5.704923634797071E-4]:4.375804263783E-3,111[&rate=5.704923634797071E-4]:4.940357839204E-1)[&rate=5.704923634797071E-4]:8.908926430793E-2)[&rate=5.704923634797071E-4]:6.289064314755E-2,116[&rate=5.704923634797071E-4]:5.693033626087E-1)[&rate=5.704923634797071E-4]:3.91354235139E-1)[&rate=5.704923634797071E-4]:1.685602961539E-1,((102[&rate=5.704923634797071E-4]:7.073618225939E-2,(11[&rate=5.704923634797071E-4]:5.150570835157E-1,(((20[&rate=5.704923634797071E-4]:2.038628269158E-1,25[&rate=5.704923634797071E-4]:2.230409091075E-1)[&rate=5.704923634797071E-4]:3.334167416811E-1,23[&rate=5.704923634797071E-4]:5.454987466789E-1)[&rate=5.704923634797071E-4]:9.926919896093E-3,140[&rate=5.704923634797071E-4]:4.513160775341E-1)[&rate=5.704923634797071E-4]:4.456292378988E-2)[&rate=5.704923634797071E-4]:6.214325234012E-1)[&rate=5.704923634797071E-4]:1.468904334166E-3,((1[&rate=5.704923634797071E-4]:2.106361439919E-1,(21[&rate=5.704923634797071E-4]:7.134369748112E-1,28[&rate=5.704923634797071E-4]:7.380945090577E-1)[&rate=5.704923634797071E-4]:2.588430047971E-1)[&rate=5.704923634797071E-4]:1.041185925391E-1,24[&rate=5.704923634797071E-4]:1.095576654339E0)[&rate=5.704923634797071E-4]:1.382722678707E-1)[&rate=5.704923634797071E-4]:6.523198539026E-2)[&rate=5.704923634797071E-4]:5.414994706776E-2,((((105[&rate=5.704923634797071E-4]:4.657554892175E-1,113[&rate=5.704923634797071E-4]:4.931527494913E-1)[&rate=5.704923634797071E-4]:1.480973650203E-1,(110[&rate=5.704923634797071E-4]:6.260125268081E-1,117[&rate=5.704923634797071E-4]:6.342317048904E-1)[&rate=5.704923634797071E-4]:9.758135648837E-3)[&rate=5.704923634797071E-4]:1.007196341539E-1,((14[&rate=5.704923634797071E-4]:1.631772179329E-1,17[&rate=5.704923634797071E-4]:2.015333823166E-1)[&rate=5.704923634797071E-4]:5.235105476513E-1,((9[&rate=5.704923634797071E-4]:6.206439777637E-1,(4[&rate=5.704923634797071E-4]:1.576756383692E-1,30[&rate=5.704923634797071E-4]:3.302783780952E-1)[&rate=5.704923634797071E-4]:4.136532709013E-1)[&rate=5.704923634797071E-4]:3.196391870289E-2,112[&rate=5.704923634797071E-4]:6.608270745486E-1)[&rate=5.704923634797071E-4]:2.586069103559E-2)[&rate=5.704923634797071E-4]:5.528198308127E-2)[&rate=5.704923634797071E-4]:5.138984053219E-1,(((144[&rate=5.704923634797071E-4]:3.351981465558E-1,141[&rate=5.704923634797071E-4]:3.379378725832E-1)[&rate=5.704923634797071E-4]:6.944114920728E-2,145[&rate=5.704923634797071E-4]:4.10118747818E-1)[&rate=5.704923634797071E-4]:2.170756945199E-1,142[&rate=5.704923634797071E-4]:6.27194442338E-1)[&rate=5.704923634797071E-4]:8.012764513756E-1)[&rate=5.704923634797071E-4]:9.69146780376E-3)[&rate=5.704923634797071E-4]:2.192365472841E-1)[&rate=5.704923634797071E-4]:2.580722991853E-1,101[&rate=5.704923634797071E-4]:6.63416413466E-1)[&rate=5.704923634797071E-4]:6.905312923192E-1,(((31[&rate=5.704923634797071E-4]:5.876620223694E-1,(22[&rate=5.704923634797071E-4]:3.349671742709E-1,27[&rate=5.704923634797071E-4]:3.514055304352E-1)[&rate=5.704923634797071E-4]:1.979003275504E-1)[&rate=5.704923634797071E-4]:1.172859833876E-1,(26[&rate=5.704923634797071E-4]:5.668815128679E-1,(7[&rate=5.704923634797071E-4]:2.103540405387E-1,8[&rate=5.704923634797071E-4]:2.103540405387E-1)[&rate=5.704923634797071E-4]:2.496781572607E-1)[&rate=5.704923634797071E-4]:9.423087645062E-2)[&rate=5.704923634797071E-4]:1.388021634345E-1,2[&rate=5.704923634797071E-4]:6.163529089174E-1)[&rate=5.704923634797071E-4]:1.721156440703E0)[&rate=5.704923634797071E-4]:5.759701819005E-2,(146[&rate=5.704923634797071E-4]:5.515852043535E-1,39[&rate=5.704923634797071E-4]:4.313666251186E-1)[&rate=5.704923634797071E-4]:7.013939862881E-3)[&rate=5.704923634797071E-4]:3.206189730464E-2)[&rate=5.704923634797071E-4]:2.832591264506E-1,16[&rate=5.704923634797071E-4]:2.839194514854E0)[&rate=5.704923634797071E-4]:1.912356063025E-1,(((95[&rate=5.704923634797071E-4]:6.482102523651E-1,(100[&rate=5.704923634797071E-4]:5.367007327133E-1,94[&rate=5.704923634797071E-4]:5.367007327133E-1)[&rate=5.704923634797071E-4]:2.681006609971E-2)[&rate=5.704923634797071E-4]:9.518974520829E-2,(98[&rate=5.704923634797071E-4]:7.254039056719E-1,(99[&rate=5.704923634797071E-4]:7.002806621329E-1,96[&rate=5.704923634797071E-4]:6.6476153645E-1)[&rate=5.704923634797071E-4]:4.698116703623E-2)[&rate=5.704923634797071E-4]:7.06713015275E-3)[&rate=5.704923634797071E-4]:1.382748527518E-2,97[&rate=5.704923634797071E-4]:5.468449691873E-1)[&rate=5.704923634797071E-4]:3.270539744857E-1)[&rate=5.704923634797071E-4]:2.577449462914E-2)[&rate=5.704923634797071E-4]:4.765344896892E-1,(((((((((60[&rate=5.704923634797071E-4]:1.393469486062E-1,(62[&rate=5.704923634797071E-4]:1.116208193459E-1,64[&rate=5.704923634797071E-4]:7.052492893481E-2)[&rate=5.704923634797071E-4]:2.195069511781E-1)[&rate=5.704923634797071E-4]:9.952335353231E-2,65[&rate=5.704923634797071E-4]:2.388703021385E-1)[&rate=5.704923634797071E-4]:2.666759800376E-1,(63[&rate=5.704923634797071E-4]:1.695782344745E-1,61[&rate=5.704923634797071E-4]:2.106741248856E-1)[&rate=5.704923634797071E-4]:4.866529792082E-1)[&rate=5.704923634797071E-4]:7.322909681658E-1,((69[&rate=5.704923634797071E-4]:6.968741183987E-1,118[&rate=5.704923634797071E-4]:6.859152142891E-1)[&rate=5.704923634797071E-4]:3.316582658544E-2,(131[&rate=5.704923634797071E-4]:3.057815027771E-1,((132[&rate=5.704923634797071E-4]:4.101542947801E-2,129[&rate=5.704923634797071E-4]:3.827570345065E-2)[&rate=5.704923634797071E-4]:1.754786874272E-1,130[&rate=5.704923634797071E-4]:2.137543908778E-1)[&rate=5.704923634797071E-4]:8.928738587192E-2)[&rate=5.704923634797071E-4]:2.790529627548E-1)[&rate=5.704923634797071E-4]:7.10537031385E-1)[&rate=5.704923634797071E-4]:1.498925750244E-3,128[&rate=5.704923634797071E-4]:1.291390970613E0)[&rate=5.704923634797071E-4]:3.330920333078E-1,(45[&rate=5.704923634797071E-4]:7.383246019476E-1,(((49[&rate=5.704923634797071E-4]:5.095070121858E-1,50[&rate=5.704923634797071E-4]:5.095070121858E-1)[&rate=5.704923634797071E-4]:1.270340026682E-1,((43[&rate=5.704923634797071E-4]:5.847635152742E-1,(46[&rate=5.704923634797071E-4]:5.810184907833E-1,((42[&rate=5.704923634797071E-4]:3.937231527967E-1,41[&rate=5.704923634797071E-4]:3.882586719224E-1)[&rate=5.704923634797071E-4]:1.416190436047E-2,48[&rate=5.704923634797071E-4]:4.461364232774E-1)[&rate=5.704923634797071E-4]:1.239531057575E-1)[&rate=5.704923634797071E-4]:3.745024490915E-3)[&rate=5.704923634797071E-4]:2.049294925265E-2,(47[&rate=5.704923634797071E-4]:5.027673600244E-1,44[&rate=5.704923634797071E-4]:4.973028791502E-1)[&rate=5.704923634797071E-4]:1.024891045024E-1)[&rate=5.704923634797071E-4]:6.407143557288E-2)[&rate=5.704923634797071E-4]:4.184028047919E-2,51[&rate=5.704923634797071E-4]:6.838457762075E-1)[&rate=5.704923634797071E-4]:3.535314268002E-2)[&rate=5.704923634797071E-4]:1.127621896814E-1)[&rate=5.704923634797071E-4]:1.770132938289E-1,(127[&rate=5.704923634797071E-4]:2.573308508271E0,35[&rate=5.704923634797071E-4]:6.185220599876E-3)[&rate=5.704923634797071E-4]:2.665439538617E-1)[&rate=5.704923634797071E-4]:3.312233363863E-3,121[&rate=5.704923634797071E-4]:2.402068805086E0)[&rate=5.704923634797071E-4]:6.852288841966E-3,36[&rate=5.704923634797071E-4]:3.294690391332E-1)[&rate=5.704923634797071E-4]:4.936810252455E-1)[&rate=5.704923634797071E-4]:6.67756578374E-2)[&rate=5.704923634797071E-4]:2.557693157128E-2,34[&rate=5.704923634797071E-4]:5.913612691544E-3)[&rate=5.704923634797071E-4]:2.654462991339E-2,(32[&rate=5.704923634797071E-4]:3.432692342276E-3,33[&rate=5.704923634797071E-4]:8.912144396991E-3)[&rate=5.704923634797071E-4]:7.107742043572E-3);
tree STATE_30510000 [&joint=-21017.911693612936,lnP=-21017.911693612936] = [&R] (((34[&rate=4.952398753697105E-4]:3.443453372417E-2,32[&rate=4.952398753697105E-4]:1.251672550508E-2)[&rate=4.952398753697105E-4]:1.342636735894E-1,(33[&rate=4.952398753697105E-4]:5.610078660546E-2,((((126[&rate=4.952398753697105E-4]:9.880936802087E-1,(120[&rate=4.952398753697105E-4]:8.932993224438E-1,((138[&rate=4.952398753697105E-4]:1.792772123592E-1,136[&rate=4.952398753697105E-4]:4.777036304403E-2)[&rate=4.952398753697105E-4]:4.521496632712E-1,135[&rate=4.952398753697105E-4]:4.314268756304E-1)[&rate=4.952398753697105E-4]:2.098176522929E-1)[&rate=4.952398753697105E-4]:7.846064694498E-1)[&rate=4.952398753697105E-4]:6.26602713263E-1,119[&rate=4.952398753697105E-4]:2.400398916116E0)[&rate=4.952398753697105E-4]:8.482040966759E-2,(((123[&rate=4.952398753697105E-4]:2.652316136629E-1,(124[&rate=4.952398753697105E-4]:2.451419218881E-1,122[&rate=4.952398753697105E-4]:2.478741623252E-1)[&rate=4.952398753697105E-4]:1.735745133766E-2)[&rate=4.952398753697105E-4]:5.074982123577E-1,67[&rate=4.952398753697105E-4]:2.714572756799E-1)[&rate=4.952398753697105E-4]:8.010773853466E-2,66[&rate=4.952398753697105E-4]:3.515650142145E-1)[&rate=4.952398753697105E-4]:1.007775992399E-1)[&rate=4.952398753697105E-4]:3.516083383757E-1,(((((58[&rate=4.952398753697105E-4]:3.043640685551E-1,(59[&rate=4.952398753697105E-4]:2.067425660094E-1,57[&rate=4.952398753697105E-4]:2.094748064465E-1)[&rate=4.952398753697105E-4]:7.849581948558E-2)[&rate=4.952398753697105E-4]:2.763242640771E-2,(54[&rate=4.952398753697105E-4]:2.345022056253E-1,37[&rate=4.952398753697105E-4]:3.110049378657E-1)[&rate=4.952398753697105E-4]:4.011724015714E-2)[&rate=4.952398753697105E-4]:2.891479576603E-1,(55[&rate=4.952398753697105E-4]:5.396089201016E-1,56[&rate=4.952398753697105E-4]:5.396089201016E-1)[&rate=4.952398753697105E-4]:5.42131281498E-2)[&rate=4.952398753697105E-4]:4.210160015102E-1,68[&rate=4.952398753697105E-4]:9.738544432043E-1)[&rate=4.952398753697105E-4]:3.244948507836E-1,(125[&rate=4.952398753697105E-4]:1.277494654901E0,(((((78[&rate=4.952398753697105E-4]:2.08177358796E-1,72[&rate=4.952398753697105E-4]:1.862595505767E-1)[&rate=4.952398753697105E-4]:6.239320454746E-2,(79[&rate=4.952398753697105E-4]:1.44799140681E-1,82[&rate=4.952398753697105E-4]:1.530183187631E-1)[&rate=4.952398753697105E-4]:1.257714226625E-1)[&rate=4.952398753697105E-4]:8.923710874874E-2,((73[&rate=4.952398753697105E-4]:1.582464475726E-1,71[&rate=4.952398753697105E-4]:8.975329688776E-2)[&rate=4.952398753697105E-4]:2.337108406989E-1,((80[&rate=4.952398753697105E-4]:4.123168963958E-2,81[&rate=4.952398753697105E-4]:4.123168963958E-2)[&rate=4.952398753697105E-4]:2.185595951452E-1,77[&rate=4.952398753697105E-4]:3.036269012232E-1)[&rate=4.952398753697105E-4]:8.285093499364E-2)[&rate=4.952398753697105E-4]:8.94627423152E-3)[&rate=4.952398753697105E-4]:5.043034585535E-1,(((70[&rate=4.952398753697105E-4]:2.600450112939E-1,76[&rate=4.952398753697105E-4]:2.984011756773E-1)[&rate=4.952398753697105E-4]:4.626834913496E-3,74[&rate=4.952398753697105E-4]:3.030280105908E-1)[&rate=4.952398753697105E-4]:4.233415374533E-2,75[&rate=4.952398753697105E-4]:3.453621643362E-1)[&rate=4.952398753697105E-4]:5.598448567204E-1)[&rate=4.952398753697105E-4]:7.512235878779E-1,((53[&rate=4.952398753697105E-4]:5.296728532842E-1,(52[&rate=4.952398753697105E-4]:2.217604723374E-1,(103[&rate=4.952398753697105E-4]:5.709878821704E-1,((12[&rate=4.952398753697105E-4]:2.594268748636E-1,5[&rate=4.952398753697105E-4]:2.210707104801E-1)[&rate=4.952398753697105E-4]:1.268738088755E-1,29[&rate=4.952398753697105E-4]:4.931499988076E-1)[&rate=4.952398753697105E-4]:3.107145956916E-1)[&rate=4.952398753697105E-4]:1.315066324728E0)[&rate=4.952398753697105E-4]:3.161091022582E-1)[&rate=4.952398753697105E-4]:3.755461564694E-1,(134[&rate=4.952398753697105E-4]:3.502382284534E-1,(137[&rate=4.952398753697105E-4]:4.156961810139E-1,133[&rate=4.952398753697105E-4]:3.746002906029E-1)[&rate=4.952398753697105E-4]:5.774924151652E-3)[&rate=4.952398753697105E-4]:1.306923291967E0)[&rate=4.952398753697105E-4]:4.748540568768E-3)[&rate=4.952398753697105E-4]:5.779096182402E-1)[&rate=4.952398753697105E-4]:1.875213057533E-1)[&rate=4.952398753697105E-4]:5.332229561453E-2)[&rate=4.952398753697105E-4]:1.316018895698E-1)[&rate=4.952398753697105E-4]:9.615906454377E-2)[&rate=4.952398753697105E-4]:2.559809197874E-1,((38[&rate=4.952398753697105E-4]:9.688087522818E-1,(((146[&rate=4.952398753697105E-4]:7.524704379928E-1,((147[&rate=4.952398753697105E-4]:6.209636973955E-1,(((31[&rate=4.952398753697105E-4]:5.323266106399E-1,2[&rate=4.952398753697105E-4]:3.049293503658E-1)[&rate=4.952398753697105E-4]:2.510184332166E-1,(22[&rate=4.952398753697105E-4]:3.164350774841E-1,27[&rate=4.952398753697105E-4]:3.328734336485E-1)[&rate=4.952398753697105E-4]:4.121154458243E-1)[&rate=4.952398753697105E-4]:1.580463622388E-1,((7[&rate=4.952398753697105E-4]:3.686454777056E-1,8[&rate=4.952398753697105E-4]:3.686454777056E-1)[&rate=4.952398753697105E-4]:1.783559693911E-1,26[&rate=4.952398753697105E-4]:6.538507621653E-1)[&rate=4.952398753697105E-4]:2.437050274916E-1)[&rate=4.952398753697105E-4]:1.806318305223E0)[&rate=4.952398753697105E-4]:5.117686449091E-2,(16[&rate=4.952398753697105E-4]:2.508819442755E0,40[&rate=4.952398753697105E-4]:4.233265166379E-1)[&rate=4.952398753697105E-4]:1.914369960681E-1)[&rate=4.952398753697105E-4]:1.748834605188E-2)[&rate=4.952398753697105E-4]:1.518369515557E-2,39[&rate=4.952398753697105E-4]:6.474355539135E-1)[&rate=4.952398753697105E-4]:1.54093487985E-1,((((98[&rate=4.952398753697105E-4]:7.19065533218E-1,(94[&rate=4.952398753697105E-4]:6.251222533522E-1,(95[&rate=4.952398753697105E-4]:5.257858415601E-1,100[&rate=4.952398753697105E-4]:4.410863880081E-1)[&rate=4.952398753697105E-4]:1.840358653442E-1)[&rate=4.952398753697105E-4]:2.017278806243E-2)[&rate=4.952398753697105E-4]:1.042587151871E-2,99[&rate=4.952398753697105E-4]:7.513493282339E-1)[&rate=4.952398753697105E-4]:3.262461826252E-3,(((((15[&rate=4.952398753697105E-4]:3.574431344767E-1,10[&rate=4.952398753697105E-4]:3.190869700933E-1)[&rate=4.952398753697105E-4]:1.492786936206E-1,(6[&rate=4.952398753697105E-4]:3.977614657175E-1,18[&rate=4.952398753697105E-4]:4.607751643476E-1)[&rate=4.952398753697105E-4]:5.416584183205E-2)[&rate=4.952398753697105E-4]:7.259137245191E-1,(3[&rate=4.952398753697105E-4]:3.885132758945E-1,(((88[&rate=4.952398753697105E-4]:1.319743534233E-2,89[&rate=4.952398753697105E-4]:2.689606547935E-2)[&rate=4.952398753697105E-4]:2.823373426148E-1,((84[&rate=4.952398753697105E-4]:3.503555356089E-4,93[&rate=4.952398753697105E-4]:1.404898567262E-2)[&rate=4.952398753697105E-4]:2.410606446808E-1,(92[&rate=4.952398753697105E-4]:1.341927586896E-1,(91[&rate=4.952398753697105E-4]:3.330015852519E-2,90[&rate=4.952398753697105E-4]:3.330015852519E-2)[&rate=4.952398753697105E-4]:1.008926001644E-1)[&rate=4.952398753697105E-4]:1.209168716639E-1)[&rate=4.952398753697105E-4]:5.412377774066E-2)[&rate=4.952398753697105E-4]:6.47065318789E-2,((83[&rate=4.952398753697105E-4]:1.407015593485E-1,(86[&rate=4.952398753697105E-4]:7.215886066288E-2,85[&rate=4.952398753697105E-4]:7.215886066288E-2)[&rate=4.952398753697105E-4]:6.854269868557E-2)[&rate=4.952398753697105E-4]:1.849961488057E-1,87[&rate=4.952398753697105E-4]:3.256977081541E-1)[&rate=4.952398753697105E-4]:3.454360168188E-2)[&rate=4.952398753697105E-4]:5.679979934556E-1)[&rate=4.952398753697105E-4]:7.372729616537E-1)[&rate=4.952398753697105E-4]:1.809224483656E-1,((((14[&rate=4.952398753697105E-4]:3.862104825623E-1,17[&rate=4.952398753697105E-4]:4.245666469459E-1)[&rate=4.952398753697105E-4]:4.694061405266E-1,((((113[&rate=4.952398753697105E-4]:3.800494959839E-1,112[&rate=4.952398753697105E-4]:3.800494959839E-1)[&rate=4.952398753697105E-4]:2.885794649339E-1,9[&rate=4.952398753697105E-4]:6.604097828358E-1)[&rate=4.952398753697105E-4]:2.352793047083E-3,(4[&rate=4.952398753697105E-4]:1.853828517954E-1,30[&rate=4.952398753697105E-4]:3.579855915214E-1)[&rate=4.952398753697105E-4]:4.280646555944E-1)[&rate=4.952398753697105E-4]:1.318535845368E-1,((110[&rate=4.952398753697105E-4]:3.66245229428E-1,105[&rate=4.952398753697105E-4]:3.443274212089E-1)[&rate=4.952398753697105E-4]:9.11386093184E-2,117[&rate=4.952398753697105E-4]:4.656030168287E-1)[&rate=4.952398753697105E-4]:3.399720477007E-1)[&rate=4.952398753697105E-4]:5.278128458709E-2)[&rate=4.952398753697105E-4]:3.135259336455E-1,(((148[&rate=4.952398753697105E-4]:5.032313254219E-1,143[&rate=4.952398753697105E-4]:5.004915993945E-1)[&rate=4.952398753697105E-4]:2.813611313396E-1,((((111[&rate=4.952398753697105E-4]:5.579167409401E-2,139[&rate=4.952398753697105E-4]:2.311341398474E-1)[&rate=4.952398753697105E-4]:3.167408775074E-1,104[&rate=4.952398753697105E-4]:3.56094195437E-1)[&rate=4.952398753697105E-4]:3.404656950346E-2,106[&rate=4.952398753697105E-4]:3.901407649405E-1)[&rate=4.952398753697105E-4]:2.548597593399E-1,116[&rate=4.952398753697105E-4]:5.847265516776E-1)[&rate=4.952398753697105E-4]:1.615097407001E-1)[&rate=4.952398753697105E-4]:4.988752329665E-3,(((108[&rate=4.952398753697105E-4]:1.224028203269E-1,107[&rate=4.952398753697105E-4]:1.251425463543E-1)[&rate=4.952398753697105E-4]:3.266479692065E-1,(114[&rate=4.952398753697105E-4]:2.586247255539E-1,109[&rate=4.952398753697105E-4]:3.380767803484E-1)[&rate=4.952398753697105E-4]:1.328918174041E-1)[&rate=4.952398753697105E-4]:1.89468480752E-1,(115[&rate=4.952398753697105E-4]:5.473553587202E-1,(13[&rate=4.952398753697105E-4]:4.702958219804E-1,19[&rate=4.952398753697105E-4]:5.086519863641E-1)[&rate=4.952398753697105E-4]:1.592513175617E-1)[&rate=4.952398753697105E-4]:3.362966498984E-2)[&rate=4.952398753697105E-4]:1.702400209973E-1)[&rate=4.952398753697105E-4]:3.357257312051E-1)[&rate=4.952398753697105E-4]:6.320549138489E-2,((((145[&rate=4.952398753697105E-4]:5.730442737779E-1,144[&rate=4.952398753697105E-4]:5.675648217229E-1)[&rate=4.952398753697105E-4]:1.705205785171E-2,141[&rate=4.952398753697105E-4]:5.87356605602E-1)[&rate=4.952398753697105E-4]:6.551471720516E-2,142[&rate=4.952398753697105E-4]:6.556110488348E-1)[&rate=4.952398753697105E-4]:7.425752648795E-1,(102[&rate=4.952398753697105E-4]:8.593164078442E-2,(((11[&rate=4.952398753697105E-4]:6.926936611071E-1,140[&rate=4.952398753697105E-4]:6.735155789154E-1)[&rate=4.952398753697105E-4]:1.507807714163E-1,((20[&rate=4.952398753697105E-4]:4.57824720451E-1,25[&rate=4.952398753697105E-4]:4.770028026427E-1)[&rate=4.952398753697105E-4]:2.166675719248E-1,23[&rate=4.952398753697105E-4]:6.827114704578E-1)[&rate=4.952398753697105E-4]:2.456944689148E-1)[&rate=4.952398753697105E-4]:2.935660316995E-1,((1[&rate=4.952398753697105E-4]:8.021257297371E-2,(21[&rate=4.952398753697105E-4]:5.50169372876E-1,28[&rate=4.952398753697105E-4]:5.748269071224E-1)[&rate=4.952398753697105E-4]:2.916870357142E-1)[&rate=4.952398753697105E-4]:5.195705985543E-2,24[&rate=4.952398753697105E-4]:9.129915506374E-1)[&rate=4.952398753697105E-4]:3.199393245444E-1)[&rate=4.952398753697105E-4]:1.464460121904E-2)[&rate=4.952398753697105E-4]:6.5679330464E-2)[&rate=4.952398753697105E-4]:6.764474131319E-3)[&rate=4.952398753697105E-4]:1.510729665615E-1)[&rate=4.952398753697105E-4]:4.925954850131E-1,101[&rate=4.952398753697105E-4]:7.965644448994E-1)[&rate=4.952398753697105E-4]:7.809382801111E-1)[&rate=4.952398753697105E-4]:4.996795391827E-2,(96[&rate=4.952398753697105E-4]:5.094696893807E-1,97[&rate=4.952398753697105E-4]:3.236773396539E-1)[&rate=4.952398753697105E-4]:2.595909289149E-1)[&rate=4.952398753697105E-4]:1.472225219636E-1)[&rate=4.952398753697105E-4]:2.355857213123E-1)[&rate=4.952398753697105E-4]:5.570724403442E-1,((36[&rate=4.952398753697105E-4]:4.865225227907E-1,((127[&rate=4.952398753697105E-4]:2.492977591697E0,121[&rate=4.952398753697105E-4]:2.051881701286E0)[&rate=4.952398753697105E-4]:4.57278269548E-1,35[&rate=4.952398753697105E-4]:3.831325735734E-1)[&rate=4.952398753697105E-4]:5.681460675156E-2)[&rate=4.952398753697105E-4]:2.121026715012E-1,((((((41[&rate=4.952398753697105E-4]:3.590375232654E-1,48[&rate=4.952398753697105E-4]:4.027533702599E-1)[&rate=4.952398753697105E-4]:3.164506666955E-2,42[&rate=4.952398753697105E-4]:3.961470708092E-1)[&rate=4.952398753697105E-4]:2.617102231831E-1,(43[&rate=4.952398753697105E-4]:4.089848140126E-1,46[&rate=4.952398753697105E-4]:4.089848140126E-1)[&rate=4.952398753697105E-4]:2.980528078485E-1)[&rate=4.952398753697105E-4]:5.864774006536E-2,((44[&rate=4.952398753697105E-4]:6.196392363391E-1,(50[&rate=4.952398753697105E-4]:4.924731190842E-1,49[&rate=4.952398753697105E-4]:4.924731190842E-1)[&rate=4.952398753697105E-4]:9.984371288339E-2)[&rate=4.952398753697105E-4]:6.628454617215E-3,(47[&rate=4.952398753697105E-4]:4.762249641749E-1,51[&rate=4.952398753697105E-4]:4.489025598034E-1)[&rate=4.952398753697105E-4]:1.555072076557E-1)[&rate=4.952398753697105E-4]:1.339531900959E-1)[&rate=4.952398753697105E-4]:3.592343793616E-1,45[&rate=4.952398753697105E-4]:1.116723019977E0)[&rate=4.952398753697105E-4]:1.474049994398E-1,(((62[&rate=4.952398753697105E-4]:4.08740753549E-1,(60[&rate=4.952398753697105E-4]:1.745446989599E-1,(64[&rate=4.952398753697105E-4]:2.876070427209E-1,65[&rate=4.952398753697105E-4]:1.369221112142E-1)[&rate=4.952398753697105E-4]:3.762258774569E-2)[&rate=4.952398753697105E-4]:4.241523267136E-2)[&rate=4.952398753697105E-4]:4.791871894482E-1,(63[&rate=4.952398753697105E-4]:5.469581060544E-2,61[&rate=4.952398753697105E-4]:9.579170101648E-2)[&rate=4.952398753697105E-4]:7.921362419808E-1)[&rate=4.952398753697105E-4]:1.283914008409E0,((((132[&rate=4.952398753697105E-4]:2.16771946623E-1,(129[&rate=4.952398753697105E-4]:1.736812750837E-1,130[&rate=4.952398753697105E-4]:1.736812750837E-1)[&rate=4.952398753697105E-4]:4.035094551185E-2)[&rate=4.952398753697105E-4]:3.550923063255E-2,131[&rate=4.952398753697105E-4]:2.522811772555E-1)[&rate=4.952398753697105E-4]:6.88179137399E-1,(118[&rate=4.952398753697105E-4]:7.288854727681E-1,69[&rate=4.952398753697105E-4]:7.398443768777E-1)[&rate=4.952398753697105E-4]:3.45821417229E-1)[&rate=4.952398753697105E-4]:1.043564751371E0,128[&rate=4.952398753697105E-4]:1.97854561397E0)[&rate=4.952398753697105E-4]:5.35703100389E-2)[&rate=4.952398753697105E-4]:5.408307698517E-3)[&rate=4.952398753697105E-4]:1.43292743406E-1)[&rate=4.952398753697105E-4]:2.714658942844E-1)[&rate=4.952398753697105E-4]:3.641770796206E-1);
tree STATE_30600000 [&joint=-20974.604951654423,lnP=-20974.604951654423] = [&R] (((34[&rate=5.94276770128497E-4]:1.460351497017E-2,((((126[&rate=5.94276770128497E-4]:1.007346962534E0,((119[&rate=5.94276770128497E-4]:8.201927645963E-1,120[&rate=5.94276770128497E-4]:7.243023536374E-1)[&rate=5.94276770128497E-4]:2.026952765747E-1,(135[&rate=5.94276770128497E-4]:3.147000598083E-1,(138[&rate=5.94276770128497E-4]:4.012601759702E-1,136[&rate=5.94276770128497E-4]:2.69753326655E-1)[&rate=5.94276770128497E-4]:1.134398838382E-1)[&rate=5.94276770128497E-4]:3.602427758833E-1)[&rate=5.94276770128497E-4]:7.701614440069E-1)[&rate=5.94276770128497E-4]:3.63713231858E-1,66[&rate=5.94276770128497E-4]:1.238860047071E-1)[&rate=5.94276770128497E-4]:3.159144781046E-1,(((124[&rate=5.94276770128497E-4]:3.03217663765E-2,123[&rate=5.94276770128497E-4]:3.305400681363E-2)[&rate=5.94276770128497E-4]:2.480698280388E-1,122[&rate=5.94276770128497E-4]:2.811238348525E-1)[&rate=5.94276770128497E-4]:5.66078998895E-1,67[&rate=5.94276770128497E-4]:3.459302834068E-1)[&rate=5.94276770128497E-4]:9.387019940488E-2)[&rate=5.94276770128497E-4]:3.345943729882E-1,((((36[&rate=5.94276770128497E-4]:9.899059969067E-2,35[&rate=5.94276770128497E-4]:5.241525722492E-2)[&rate=5.94276770128497E-4]:3.079237242863E-1,((121[&rate=5.94276770128497E-4]:2.122725394153E0,127[&rate=5.94276770128497E-4]:2.563821284564E0)[&rate=5.94276770128497E-4]:3.576026091371E-1,((44[&rate=5.94276770128497E-4]:7.310435567821E-1,(45[&rate=5.94276770128497E-4]:6.90496067573E-1,((51[&rate=5.94276770128497E-4]:4.928994599946E-1,47[&rate=5.94276770128497E-4]:5.202218643661E-1)[&rate=5.94276770128497E-4]:1.526803380618E-1,((50[&rate=5.94276770128497E-4]:5.181358371756E-1,49[&rate=5.94276770128497E-4]:5.181358371756E-1)[&rate=5.94276770128497E-4]:1.046266905885E-1,(43[&rate=5.94276770128497E-4]:5.436167285374E-1,(46[&rate=5.94276770128497E-4]:5.119501923417E-1,(48[&rate=5.94276770128497E-4]:3.469916106829E-1,(42[&rate=5.94276770128497E-4]:1.473923569005E-1,41[&rate=5.94276770128497E-4]:1.419278760262E-1)[&rate=5.94276770128497E-4]:1.613478876622E-1)[&rate=5.94276770128497E-4]:1.540296199103E-1)[&rate=5.94276770128497E-4]:3.166653619566E-2)[&rate=5.94276770128497E-4]:1.119326844724E-1)[&rate=5.94276770128497E-4]:1.735278941801E-2)[&rate=5.94276770128497E-4]:2.579058645653E-2)[&rate=5.94276770128497E-4]:3.7815248772E-2)[&rate=5.94276770128497E-4]:1.875198860866E-1,(128[&rate=5.94276770128497E-4]:1.392868502612E0,(((129[&rate=5.94276770128497E-4]:2.74698903722E-1,((131[&rate=5.94276770128497E-4]:1.46132975797E-1,132[&rate=5.94276770128497E-4]:1.46132975797E-1)[&rate=5.94276770128497E-4]:1.580975413954E-2,130[&rate=5.94276770128497E-4]:1.592030039092E-1)[&rate=5.94276770128497E-4]:1.154958998128E-1)[&rate=5.94276770128497E-4]:3.611835116487E-1,(69[&rate=5.94276770128497E-4]:5.459997442136E-1,118[&rate=5.94276770128497E-4]:5.350408401039E-1)[&rate=5.94276770128497E-4]:2.378278766367E-1)[&rate=5.94276770128497E-4]:6.903513389441E-1,((60[&rate=5.94276770128497E-4]:1.82013720755E-1,(62[&rate=5.94276770128497E-4]:3.597759193568E-1,(64[&rate=5.94276770128497E-4]:3.175146626796E-1,65[&rate=5.94276770128497E-4]:1.668297311729E-1)[&rate=5.94276770128497E-4]:1.165366266146E-3)[&rate=5.94276770128497E-4]:1.401862331599E-2)[&rate=5.94276770128497E-4]:2.585598833829E-1,(63[&rate=5.94276770128497E-4]:6.851269124445E-2,61[&rate=5.94276770128497E-4]:1.096085816555E-1)[&rate=5.94276770128497E-4]:5.227458444002E-1)[&rate=5.94276770128497E-4]:8.308656296291E-1)[&rate=5.94276770128497E-4]:6.937447432427E-2)[&rate=5.94276770128497E-4]:2.963589121112E-1)[&rate=5.94276770128497E-4]:1.938403145946E-1)[&rate=5.94276770128497E-4]:6.038375481371E-3)[&rate=5.94276770128497E-4]:2.560165561776E-1,(38[&rate=5.94276770128497E-4]:9.696977719971E-1,(((98[&rate=5.94276770128497E-4]:6.851481013209E-1,(99[&rate=5.94276770128497E-4]:4.510471231035E-1,96[&rate=5.94276770128497E-4]:4.155279974206E-1)[&rate=5.94276770128497E-4]:2.559589017147E-1)[&rate=5.94276770128497E-4]:2.13149289677E-1,((94[&rate=5.94276770128497E-4]:3.412749406796E-1,100[&rate=5.94276770128497E-4]:3.412749406796E-1)[&rate=5.94276770128497E-4]:9.196363603974E-2,95[&rate=5.94276770128497E-4]:5.179380302713E-1)[&rate=5.94276770128497E-4]:3.912883224753E-1)[&rate=5.94276770128497E-4]:8.777399107679E-2,((40[&rate=5.94276770128497E-4]:5.589990257595E-1,(146[&rate=5.94276770128497E-4]:6.699510875053E-1,((((((((22[&rate=5.94276770128497E-4]:2.277244587602E-1,27[&rate=5.94276770128497E-4]:2.441628149246E-1)[&rate=5.94276770128497E-4]:3.806894476401E-1,31[&rate=5.94276770128497E-4]:6.632084269484E-1)[&rate=5.94276770128497E-4]:1.378947477178E-1,((7[&rate=5.94276770128497E-4]:1.072403828822E-1,8[&rate=5.94276770128497E-4]:1.072403828822E-1)[&rate=5.94276770128497E-4]:3.704505517146E-1,26[&rate=5.94276770128497E-4]:5.845402496654E-1)[&rate=5.94276770128497E-4]:1.727273085624E-1)[&rate=5.94276770128497E-4]:1.15943997075E-1,2[&rate=5.94276770128497E-4]:6.896499114671E-1)[&rate=5.94276770128497E-4]:1.602453786647E0,16[&rate=5.94276770128497E-4]:2.420870821401E0)[&rate=5.94276770128497E-4]:7.684628025656E-2,(((((102[&rate=5.94276770128497E-4]:6.205574490768E-2,((23[&rate=5.94276770128497E-4]:3.928756699248E-1,(20[&rate=5.94276770128497E-4]:3.115617983076E-1,25[&rate=5.94276770128497E-4]:3.307398804993E-1)[&rate=5.94276770128497E-4]:7.309469353515E-2)[&rate=5.94276770128497E-4]:3.29812956031E-1,(140[&rate=5.94276770128497E-4]:4.798046859828E-1,11[&rate=5.94276770128497E-4]:4.989827681746E-1)[&rate=5.94276770128497E-4]:1.38774350932E-1)[&rate=5.94276770128497E-4]:4.900520504586E-1)[&rate=5.94276770128497E-4]:9.151809954665E-2,((1[&rate=5.94276770128497E-4]:1.094657413258E-1,(21[&rate=5.94276770128497E-4]:7.761610320639E-1,28[&rate=5.94276770128497E-4]:8.008185663103E-1)[&rate=5.94276770128497E-4]:9.494854487845E-2)[&rate=5.94276770128497E-4]:1.328718900773E-1,24[&rate=5.94276770128497E-4]:1.023159549211E0)[&rate=5.94276770128497E-4]:2.920581308593E-1)[&rate=5.94276770128497E-4]:1.553501906834E-1,(((((108[&rate=5.94276770128497E-4]:3.884396150355E-1,((114[&rate=5.94276770128497E-4]:6.674681708225E-2,109[&rate=5.94276770128497E-4]:1.461988718768E-1)[&rate=5.94276770128497E-4]:6.406583924763E-2,107[&rate=5.94276770128497E-4]:1.910866289327E-1)[&rate=5.94276770128497E-4]:2.000927121302E-1)[&rate=5.94276770128497E-4]:3.651967113672E-1,((13[&rate=5.94276770128497E-4]:4.286788352426E-1,19[&rate=5.94276770128497E-4]:4.670349996263E-1)[&rate=5.94276770128497E-4]:2.148172949665E-1,115[&rate=5.94276770128497E-4]:5.613043493873E-1)[&rate=5.94276770128497E-4]:1.347977304401E-1)[&rate=5.94276770128497E-4]:8.553321979922E-2,((148[&rate=5.94276770128497E-4]:2.139697218621E-1,143[&rate=5.94276770128497E-4]:2.112299958348E-1)[&rate=5.94276770128497E-4]:4.48337803322E-1,(((104[&rate=5.94276770128497E-4]:2.379978524694E-1,(111[&rate=5.94276770128497E-4]:2.735703389968E-2,106[&rate=5.94276770128497E-4]:1.091867773531E-2)[&rate=5.94276770128497E-4]:2.270791747341E-1)[&rate=5.94276770128497E-4]:8.366361911158E-2,139[&rate=5.94276770128497E-4]:5.134422934987E-1)[&rate=5.94276770128497E-4]:2.939940360171E-1,116[&rate=5.94276770128497E-4]:5.553815349953E-1)[&rate=5.94276770128497E-4]:6.856982580515E-2)[&rate=5.94276770128497E-4]:1.576839388261E-1)[&rate=5.94276770128497E-4]:3.6547858701E-2,(((110[&rate=5.94276770128497E-4]:4.424214635882E-1,105[&rate=5.94276770128497E-4]:4.205036553691E-1)[&rate=5.94276770128497E-4]:2.086933744027E-1,((14[&rate=5.94276770128497E-4]:4.634329150265E-1,17[&rate=5.94276770128497E-4]:5.017890794102E-1)[&rate=5.94276770128497E-4]:1.409818395829E-1,(117[&rate=5.94276770128497E-4]:4.764319494139E-1,113[&rate=5.94276770128497E-4]:4.736922233863E-1)[&rate=5.94276770128497E-4]:1.30722531223E-1)[&rate=5.94276770128497E-4]:5.217953543626E-2)[&rate=5.94276770128497E-4]:4.884085857452E-2,(9[&rate=5.94276770128497E-4]:5.120390680044E-1,(112[&rate=5.94276770128497E-4]:4.014974278129E-1,(4[&rate=5.94276770128497E-4]:7.980434723351E-2,30[&rate=5.94276770128497E-4]:2.524070869595E-1)[&rate=5.94276770128497E-4]:2.641588340042E-1)[&rate=5.94276770128497E-4]:1.187608182736E-1)[&rate=5.94276770128497E-4]:1.851769025336E-1)[&rate=5.94276770128497E-4]:1.949397905293E-1)[&rate=5.94276770128497E-4]:2.911864301283E-1,((144[&rate=5.94276770128497E-4]:3.519960581001E-1,(145[&rate=5.94276770128497E-4]:2.883984873633E-1,141[&rate=5.94276770128497E-4]:2.856587613357E-1)[&rate=5.94276770128497E-4]:6.907702279175E-2)[&rate=5.94276770128497E-4]:2.987302033916E-1,142[&rate=5.94276770128497E-4]:6.562057135466E-1)[&rate=5.94276770128497E-4]:7.079583954574E-1)[&rate=5.94276770128497E-4]:1.913352685996E-1)[&rate=5.94276770128497E-4]:1.037279149413E-1,((3[&rate=5.94276770128497E-4]:6.959082931152E-1,(((85[&rate=5.94276770128497E-4]:6.373606046063E-2,87[&rate=5.94276770128497E-4]:6.373606046063E-2)[&rate=5.94276770128497E-4]:6.52902173232E-2,(88[&rate=5.94276770128497E-4]:3.118219886138E-2,89[&rate=5.94276770128497E-4]:4.488082899839E-2)[&rate=5.94276770128497E-4]:9.784407892245E-2)[&rate=5.94276770128497E-4]:1.644981462778E-1,((92[&rate=5.94276770128497E-4]:4.504057576013E-2,(91[&rate=5.94276770128497E-4]:2.189369454865E-2,90[&rate=5.94276770128497E-4]:2.189369454865E-2)[&rate=5.94276770128497E-4]:2.314688121148E-2)[&rate=5.94276770128497E-4]:1.256319616272E-1,(83[&rate=5.94276770128497E-4]:4.50152359783E-2,(86[&rate=5.94276770128497E-4]:3.145483116403E-2,(93[&rate=5.94276770128497E-4]:2.145818983739E-2,84[&rate=5.94276770128497E-4]:7.759559700372E-3)[&rate=5.94276770128497E-4]:2.369527146366E-2)[&rate=5.94276770128497E-4]:1.356040481427E-2)[&rate=5.94276770128497E-4]:1.119586712721E-1)[&rate=5.94276770128497E-4]:1.365505168113E-1)[&rate=5.94276770128497E-4]:9.421098964507E-1)[&rate=5.94276770128497E-4]:8.191952602812E-2,(6[&rate=5.94276770128497E-4]:5.087624562693E-1,(18[&rate=5.94276770128497E-4]:5.654686089327E-1,(15[&rate=5.94276770128497E-4]:2.85223188464E-1,10[&rate=5.94276770128497E-4]:2.468670240806E-1)[&rate=5.94276770128497E-4]:2.720262423863E-1)[&rate=5.94276770128497E-4]:6.307545966788E-3)[&rate=5.94276770128497E-4]:3.211201573945E-1)[&rate=5.94276770128497E-4]:6.320844049084E-1)[&rate=5.94276770128497E-4]:4.39776381457E-1,101[&rate=5.94276770128497E-4]:8.469488794811E-1)[&rate=5.94276770128497E-4]:5.384394550535E-1)[&rate=5.94276770128497E-4]:5.548785192717E-2,97[&rate=5.94276770128497E-4]:3.966737761018E-1)[&rate=5.94276770128497E-4]:1.2033612898E-2,147[&rate=5.94276770128497E-4]:5.371226895463E-1)[&rate=5.94276770128497E-4]:6.998686790447E-2)[&rate=5.94276770128497E-4]:9.266517489065E-3)[&rate=5.94276770128497E-4]:5.462336821629E-2,39[&rate=5.94276770128497E-4]:6.136223939758E-1)[&rate=5.94276770128497E-4]:2.440336875526E-1)[&rate=5.94276770128497E-4]:1.803477013978E-1)[&rate=5.94276770128497E-4]:2.490232122071E-1)[&rate=5.94276770128497E-4]:3.494314998258E-2,((125[&rate=5.94276770128497E-4]:9.802196523722E-1,((52[&rate=5.94276770128497E-4]:7.792368569255E-1,((103[&rate=5.94276770128497E-4]:7.616447992714E-1,((12[&rate=5.94276770128497E-4]:6.511554231462E-2,5[&rate=5.94276770128497E-4]:2.675937793117E-2)[&rate=5.94276770128497E-4]:4.894610950294E-1,29[&rate=5.94276770128497E-4]:6.614259524126E-1)[&rate=5.94276770128497E-4]:3.330955591876E-1)[&rate=5.94276770128497E-4]:1.578540340464E0,(53[&rate=5.94276770128497E-4]:5.662641126115E-1,(134[&rate=5.94276770128497E-4]:4.572524357496E-1,(133[&rate=5.94276770128497E-4]:4.368355767529E-1,137[&rate=5.94276770128497E-4]:4.779314671639E-1)[&rate=5.94276770128497E-4]:5.055384529785E-2)[&rate=5.94276770128497E-4]:8.60954187529E-1)[&rate=5.94276770128497E-4]:1.014305712519E-1)[&rate=5.94276770128497E-4]:1.033454517506E-1)[&rate=5.94276770128497E-4]:4.42233594963E-3,(((77[&rate=5.94276770128497E-4]:4.21762053319E-1,(79[&rate=5.94276770128497E-4]:3.506273117216E-1,((78[&rate=5.94276770128497E-4]:7.338320079823E-2,72[&rate=5.94276770128497E-4]:5.146539257892E-2)[&rate=5.94276770128497E-4]:2.619727313645E-1,82[&rate=5.94276770128497E-4]:3.435751102448E-1)[&rate=5.94276770128497E-4]:1.52713795588E-2)[&rate=5.94276770128497E-4]:3.551830324135E-2)[&rate=5.94276770128497E-4]:5.267679641079E-2,((71[&rate=5.94276770128497E-4]:2.500632931717E-1,73[&rate=5.94276770128497E-4]:3.185564438566E-1)[&rate=5.94276770128497E-4]:4.157820964425E-2,(80[&rate=5.94276770128497E-4]:1.075425682722E-2,81[&rate=5.94276770128497E-4]:1.075425682722E-2)[&rate=5.94276770128497E-4]:3.000653281805E-1)[&rate=5.94276770128497E-4]:1.197836482837E-1)[&rate=5.94276770128497E-4]:3.374662406025E-1,((74[&rate=5.94276770128497E-4]:3.846327904677E-1,(76[&rate=5.94276770128497E-4]:3.143739545017E-1,70[&rate=5.94276770128497E-4]:2.760177901183E-1)[&rate=5.94276770128497E-4]:7.025883596597E-2)[&rate=5.94276770128497E-4]:3.965650731825E-2,75[&rate=5.94276770128497E-4]:4.24289297786E-1)[&rate=5.94276770128497E-4]:3.930952446011E-1)[&rate=5.94276770128497E-4]:7.045409877889E-1)[&rate=5.94276770128497E-4]:4.151396944696E-1)[&rate=5.94276770128497E-4]:3.441251099174E-1,((57[&rate=5.94276770128497E-4]:5.878565912173E-1,(59[&rate=5.94276770128497E-4]:5.245314877364E-1,((37[&rate=5.94276770128497E-4]:4.030504173971E-1,54[&rate=5.94276770128497E-4]:3.265476851567E-1)[&rate=5.94276770128497E-4]:1.443689950281E-3,((55[&rate=5.94276770128497E-4]:2.881825309729E-1,56[&rate=5.94276770128497E-4]:2.881825309729E-1)[&rate=5.94276770128497E-4]:4.797298854837E-2,58[&rate=5.94276770128497E-4]:3.63477923893E-1)[&rate=5.94276770128497E-4]:2.189050039429E-2)[&rate=5.94276770128497E-4]:1.582887465092E-1)[&rate=5.94276770128497E-4]:6.059286304383E-2)[&rate=5.94276770128497E-4]:3.259259424783E-1,68[&rate=5.94276770128497E-4]:8.618699653896E-1)[&rate=5.94276770128497E-4]:2.958081302332E-1)[&rate=5.94276770128497E-4]:4.134122982077E-2)[&rate=5.94276770128497E-4]:1.230961681286E-1)[&rate=5.94276770128497E-4]:1.032223578003E-1)[&rate=5.94276770128497E-4]:9.191554811279E-3,32[&rate=5.94276770128497E-4]:1.877261562365E-3)[&rate=5.94276770128497E-4]:5.407355242085E-3,33[&rate=5.94276770128497E-4]:1.276406885916E-2);
tree STATE_30690000 [&joint=-20953.12878092365,lnP=-20953.12878092365] = [&R] (33[&rate=5.997489522524405E-4]:1.910545013032E-1,((34[&rate=5.997489522524405E-4]:5.945089522611E-2,(((((((55[&rate=5.997489522524405E-4]:3.006792469371E-1,58[&rate=5.997489522524405E-4]:3.280016513088E-1)[&rate=5.997489522524405E-4]:6.869898268062E-2,((37[&rate=5.997489522524405E-4]:3.964998376531E-1,56[&rate=5.997489522524405E-4]:3.500517502213E-1)[&rate=5.997489522524405E-4]:1.252146579989E-2,(59[&rate=5.997489522524405E-4]:1.559861006169E-1,54[&rate=5.997489522524405E-4]:1.177347344967E-1)[&rate=5.997489522524405E-4]:2.147838367159E-1)[&rate=5.997489522524405E-4]:6.8050135965E-3)[&rate=5.997489522524405E-4]:2.239969319866E-2,57[&rate=5.997489522524405E-4]:4.027068845651E-1)[&rate=5.997489522524405E-4]:2.268436864414E-1,68[&rate=5.997489522524405E-4]:5.776380027004E-1)[&rate=5.997489522524405E-4]:5.963482112672E-1,(((53[&rate=5.997489522524405E-4]:6.906753507983E-1,(((134[&rate=5.997489522524405E-4]:4.986566927108E-1,133[&rate=5.997489522524405E-4]:5.28793679012E-1)[&rate=5.997489522524405E-4]:8.084196029876E-2,137[&rate=5.997489522524405E-4]:6.507315297218E-1)[&rate=5.997489522524405E-4]:3.244276277324E-1,((71[&rate=5.997489522524405E-4]:2.526942966613E-1,((((82[&rate=5.997489522524405E-4]:1.93652889373E-1,(79[&rate=5.997489522524405E-4]:1.547996529283E-1,(78[&rate=5.997489522524405E-4]:5.463882657693E-2,72[&rate=5.997489522524405E-4]:3.272101835762E-2)[&rate=5.997489522524405E-4]:1.001608263514E-1)[&rate=5.997489522524405E-4]:3.063405836264E-2)[&rate=5.997489522524405E-4]:4.210023782567E-2,77[&rate=5.997489522524405E-4]:2.631503874727E-1)[&rate=5.997489522524405E-4]:9.623018980135E-3,73[&rate=5.997489522524405E-4]:2.782528585076E-1)[&rate=5.997489522524405E-4]:3.169739173078E-2,(80[&rate=5.997489522524405E-4]:4.862096029432E-2,81[&rate=5.997489522524405E-4]:4.862096029432E-2)[&rate=5.997489522524405E-4]:2.120142214509E-1)[&rate=5.997489522524405E-4]:1.123719710776E-2)[&rate=5.997489522524405E-4]:2.28765616312E-1,((76[&rate=5.997489522524405E-4]:3.246603996235E-1,(74[&rate=5.997489522524405E-4]:3.154839825962E-1,70[&rate=5.997489522524405E-4]:2.771278182127E-1)[&rate=5.997489522524405E-4]:9.176417027366E-3)[&rate=5.997489522524405E-4]:2.014692338315E-1,75[&rate=5.997489522524405E-4]:5.26129633455E-1)[&rate=5.997489522524405E-4]:2.382343020307E-2)[&rate=5.997489522524405E-4]:3.48493765029E-1)[&rate=5.997489522524405E-4]:5.386915807234E-1)[&rate=5.997489522524405E-4]:3.30948934933E-2,((103[&rate=5.997489522524405E-4]:6.289668337682E-1,((12[&rate=5.997489522524405E-4]:1.12708838856E-1,5[&rate=5.997489522524405E-4]:7.435267447254E-2)[&rate=5.997489522524405E-4]:4.735405678941E-1,29[&rate=5.997489522524405E-4]:6.930987218186E-1)[&rate=5.997489522524405E-4]:1.687448242784E-1)[&rate=5.997489522524405E-4]:1.29476357713E0,52[&rate=5.997489522524405E-4]:2.594366763373E-1)[&rate=5.997489522524405E-4]:4.725302892657E-1)[&rate=5.997489522524405E-4]:4.804600105386E-1,125[&rate=5.997489522524405E-4]:9.93847741169E-1)[&rate=5.997489522524405E-4]:3.468051394653E-1)[&rate=5.997489522524405E-4]:1.991204285463E-1,(((35[&rate=5.997489522524405E-4]:3.211668657227E-2,((127[&rate=5.997489522524405E-4]:2.413769383644E0,121[&rate=5.997489522524405E-4]:1.972673493234E0)[&rate=5.997489522524405E-4]:1.718245458178E-1,36[&rate=5.997489522524405E-4]:6.504598425681E-2)[&rate=5.997489522524405E-4]:1.364604478122E-2)[&rate=5.997489522524405E-4]:2.08380265293E-1,((((45[&rate=5.997489522524405E-4]:5.805311155165E-1,((((46[&rate=5.997489522524405E-4]:3.630512442431E-1,((42[&rate=5.997489522524405E-4]:2.261754694303E-1,(48[&rate=5.997489522524405E-4]:1.468302805584E-1,41[&rate=5.997489522524405E-4]:1.031144335639E-1)[&rate=5.997489522524405E-4]:1.175965549922E-1)[&rate=5.997489522524405E-4]:5.843114720331E-2,43[&rate=5.997489522524405E-4]:3.337869445024E-1)[&rate=5.997489522524405E-4]:2.926429974074E-2)[&rate=5.997489522524405E-4]:1.480386702574E-1,51[&rate=5.997489522524405E-4]:4.837675101291E-1)[&rate=5.997489522524405E-4]:1.334541188143E-2,(50[&rate=5.997489522524405E-4]:2.949634059748E-1,49[&rate=5.997489522524405E-4]:2.949634059748E-1)[&rate=5.997489522524405E-4]:1.966850351614E-1)[&rate=5.997489522524405E-4]:3.397645979691E-2,47[&rate=5.997489522524405E-4]:5.584117861789E-1)[&rate=5.997489522524405E-4]:3.031605064895E-2)[&rate=5.997489522524405E-4]:5.512609796145E-2,44[&rate=5.997489522524405E-4]:6.383894539151E-1)[&rate=5.997489522524405E-4]:2.189214092263E-1,(((62[&rate=5.997489522524405E-4]:3.185855011008E-1,(64[&rate=5.997489522524405E-4]:2.143361041178E-1,60[&rate=5.997489522524405E-4]:6.36511726111E-2)[&rate=5.997489522524405E-4]:6.315350657193E-2)[&rate=5.997489522524405E-4]:8.918788560763E-3,65[&rate=5.997489522524405E-4]:1.357234677438E-1)[&rate=5.997489522524405E-4]:2.519283547705E-1,(63[&rate=5.997489522524405E-4]:7.188742238002E-2,61[&rate=5.997489522524405E-4]:1.129833127911E-1)[&rate=5.997489522524405E-4]:4.66449331641E-1)[&rate=5.997489522524405E-4]:1.188268217961E0)[&rate=5.997489522524405E-4]:3.738539029157E-2,(128[&rate=5.997489522524405E-4]:1.294737405238E0,((((129[&rate=5.997489522524405E-4]:1.368373878428E-1,(131[&rate=5.997489522524405E-4]:7.874732519778E-2,130[&rate=5.997489522524405E-4]:7.600759917042E-2)[&rate=5.997489522524405E-4]:6.082978867238E-2)[&rate=5.997489522524405E-4]:1.771845532222E-2,132[&rate=5.997489522524405E-4]:1.572955691924E-1)[&rate=5.997489522524405E-4]:5.43202180482E-1,118[&rate=5.997489522524405E-4]:8.347443250169E-1)[&rate=5.997489522524405E-4]:3.060180617485E-2,69[&rate=5.997489522524405E-4]:8.763050353014E-1)[&rate=5.997489522524405E-4]:5.691173014432E-1)[&rate=5.997489522524405E-4]:3.706228200494E-1)[&rate=5.997489522524405E-4]:1.039038498659E-1)[&rate=5.997489522524405E-4]:4.911306915569E-1,(38[&rate=5.997489522524405E-4]:8.734127194386E-1,((16[&rate=5.997489522524405E-4]:2.63356060887E0,(40[&rate=5.997489522524405E-4]:5.169061833789E-1,((147[&rate=5.997489522524405E-4]:5.019873121075E-1,(39[&rate=5.997489522524405E-4]:4.316213465639E-1,(2[&rate=5.997489522524405E-4]:6.982648309431E-1,((((7[&rate=5.997489522524405E-4]:2.272440421642E-1,8[&rate=5.997489522524405E-4]:2.272440421642E-1)[&rate=5.997489522524405E-4]:1.824608078974E-1,26[&rate=5.997489522524405E-4]:5.165541651301E-1)[&rate=5.997489522524405E-4]:1.349866655573E-1,31[&rate=5.997489522524405E-4]:6.953764471258E-1)[&rate=5.997489522524405E-4]:1.942515456924E-2,(22[&rate=5.997489522524405E-4]:3.817377934522E-1,27[&rate=5.997489522524405E-4]:3.981761496166E-1)[&rate=5.997489522524405E-4]:2.782692876948E-1)[&rate=5.997489522524405E-4]:2.108604895221E-1)[&rate=5.997489522524405E-4]:1.69008231845E0)[&rate=5.997489522524405E-4]:1.298891636328E-2)[&rate=5.997489522524405E-4]:3.648643356095E-2,(((((((141[&rate=5.997489522524405E-4]:3.893829879688E-2,(145[&rate=5.997489522524405E-4]:3.211775615594E-2,144[&rate=5.997489522524405E-4]:2.6638304101E-2)[&rate=5.997489522524405E-4]:9.560268668519E-3)[&rate=5.997489522524405E-4]:5.699135676908E-2,142[&rate=5.997489522524405E-4]:9.866938159354E-2)[&rate=5.997489522524405E-4]:1.317674481877E0,((102[&rate=5.997489522524405E-4]:5.069582449044E-2,((23[&rate=5.997489522524405E-4]:6.185015170508E-1,(20[&rate=5.997489522524405E-4]:5.484150366894E-1,25[&rate=5.997489522524405E-4]:5.675931188811E-1)[&rate=5.997489522524405E-4]:6.186730227931E-2)[&rate=5.997489522524405E-4]:2.301842645167E-1,(140[&rate=5.997489522524405E-4]:5.429029135942E-1,11[&rate=5.997489522524405E-4]:5.62080995786E-1)[&rate=5.997489522524405E-4]:2.016732789323E-1)[&rate=5.997489522524405E-4]:3.526949744296E-1)[&rate=5.997489522524405E-4]:7.040595398051E-2,(((21[&rate=5.997489522524405E-4]:7.761111141581E-1,28[&rate=5.997489522524405E-4]:8.007686484046E-1)[&rate=5.997489522524405E-4]:9.970588115525E-2,1[&rate=5.997489522524405E-4]:1.141731596969E-1)[&rate=5.997489522524405E-4]:2.706434221319E-2,24[&rate=5.997489522524405E-4]:9.220594197183E-1)[&rate=5.997489522524405E-4]:3.60686194369E-1)[&rate=5.997489522524405E-4]:4.866674253383E-2)[&rate=5.997489522524405E-4]:7.651368620794E-2,((((148[&rate=5.997489522524405E-4]:3.880341821541E-1,143[&rate=5.997489522524405E-4]:3.852944561267E-1)[&rate=5.997489522524405E-4]:3.460936866223E-1,(116[&rate=5.997489522524405E-4]:6.475530715326E-1,(((111[&rate=5.997489522524405E-4]:6.646817911255E-2,106[&rate=5.997489522524405E-4]:5.002982294818E-2)[&rate=5.997489522524405E-4]:2.782855830683E-1,104[&rate=5.997489522524405E-4]:3.283154060165E-1)[&rate=5.997489522524405E-4]:2.582911057082E-1,139[&rate=5.997489522524405E-4]:7.783873336424E-1)[&rate=5.997489522524405E-4]:1.212205324107E-1)[&rate=5.997489522524405E-4]:4.821863286005E-2)[&rate=5.997489522524405E-4]:2.328149706195E-1,((((107[&rate=5.997489522524405E-4]:5.34238153315E-1,108[&rate=5.997489522524405E-4]:5.314984272876E-1)[&rate=5.997489522524405E-4]:8.112673535297E-3,(109[&rate=5.997489522524405E-4]:4.749228311866E-1,114[&rate=5.997489522524405E-4]:3.954707763921E-1)[&rate=5.997489522524405E-4]:8.660607785538E-2)[&rate=5.997489522524405E-4]:1.985117994431E-1,(13[&rate=5.997489522524405E-4]:7.41887309602E-1,19[&rate=5.997489522524405E-4]:7.802434739857E-1)[&rate=5.997489522524405E-4]:2.089312491041E-2)[&rate=5.997489522524405E-4]:4.927630801892E-4,115[&rate=5.997489522524405E-4]:6.810814167708E-1)[&rate=5.997489522524405E-4]:2.475052582414E-1)[&rate=5.997489522524405E-4]:2.301740506835E-1,((117[&rate=5.997489522524405E-4]:7.501096095927E-1,(14[&rate=5.997489522524405E-4]:6.76879863267E-1,17[&rate=5.997489522524405E-4]:7.152360276507E-1)[&rate=5.997489522524405E-4]:7.049002029814E-2)[&rate=5.997489522524405E-4]:1.02466113885E-1,((113[&rate=5.997489522524405E-4]:7.28191041578E-1,(105[&rate=5.997489522524405E-4]:5.585457259685E-1,110[&rate=5.997489522524405E-4]:5.804635341876E-1)[&rate=5.997489522524405E-4]:1.422480553357E-1)[&rate=5.997489522524405E-4]:1.150136838062E-1,((112[&rate=5.997489522524405E-4]:5.292775410756E-1,9[&rate=5.997489522524405E-4]:5.210583629935E-1)[&rate=5.997489522524405E-4]:2.520850096943E-1,(4[&rate=5.997489522524405E-4]:2.025384166373E-1,30[&rate=5.997489522524405E-4]:3.751411563633E-1)[&rate=5.997489522524405E-4]:5.212898875573E-1)[&rate=5.997489522524405E-4]:6.184217461434E-2)[&rate=5.997489522524405E-4]:6.631272065877E-3)[&rate=5.997489522524405E-4]:3.911165090675E-1)[&rate=5.997489522524405E-4]:7.93023034347E-2)[&rate=5.997489522524405E-4]:2.116158391466E-1,((18[&rate=5.997489522524405E-4]:6.448827779857E-1,(6[&rate=5.997489522524405E-4]:5.350753575353E-1,(15[&rate=5.997489522524405E-4]:5.604157028859E-1,10[&rate=5.997489522524405E-4]:5.220595385025E-1)[&rate=5.997489522524405E-4]:2.945417519719E-2)[&rate=5.997489522524405E-4]:4.679372182027E-2)[&rate=5.997489522524405E-4]:1.637363070687E-1,(3[&rate=5.997489522524405E-4]:5.047976597835E-1,((((86[&rate=5.997489522524405E-4]:1.22409507995E-1,93[&rate=5.997489522524405E-4]:1.36108138132E-1)[&rate=5.997489522524405E-4]:4.821728701195E-2,(84[&rate=5.997489522524405E-4]:1.364346559517E-1,(83[&rate=5.997489522524405E-4]:9.978928516855E-2,85[&rate=5.997489522524405E-4]:9.978928516855E-2)[&rate=5.997489522524405E-4]:3.664537078315E-2)[&rate=5.997489522524405E-4]:3.419213905526E-2)[&rate=5.997489522524405E-4]:4.312421151907E-2,(92[&rate=5.997489522524405E-4]:3.94425531864E-2,(91[&rate=5.997489522524405E-4]:2.072546490372E-2,90[&rate=5.997489522524405E-4]:2.072546490372E-2)[&rate=5.997489522524405E-4]:1.871708828268E-2)[&rate=5.997489522524405E-4]:1.880070834766E-1)[&rate=5.997489522524405E-4]:1.732499422939E-1,((88[&rate=5.997489522524405E-4]:4.704459162858E-2,89[&rate=5.997489522524405E-4]:6.07432217656E-2)[&rate=5.997489522524405E-4]:1.658529723732E-1,87[&rate=5.997489522524405E-4]:2.128975640018E-1)[&rate=5.997489522524405E-4]:1.741033848181E-1)[&rate=5.997489522524405E-4]:6.575227383607E-1)[&rate=5.997489522524405E-4]:1.887529321203E-1)[&rate=5.997489522524405E-4]:7.616077284282E-1)[&rate=5.997489522524405E-4]:4.307385539964E-1,101[&rate=5.997489522524405E-4]:8.831571483008E-1)[&rate=5.997489522524405E-4]:5.537269268569E-1,(97[&rate=5.997489522524405E-4]:3.891589354111E-1,146[&rate=5.997489522524405E-4]:5.804157660123E-1)[&rate=5.997489522524405E-4]:3.522729386598E-3)[&rate=5.997489522524405E-4]:1.737678032418E-2)[&rate=5.997489522524405E-4]:3.580948689084E-2)[&rate=5.997489522524405E-4]:3.116149937374E-2)[&rate=5.997489522524405E-4]:2.811208448379E-1,(((94[&rate=5.997489522524405E-4]:2.612708446079E-1,100[&rate=5.997489522524405E-4]:2.612708446079E-1)[&rate=5.997489522524405E-4]:2.612775473E-1,95[&rate=5.997489522524405E-4]:6.072478454599E-1)[&rate=5.997489522524405E-4]:1.231581729545E-1,(98[&rate=5.997489522524405E-4]:6.737824653329E-1,(96[&rate=5.997489522524405E-4]:5.815687879204E-1,99[&rate=5.997489522524405E-4]:6.170879136032E-1)[&rate=5.997489522524405E-4]:7.855247522692E-2)[&rate=5.997489522524405E-4]:4.569459133279E-2)[&rate=5.997489522524405E-4]:2.381267714712E-1)[&rate=5.997489522524405E-4]:1.125302027771E-1)[&rate=5.997489522524405E-4]:4.60580370499E-1)[&rate=5.997489522524405E-4]:9.375836131938E-2)[&rate=5.997489522524405E-4]:5.973802266583E-2,((66[&rate=5.997489522524405E-4]:1.51937624932E-1,(((119[&rate=5.997489522524405E-4]:1.799910916086E0,126[&rate=5.997489522524405E-4]:1.014208393442E0)[&rate=5.997489522524405E-4]:1.773238173835E-2,(135[&rate=5.997489522524405E-4]:7.019635396501E-1,(138[&rate=5.997489522524405E-4]:1.912184462834E-1,136[&rate=5.997489522524405E-4]:5.971159696819E-2)[&rate=5.997489522524405E-4]:7.107450933667E-1)[&rate=5.997489522524405E-4]:7.677345526948E-1)[&rate=5.997489522524405E-4]:5.504100334624E-2,120[&rate=5.997489522524405E-4]:1.776793890212E0)[&rate=5.997489522524405E-4]:3.121300360902E-1)[&rate=5.997489522524405E-4]:4.939379459554E-1,(((122[&rate=5.997489522524405E-4]:2.741358864193E-1,123[&rate=5.997489522524405E-4]:2.741358864193E-1)[&rate=5.997489522524405E-4]:2.975014742999E-2,124[&rate=5.997489522524405E-4]:3.011537934121E-1)[&rate=5.997489522524405E-4]:6.969585815041E-1,67[&rate=5.997489522524405E-4]:4.995720650127E-1)[&rate=5.997489522524405E-4]:1.463035058747E-1)[&rate=5.997489522524405E-4]:2.3924845652E-1)[&rate=5.997489522524405E-4]:3.734056644881E-2)[&rate=5.997489522524405E-4]:2.240140746653E-3,32[&rate=5.997489522524405E-4]:3.977322775368E-2)[&rate=5.997489522524405E-4]:1.458018214948E-1);
tree STATE_30780000 [&joint=-20980.591619610834,lnP=-20980.591619610834] = [&R] (((32[&rate=5.481506847304118E-4]:6.970404152099E-3,34[&rate=5.481506847304118E-4]:2.888821237119E-2)[&rate=5.481506847304118E-4]:7.731254549556E-2,(((((36[&rate=5.481506847304118E-4]:1.166143134453E-2,121[&rate=5.481506847304118E-4]:2.091113486139E0)[&rate=5.481506847304118E-4]:2.547441524548E-1,127[&rate=5.481506847304118E-4]:2.786953529005E0)[&rate=5.481506847304118E-4]:3.41931797832E-2,(35[&rate=5.481506847304118E-4]:2.492523556198E-1,(((((50[&rate=5.481506847304118E-4]:5.082118689695E-1,49[&rate=5.481506847304118E-4]:5.082118689695E-1)[&rate=5.481506847304118E-4]:1.057761107167E-1,(43[&rate=5.481506847304118E-4]:6.297274304213E-1,(((48[&rate=5.481506847304118E-4]:2.120698437255E-1,42[&rate=5.481506847304118E-4]:1.738184776052E-1)[&rate=5.481506847304118E-4]:1.195783882499E-1,41[&rate=5.481506847304118E-4]:2.879323849809E-1)[&rate=5.481506847304118E-4]:2.597797983676E-1,46[&rate=5.481506847304118E-4]:6.023569920915E-1)[&rate=5.481506847304118E-4]:2.737043832985E-2)[&rate=5.481506847304118E-4]:1.704743451061E-2)[&rate=5.481506847304118E-4]:1.865194240431E-2,((47[&rate=5.481506847304118E-4]:3.868048934728E-1,51[&rate=5.481506847304118E-4]:3.594824891013E-1)[&rate=5.481506847304118E-4]:1.091251734296E-1,44[&rate=5.481506847304118E-4]:4.904655860281E-1)[&rate=5.481506847304118E-4]:1.694967404338E-1)[&rate=5.481506847304118E-4]:1.080109531667E-2,45[&rate=5.481506847304118E-4]:6.680311813415E-1)[&rate=5.481506847304118E-4]:9.133309903623E-2,(((((62[&rate=5.481506847304118E-4]:2.37360565664E-1,64[&rate=5.481506847304118E-4]:1.96264675253E-1)[&rate=5.481506847304118E-4]:2.748861322787E-2,60[&rate=5.481506847304118E-4]:7.306835697413E-2)[&rate=5.481506847304118E-4]:1.205803380751E-2,65[&rate=5.481506847304118E-4]:8.512639078164E-2)[&rate=5.481506847304118E-4]:2.734148237022E-1,(63[&rate=5.481506847304118E-4]:1.770791896933E-1,61[&rate=5.481506847304118E-4]:2.181750801044E-1)[&rate=5.481506847304118E-4]:3.321469562972E-1)[&rate=5.481506847304118E-4]:8.162395905079E-1,(((69[&rate=5.481506847304118E-4]:5.369477384849E-1,((132[&rate=5.481506847304118E-4]:1.17717058291E-1,129[&rate=5.481506847304118E-4]:1.149773322636E-1)[&rate=5.481506847304118E-4]:5.902770217494E-2,(131[&rate=5.481506847304118E-4]:1.434651088405E-1,130[&rate=5.481506847304118E-4]:1.407253828131E-1)[&rate=5.481506847304118E-4]:3.327965162542E-2)[&rate=5.481506847304118E-4]:2.149974985668E-1)[&rate=5.481506847304118E-4]:1.474088698518E-1,118[&rate=5.481506847304118E-4]:6.73397704227E-1)[&rate=5.481506847304118E-4]:6.000605490888E-1,128[&rate=5.481506847304118E-4]:1.133732225918E0)[&rate=5.481506847304118E-4]:9.31033735937E-2)[&rate=5.481506847304118E-4]:3.059248931569E-1)[&rate=5.481506847304118E-4]:2.452589862384E-1)[&rate=5.481506847304118E-4]:4.771065496992E-3)[&rate=5.481506847304118E-4]:2.673422550738E-1,(38[&rate=5.481506847304118E-4]:7.911316910909E-1,(((((((((((140[&rate=5.481506847304118E-4]:4.176961073323E-1,11[&rate=5.481506847304118E-4]:4.36874189524E-1)[&rate=5.481506847304118E-4]:3.795015882878E-1,(23[&rate=5.481506847304118E-4]:7.125846928524E-1,(25[&rate=5.481506847304118E-4]:6.762824462974E-1,20[&rate=5.481506847304118E-4]:6.571043641057E-1)[&rate=5.481506847304118E-4]:4.726115066464E-2)[&rate=5.481506847304118E-4]:1.887225918086E-1)[&rate=5.481506847304118E-4]:3.524593250679E-1,102[&rate=5.481506847304118E-4]:1.030816782222E-1)[&rate=5.481506847304118E-4]:4.294208564525E-2,((1[&rate=5.481506847304118E-4]:1.046768970959E-1,(28[&rate=5.481506847304118E-4]:7.004553362328E-1,21[&rate=5.481506847304118E-4]:6.757978019863E-1)[&rate=5.481506847304118E-4]:1.905229307261E-1)[&rate=5.481506847304118E-4]:1.586191518599E-1,24[&rate=5.481506847304118E-4]:1.044117966764E0)[&rate=5.481506847304118E-4]:2.635496327197E-1)[&rate=5.481506847304118E-4]:7.989429161377E-2,((144[&rate=5.481506847304118E-4]:2.530463170745E-1,(141[&rate=5.481506847304118E-4]:1.851829805466E-1,145[&rate=5.481506847304118E-4]:1.879227065742E-1)[&rate=5.481506847304118E-4]:7.060306255525E-2)[&rate=5.481506847304118E-4]:3.232306600115E-1,142[&rate=5.481506847304118E-4]:5.81756429141E-1)[&rate=5.481506847304118E-4]:8.90736968806E-1)[&rate=5.481506847304118E-4]:1.992645126068E-2,((((14[&rate=5.481506847304118E-4]:4.364693714091E-1,17[&rate=5.481506847304118E-4]:4.748255357928E-1)[&rate=5.481506847304118E-4]:4.621925665705E-1,(117[&rate=5.481506847304118E-4]:7.780976973596E-1,(110[&rate=5.481506847304118E-4]:5.38621243331E-1,105[&rate=5.481506847304118E-4]:5.167034351119E-1)[&rate=5.481506847304118E-4]:2.312572759464E-1)[&rate=5.481506847304118E-4]:1.233039666475E-1)[&rate=5.481506847304118E-4]:2.196144395372E-2,((((4[&rate=5.481506847304118E-4]:7.210527161071E-2,30[&rate=5.481506847304118E-4]:2.447080113367E-1)[&rate=5.481506847304118E-4]:4.091581444618E-1,9[&rate=5.481506847304118E-4]:5.305784845656E-1)[&rate=5.481506847304118E-4]:9.198494185446E-3,112[&rate=5.481506847304118E-4]:5.479961568332E-1)[&rate=5.481506847304118E-4]:7.111031397362E-2,113[&rate=5.481506847304118E-4]:6.191064708068E-1)[&rate=5.481506847304118E-4]:3.015169111265E-1)[&rate=5.481506847304118E-4]:9.070632659402E-2,(((((139[&rate=5.481506847304118E-4]:2.123727486539E-1,111[&rate=5.481506847304118E-4]:3.703028290054E-2)[&rate=5.481506847304118E-4]:2.054910660738E-1,(106[&rate=5.481506847304118E-4]:6.532332453768E-2,104[&rate=5.481506847304118E-4]:6.532332453768E-2)[&rate=5.481506847304118E-4]:1.607596682723E-1)[&rate=5.481506847304118E-4]:3.111909943391E-1,116[&rate=5.481506847304118E-4]:4.770000145463E-1)[&rate=5.481506847304118E-4]:1.733853804975E-1,(148[&rate=5.481506847304118E-4]:1.331602069447E-1,143[&rate=5.481506847304118E-4]:1.304204809174E-1)[&rate=5.481506847304118E-4]:5.555813524828E-1)[&rate=5.481506847304118E-4]:2.468660689948E-1,(115[&rate=5.481506847304118E-4]:7.552094438705E-1,((13[&rate=5.481506847304118E-4]:3.267706065085E-1,19[&rate=5.481506847304118E-4]:3.651267708922E-1)[&rate=5.481506847304118E-4]:4.243221443248E-1,(((114[&rate=5.481506847304118E-4]:2.077937553651E-1,109[&rate=5.481506847304118E-4]:2.872458101596E-1)[&rate=5.481506847304118E-4]:9.319982818816E-2,107[&rate=5.481506847304118E-4]:3.61267556156E-1)[&rate=5.481506847304118E-4]:3.863684077415E-2,108[&rate=5.481506847304118E-4]:3.971646709028E-1)[&rate=5.481506847304118E-4]:3.29270545684E-1)[&rate=5.481506847304118E-4]:8.630847385905E-2)[&rate=5.481506847304118E-4]:1.420420201682E-1)[&rate=5.481506847304118E-4]:3.188646366684E-2)[&rate=5.481506847304118E-4]:3.084874009541E-1)[&rate=5.481506847304118E-4]:5.804466549837E-2,((((((83[&rate=5.481506847304118E-4]:1.273983394329E-1,(84[&rate=5.481506847304118E-4]:1.062937302707E-1,(85[&rate=5.481506847304118E-4]:7.028024071775E-2,86[&rate=5.481506847304118E-4]:7.028024071775E-2)[&rate=5.481506847304118E-4]:3.601348955291E-2)[&rate=5.481506847304118E-4]:2.110460916223E-2)[&rate=5.481506847304118E-4]:1.041125122708E-3,93[&rate=5.481506847304118E-4]:1.421380946926E-1)[&rate=5.481506847304118E-4]:4.940022593159E-2,(92[&rate=5.481506847304118E-4]:1.443016142333E-1,(91[&rate=5.481506847304118E-4]:9.731764118046E-2,90[&rate=5.481506847304118E-4]:9.731764118046E-2)[&rate=5.481506847304118E-4]:4.698397305284E-2)[&rate=5.481506847304118E-4]:4.723670639091E-2)[&rate=5.481506847304118E-4]:9.861130352825E-2,((88[&rate=5.481506847304118E-4]:9.819389883235E-2,89[&rate=5.481506847304118E-4]:1.118925289694E-1)[&rate=5.481506847304118E-4]:8.809490192122E-2,87[&rate=5.481506847304118E-4]:1.862888007536E-1)[&rate=5.481506847304118E-4]:9.016219326188E-2)[&rate=5.481506847304118E-4]:1.201732303092E0,((15[&rate=5.481506847304118E-4]:4.320546455997E-1,10[&rate=5.481506847304118E-4]:3.936984812163E-1)[&rate=5.481506847304118E-4]:2.507983789295E-1,(6[&rate=5.481506847304118E-4]:6.029438004236E-1,18[&rate=5.481506847304118E-4]:6.659574990537E-1)[&rate=5.481506847304118E-4]:2.511470355777E-2)[&rate=5.481506847304118E-4]:3.62453560249E-1)[&rate=5.481506847304118E-4]:9.847340286577E-3,3[&rate=5.481506847304118E-4]:9.483046099965E-1)[&rate=5.481506847304118E-4]:3.528448362164E-1)[&rate=5.481506847304118E-4]:7.19314064513E-1,101[&rate=5.481506847304118E-4]:1.017723784698E0)[&rate=5.481506847304118E-4]:3.230780248981E-1,(97[&rate=5.481506847304118E-4]:2.247331625424E-1,((((22[&rate=5.481506847304118E-4]:3.070983597596E-1,27[&rate=5.481506847304118E-4]:3.23536715924E-1)[&rate=5.481506847304118E-4]:4.29039246386E-1,31[&rate=5.481506847304118E-4]:7.909321266937E-1)[&rate=5.481506847304118E-4]:4.101360641696E-2,(26[&rate=5.481506847304118E-4]:6.708292385392E-1,(7[&rate=5.481506847304118E-4]:1.546438163351E-1,8[&rate=5.481506847304118E-4]:1.546438163351E-1)[&rate=5.481506847304118E-4]:4.093361071356E-1)[&rate=5.481506847304118E-4]:1.17280878133E-1)[&rate=5.481506847304118E-4]:1.186931118351E-1,2[&rate=5.481506847304118E-4]:7.232415846717E-1)[&rate=5.481506847304118E-4]:1.529255632066E0)[&rate=5.481506847304118E-4]:7.186623669405E-2)[&rate=5.481506847304118E-4]:1.857232390863E-1,(((99[&rate=5.481506847304118E-4]:4.571060231808E-1,96[&rate=5.481506847304118E-4]:4.21586897498E-1)[&rate=5.481506847304118E-4]:1.873673799509E-1,(98[&rate=5.481506847304118E-4]:6.043683072133E-1,(95[&rate=5.481506847304118E-4]:5.515735530521E-1,(100[&rate=5.481506847304118E-4]:3.667433097513E-1,94[&rate=5.481506847304118E-4]:3.667433097513E-1)[&rate=5.481506847304118E-4]:1.001307897487E-1)[&rate=5.481506847304118E-4]:6.37237159099E-2)[&rate=5.481506847304118E-4]:1.824717242119E-2)[&rate=5.481506847304118E-4]:4.892403927515E-2,((16[&rate=5.481506847304118E-4]:2.41020606128E0,39[&rate=5.481506847304118E-4]:3.24713135163E-1)[&rate=5.481506847304118E-4]:1.922351450751E-1,40[&rate=5.481506847304118E-4]:5.169482802381E-1)[&rate=5.481506847304118E-4]:2.617593812521E-2)[&rate=5.481506847304118E-4]:1.023667132564E-2)[&rate=5.481506847304118E-4]:9.592270685269E-3,(146[&rate=5.481506847304118E-4]:5.956020433041E-1,147[&rate=5.481506847304118E-4]:5.327605132495E-1)[&rate=5.481506847304118E-4]:8.756969630504E-2)[&rate=5.481506847304118E-4]:2.964845416458E-1)[&rate=5.481506847304118E-4]:3.325994316152E-1)[&rate=5.481506847304118E-4]:9.232787219296E-2,(((59[&rate=5.481506847304118E-4]:4.86566178168E-1,(57[&rate=5.481506847304118E-4]:2.46068829569E-1,(58[&rate=5.481506847304118E-4]:2.551303237035E-1,(37[&rate=5.481506847304118E-4]:2.736063299091E-1,(54[&rate=5.481506847304118E-4]:1.867016782457E-1,(55[&rate=5.481506847304118E-4]:1.808449393257E-1,56[&rate=5.481506847304118E-4]:1.808449393257E-1)[&rate=5.481506847304118E-4]:3.591138372862E-2)[&rate=5.481506847304118E-4]:1.040191942295E-2)[&rate=5.481506847304118E-4]:6.496768544411E-4)[&rate=5.481506847304118E-4]:7.331948488499E-3)[&rate=5.481506847304118E-4]:2.432295890362E-1)[&rate=5.481506847304118E-4]:5.132909087882E-2,68[&rate=5.481506847304118E-4]:4.887149411779E-1)[&rate=5.481506847304118E-4]:5.299094834213E-1,(((53[&rate=5.481506847304118E-4]:6.528917522215E-1,(((((78[&rate=5.481506847304118E-4]:7.626379109008E-2,72[&rate=5.481506847304118E-4]:5.434598287077E-2)[&rate=5.481506847304118E-4]:1.801283257576E-1,(79[&rate=5.481506847304118E-4]:2.062706225596E-1,82[&rate=5.481506847304118E-4]:2.144898006417E-1)[&rate=5.481506847304118E-4]:5.012149428807E-2)[&rate=5.481506847304118E-4]:1.890783169471E-1,73[&rate=5.481506847304118E-4]:4.865663242056E-1)[&rate=5.481506847304118E-4]:5.860472008138E-2,((71[&rate=5.481506847304118E-4]:4.407335280016E-1,77[&rate=5.481506847304118E-4]:5.037472266318E-1)[&rate=5.481506847304118E-4]:2.452639420479E-3,(80[&rate=5.481506847304118E-4]:2.343991161599E-1,81[&rate=5.481506847304118E-4]:2.343991161599E-1)[&rate=5.481506847304118E-4]:2.27965133454E-1)[&rate=5.481506847304118E-4]:3.349172618004E-2)[&rate=5.481506847304118E-4]:1.740640474033E-1,(((70[&rate=5.481506847304118E-4]:3.797738190952E-1,74[&rate=5.481506847304118E-4]:4.181299834787E-1)[&rate=5.481506847304118E-4]:8.310516692472E-2,76[&rate=5.481506847304118E-4]:5.012351504034E-1)[&rate=5.481506847304118E-4]:7.271936442601E-2,75[&rate=5.481506847304118E-4]:5.739545148294E-1)[&rate=5.481506847304118E-4]:1.452805768609E-1)[&rate=5.481506847304118E-4]:6.801197191433E-1)[&rate=5.481506847304118E-4]:1.243820789755E-1,((52[&rate=5.481506847304118E-4]:5.700624785249E-1,((137[&rate=5.481506847304118E-4]:4.509580051829E-1,134[&rate=5.481506847304118E-4]:3.797251284707E-1)[&rate=5.481506847304118E-4]:2.457419415571E-2,133[&rate=5.481506847304118E-4]:4.344363089275E-1)[&rate=5.481506847304118E-4]:9.095089452542E-1)[&rate=5.481506847304118E-4]:6.591617793382E-2,(103[&rate=5.481506847304118E-4]:8.745973264989E-1,((12[&rate=5.481506847304118E-4]:2.919796021677E-1,5[&rate=5.481506847304118E-4]:2.536234377842E-1)[&rate=5.481506847304118E-4]:3.481830662514E-1,29[&rate=5.481506847304118E-4]:7.470119834875E-1)[&rate=5.481506847304118E-4]:3.604620553402E-1)[&rate=5.481506847304118E-4]:1.425675064521E0)[&rate=5.481506847304118E-4]:1.494918960496E-1)[&rate=5.481506847304118E-4]:4.615066297433E-1,125[&rate=5.481506847304118E-4]:1.028397947279E0)[&rate=5.481506847304118E-4]:1.568931439868E-1)[&rate=5.481506847304118E-4]:1.427897615567E-1)[&rate=5.481506847304118E-4]:3.555209081133E-1)[&rate=5.481506847304118E-4]:1.25649641311E-1,(33[&rate=5.481506847304118E-4]:2.234894309165E-2,((((123[&rate=5.481506847304118E-4]:1.404461492407E-1,124[&rate=5.481506847304118E-4]:1.377139088036E-1)[&rate=5.481506847304118E-4]:1.918338353888E-1,122[&rate=5.481506847304118E-4]:3.322799846295E-1)[&rate=5.481506847304118E-4]:8.41366993581E-1,67[&rate=5.481506847304118E-4]:6.723744278698E-1)[&rate=5.481506847304118E-4]:3.016910763153E-2,((((120[&rate=5.481506847304118E-4]:5.622747649247E-1,(135[&rate=5.481506847304118E-4]:2.663228452553E-1,(138[&rate=5.481506847304118E-4]:1.678985945071E-1,136[&rate=5.481506847304118E-4]:3.639174519185E-2)[&rate=5.481506847304118E-4]:2.984242507483E-1)[&rate=5.481506847304118E-4]:4.389712514891E-2)[&rate=5.481506847304118E-4]:1.078009903522E0,119[&rate=5.481506847304118E-4]:1.736175079406E0)[&rate=5.481506847304118E-4]:1.532060779378E-1,126[&rate=5.481506847304118E-4]:1.1036786347E0)[&rate=5.481506847304118E-4]:6.792781621826E-1,66[&rate=5.481506847304118E-4]:5.357826071974E-1)[&rate=5.481506847304118E-4]:1.66760928304E-1)[&rate=5.481506847304118E-4]:1.992574623847E-1)[&rate=5.481506847304118E-4]:1.930630999218E-1);
tree STATE_30870000 [&joint=-20947.865729156787,lnP=-20947.865729156787] = [&R] (((((125[&rate=5.687125646522531E-4]:9.25401293335E-1,(((53[&rate=5.687125646522531E-4]:6.02290448154E-1,(((80[&rate=5.687125646522531E-4]:7.861447289263E-2,81[&rate=5.687125646522531E-4]:7.861447289263E-2)[&rate=5.687125646522531E-4]:3.483270327784E-1,((73[&rate=5.687125646522531E-4]:3.451419689656E-1,(71[&rate=5.687125646522531E-4]:2.542400299127E-1,(82[&rate=5.687125646522531E-4]:1.506620669841E-1,(79[&rate=5.687125646522531E-4]:1.102021055131E-1,(72[&rate=5.687125646522531E-4]:1.807122344085E-2,78[&rate=5.687125646522531E-4]:3.998903166016E-2)[&rate=5.687125646522531E-4]:7.021307385292E-2)[&rate=5.687125646522531E-4]:3.224078338894E-2)[&rate=5.687125646522531E-4]:1.391944012847E-1)[&rate=5.687125646522531E-4]:2.240878836806E-2)[&rate=5.687125646522531E-4]:6.944171088667E-2,77[&rate=5.687125646522531E-4]:4.091042277975E-1)[&rate=5.687125646522531E-4]:6.167289431192E-2)[&rate=5.687125646522531E-4]:1.734048851192E-1,((70[&rate=5.687125646522531E-4]:4.297794091079E-1,(74[&rate=5.687125646522531E-4]:3.510713009892E-1,76[&rate=5.687125646522531E-4]:3.510713009892E-1)[&rate=5.687125646522531E-4]:1.170642725021E-1)[&rate=5.687125646522531E-4]:1.398171491519E-1,75[&rate=5.687125646522531E-4]:6.079527226432E-1)[&rate=5.687125646522531E-4]:4.170873664008E-2)[&rate=5.687125646522531E-4]:6.990920474828E-1)[&rate=5.687125646522531E-4]:1.849686207528E-2,(134[&rate=5.687125646522531E-4]:4.444089984176E-1,(133[&rate=5.687125646522531E-4]:2.492311223041E-1,137[&rate=5.687125646522531E-4]:2.903270127151E-1)[&rate=5.687125646522531E-4]:2.253148624146E-1)[&rate=5.687125646522531E-4]:9.283208224788E-1)[&rate=5.687125646522531E-4]:9.958000482634E-2,(52[&rate=5.687125646522531E-4]:5.988404274932E-1,(103[&rate=5.687125646522531E-4]:4.822380400204E-1,((12[&rate=5.687125646522531E-4]:1.851281925896E-1,5[&rate=5.687125646522531E-4]:1.467720282062E-1)[&rate=5.687125646522531E-4]:2.775727803828E-1,29[&rate=5.687125646522531E-4]:5.695502880409E-1)[&rate=5.687125646522531E-4]:1.455644643083E-1)[&rate=5.687125646522531E-4]:1.780896122034E0)[&rate=5.687125646522531E-4]:1.297236088738E-1)[&rate=5.687125646522531E-4]:4.154164919406E-1)[&rate=5.687125646522531E-4]:1.914077938558E-1,(((((55[&rate=5.687125646522531E-4]:2.642704659868E-1,56[&rate=5.687125646522531E-4]:2.642704659868E-1)[&rate=5.687125646522531E-4]:2.886111625847E-2,((54[&rate=5.687125646522531E-4]:1.636313070588E-1,58[&rate=5.687125646522531E-4]:2.210083562391E-1)[&rate=5.687125646522531E-4]:7.534051944471E-2,37[&rate=5.687125646522531E-4]:3.154745587439E-1)[&rate=5.687125646522531E-4]:2.410511093313E-2)[&rate=5.687125646522531E-4]:6.142597235962E-3,59[&rate=5.687125646522531E-4]:3.074709007928E-1)[&rate=5.687125646522531E-4]:1.80111376374E-2,57[&rate=5.687125646522531E-4]:3.282142788673E-1)[&rate=5.687125646522531E-4]:4.223583737246E-1,68[&rate=5.687125646522531E-4]:6.986600842859E-1)[&rate=5.687125646522531E-4]:2.514823362382E-1)[&rate=5.687125646522531E-4]:1.88310759329E-1,((38[&rate=5.687125646522531E-4]:6.575849891052E-1,(((((16[&rate=5.687125646522531E-4]:2.248501906238E0,(2[&rate=5.687125646522531E-4]:8.720852769635E-1,((22[&rate=5.687125646522531E-4]:6.198779096825E-1,27[&rate=5.687125646522531E-4]:6.363162658469E-1)[&rate=5.687125646522531E-4]:2.963437965307E-1,((26[&rate=5.687125646522531E-4]:7.472204670157E-1,(7[&rate=5.687125646522531E-4]:2.331504431453E-1,8[&rate=5.687125646522531E-4]:2.331504431453E-1)[&rate=5.687125646522531E-4]:4.072207088019E-1)[&rate=5.687125646522531E-4]:4.789468163208E-2,31[&rate=5.687125646522531E-4]:8.389507650862E-1)[&rate=5.687125646522531E-4]:1.32065461675E-1)[&rate=5.687125646522531E-4]:1.284663104763E-1)[&rate=5.687125646522531E-4]:1.247649505986E0)[&rate=5.687125646522531E-4]:1.856507495395E-1,39[&rate=5.687125646522531E-4]:3.486597296601E-1)[&rate=5.687125646522531E-4]:3.296262415805E-2,147[&rate=5.687125646522531E-4]:4.389994029984E-1)[&rate=5.687125646522531E-4]:6.204531342779E-2,((40[&rate=5.687125646522531E-4]:3.575474531462E-1,97[&rate=5.687125646522531E-4]:2.8650920178E-1)[&rate=5.687125646522531E-4]:7.970163844608E-2,146[&rate=5.687125646522531E-4]:5.574676708272E-1)[&rate=5.687125646522531E-4]:6.418575653653E-3)[&rate=5.687125646522531E-4]:6.638630566612E-2,(((98[&rate=5.687125646522531E-4]:5.340521722329E-1,(((((15[&rate=5.687125646522531E-4]:5.358235658818E-1,10[&rate=5.687125646522531E-4]:4.974674014983E-1)[&rate=5.687125646522531E-4]:1.702050434743E-1,6[&rate=5.687125646522531E-4]:6.512340888083E-1)[&rate=5.687125646522531E-4]:1.480890419949E-1,(((88[&rate=5.687125646522531E-4]:6.763742096859E-2,89[&rate=5.687125646522531E-4]:8.13360511056E-2)[&rate=5.687125646522531E-4]:2.905887223112E-1,((87[&rate=5.687125646522531E-4]:2.397721618272E-1,(85[&rate=5.687125646522531E-4]:1.471049994905E-1,83[&rate=5.687125646522531E-4]:1.471049994905E-1)[&rate=5.687125646522531E-4]:9.266716233669E-2)[&rate=5.687125646522531E-4]:7.955943144662E-2,(((91[&rate=5.687125646522531E-4]:3.86187040203E-2,90[&rate=5.687125646522531E-4]:3.86187040203E-2)[&rate=5.687125646522531E-4]:2.933496447822E-2,92[&rate=5.687125646522531E-4]:6.795366849852E-2)[&rate=5.687125646522531E-4]:1.060203084515E-1,((93[&rate=5.687125646522531E-4]:3.844813849601E-2,84[&rate=5.687125646522531E-4]:2.474950835899E-2)[&rate=5.687125646522531E-4]:3.256680986986E-2,86[&rate=5.687125646522531E-4]:5.731631822886E-2)[&rate=5.687125646522531E-4]:1.029590285841E-1)[&rate=5.687125646522531E-4]:1.590562464608E-1)[&rate=5.687125646522531E-4]:3.889455000595E-2)[&rate=5.687125646522531E-4]:6.226946090485E-1,(18[&rate=5.687125646522531E-4]:2.829113317691E-1,3[&rate=5.687125646522531E-4]:1.678428386185E-1)[&rate=5.687125646522531E-4]:2.733518863127E-1)[&rate=5.687125646522531E-4]:3.060736113516E-1)[&rate=5.687125646522531E-4]:5.7172482141E-1,(((((115[&rate=5.687125646522531E-4]:7.372194425085E-1,((((114[&rate=5.687125646522531E-4]:1.401172657664E-1,107[&rate=5.687125646522531E-4]:2.003912383691E-1)[&rate=5.687125646522531E-4]:2.035409209141E-1,109[&rate=5.687125646522531E-4]:4.231102414749E-1)[&rate=5.687125646522531E-4]:1.76608691892E-1,108[&rate=5.687125646522531E-4]:5.778011251478E-1)[&rate=5.687125646522531E-4]:2.093776935761E-1,(13[&rate=5.687125646522531E-4]:4.593174099055E-1,19[&rate=5.687125646522531E-4]:4.976735742891E-1)[&rate=5.687125646522531E-4]:3.525189430649E-1)[&rate=5.687125646522531E-4]:7.574870359951E-3)[&rate=5.687125646522531E-4]:2.284581499657E-2,(116[&rate=5.687125646522531E-4]:6.600088979878E-1,(((104[&rate=5.687125646522531E-4]:2.489110232908E-1,139[&rate=5.687125646522531E-4]:4.406918452086E-1)[&rate=5.687125646522531E-4]:4.788336457832E-2,(106[&rate=5.687125646522531E-4]:2.135520009909E-1,111[&rate=5.687125646522531E-4]:2.299903571552E-1)[&rate=5.687125646522531E-4]:8.324238687831E-2)[&rate=5.687125646522531E-4]:2.864784799772E-1,(148[&rate=5.687125646522531E-4]:3.032218201211E-1,143[&rate=5.687125646522531E-4]:3.004820940938E-1)[&rate=5.687125646522531E-4]:2.581332395061E-1)[&rate=5.687125646522531E-4]:1.370100027443E-1)[&rate=5.687125646522531E-4]:1.000563595172E-1)[&rate=5.687125646522531E-4]:7.924833261609E-2,((110[&rate=5.687125646522531E-4]:7.062121006788E-1,105[&rate=5.687125646522531E-4]:6.842942924597E-1)[&rate=5.687125646522531E-4]:1.091845182816E-1,((4[&rate=5.687125646522531E-4]:8.901077607226E-2,30[&rate=5.687125646522531E-4]:2.616135157983E-1)[&rate=5.687125646522531E-4]:5.092924926798E-1,(113[&rate=5.687125646522531E-4]:5.202851957845E-1,((117[&rate=5.687125646522531E-4]:2.91792474306E-1,(14[&rate=5.687125646522531E-4]:1.897108033441E-1,17[&rate=5.687125646522531E-4]:2.280669677278E-1)[&rate=5.687125646522531E-4]:9.934194493427E-2)[&rate=5.687125646522531E-4]:6.569742947747E-2,(112[&rate=5.687125646522531E-4]:2.205964292074E-1,9[&rate=5.687125646522531E-4]:2.123772511253E-1)[&rate=5.687125646522531E-4]:1.341537485485E-1)[&rate=5.687125646522531E-4]:1.655350180286E-1)[&rate=5.687125646522531E-4]:1.355523195428E-1)[&rate=5.687125646522531E-4]:1.650385556878E-1)[&rate=5.687125646522531E-4]:1.006292999279E-1)[&rate=5.687125646522531E-4]:2.716862636737E-1,(((11[&rate=5.687125646522531E-4]:6.309991870364E-1,140[&rate=5.687125646522531E-4]:6.118211048447E-1)[&rate=5.687125646522531E-4]:1.930966868337E-1,(23[&rate=5.687125646522531E-4]:6.264714409249E-1,(25[&rate=5.687125646522531E-4]:1.959802158853E-1,20[&rate=5.687125646522531E-4]:1.768021336935E-1)[&rate=5.687125646522531E-4]:4.414501291493E-1)[&rate=5.687125646522531E-4]:2.825559397944E-1)[&rate=5.687125646522531E-4]:3.122780002953E-1,(102[&rate=5.687125646522531E-4]:5.641238198622E-2,(24[&rate=5.687125646522531E-4]:9.767615509599E-1,(1[&rate=5.687125646522531E-4]:2.602801628525E-2,(21[&rate=5.687125646522531E-4]:7.022518095365E-1,28[&rate=5.687125646522531E-4]:7.26909343783E-1)[&rate=5.687125646522531E-4]:8.54200423652E-2)[&rate=5.687125646522531E-4]:1.699116168664E-1)[&rate=5.687125646522531E-4]:2.412946666427E-1)[&rate=5.687125646522531E-4]:1.420806752172E-2)[&rate=5.687125646522531E-4]:4.859858236917E-2)[&rate=5.687125646522531E-4]:1.065921483203E-2,((141[&rate=5.687125646522531E-4]:1.48517962666E-1,(145[&rate=5.687125646522531E-4]:1.127603420735E-1,144[&rate=5.687125646522531E-4]:1.072808900186E-1)[&rate=5.687125646522531E-4]:3.849734662011E-2)[&rate=5.687125646522531E-4]:2.554734088881E-1,142[&rate=5.687125646522531E-4]:4.067310975817E-1)[&rate=5.687125646522531E-4]:9.697224915932E-1)[&rate=5.687125646522531E-4]:1.918546370109E-1)[&rate=5.687125646522531E-4]:4.580214537944E-1,101[&rate=5.687125646522531E-4]:7.742748854595E-1)[&rate=5.687125646522531E-4]:6.045261452209E-1)[&rate=5.687125646522531E-4]:4.518355569984E-2,(96[&rate=5.687125646522531E-4]:4.957524344956E-1,99[&rate=5.687125646522531E-4]:5.312715601785E-1)[&rate=5.687125646522531E-4]:6.98220912515E-2)[&rate=5.687125646522531E-4]:2.646642143251E-2,((100[&rate=5.687125646522531E-4]:1.338362773342E-1,94[&rate=5.687125646522531E-4]:1.338362773342E-1)[&rate=5.687125646522531E-4]:1.513234954459E-1,95[&rate=5.687125646522531E-4]:3.698592263321E-1)[&rate=5.687125646522531E-4]:2.467718847819E-1)[&rate=5.687125646522531E-4]:3.276712409302E-2)[&rate=5.687125646522531E-4]:2.158370271223E-1)[&rate=5.687125646522531E-4]:3.78710130864E-1,(36[&rate=5.687125646522531E-4]:2.133200973169E-1,(((121[&rate=5.687125646522531E-4]:1.801217212356E0,127[&rate=5.687125646522531E-4]:2.242313102767E0)[&rate=5.687125646522531E-4]:4.367521968354E-1,35[&rate=5.687125646522531E-4]:1.119420119315E-1)[&rate=5.687125646522531E-4]:3.686403201475E-2,(((45[&rate=5.687125646522531E-4]:5.118553225948E-1,(44[&rate=5.687125646522531E-4]:4.358936445099E-1,47[&rate=5.687125646522531E-4]:4.413581253842E-1)[&rate=5.687125646522531E-4]:7.869391852198E-2)[&rate=5.687125646522531E-4]:3.787166960559E-2,(((50[&rate=5.687125646522531E-4]:4.417215055207E-1,49[&rate=5.687125646522531E-4]:4.417215055207E-1)[&rate=5.687125646522531E-4]:2.818282768518E-2,51[&rate=5.687125646522531E-4]:4.753688140802E-1)[&rate=5.687125646522531E-4]:3.437140203837E-2,(((48[&rate=5.687125646522531E-4]:4.302955454973E-1,(41[&rate=5.687125646522531E-4]:3.861886521587E-1,42[&rate=5.687125646522531E-4]:3.91653133033E-1)[&rate=5.687125646522531E-4]:3.910463441157E-4)[&rate=5.687125646522531E-4]:1.383680229875E-2,43[&rate=5.687125646522531E-4]:4.550613095446E-1)[&rate=5.687125646522531E-4]:1.101509924334E-2,46[&rate=5.687125646522531E-4]:4.660764087879E-1)[&rate=5.687125646522531E-4]:7.098621170214E-2)[&rate=5.687125646522531E-4]:2.086109302174E-2)[&rate=5.687125646522531E-4]:3.063076686701E-1,(((69[&rate=5.687125646522531E-4]:8.089101771412E-1,((130[&rate=5.687125646522531E-4]:4.904975766029E-2,131[&rate=5.687125646522531E-4]:5.178948368765E-2)[&rate=5.687125646522531E-4]:2.61924849754E-1,(132[&rate=5.687125646522531E-4]:1.799561382181E-1,129[&rate=5.687125646522531E-4]:1.772164121908E-1)[&rate=5.687125646522531E-4]:1.337581952235E-1)[&rate=5.687125646522531E-4]:3.499903642473E-1)[&rate=5.687125646522531E-4]:1.968436408145E-3,118[&rate=5.687125646522531E-4]:7.999197094396E-1)[&rate=5.687125646522531E-4]:5.793369502977E-1,(128[&rate=5.687125646522531E-4]:1.221642740879E0,(((64[&rate=5.687125646522531E-4]:2.68672734282E-1,62[&rate=5.687125646522531E-4]:3.097686246931E-1)[&rate=5.687125646522531E-4]:3.456573258197E-2,(65[&rate=5.687125646522531E-4]:1.327412490132E-1,60[&rate=5.687125646522531E-4]:1.327412490132E-1)[&rate=5.687125646522531E-4]:1.981228634407E-2)[&rate=5.687125646522531E-4]:3.729858608781E-1,(63[&rate=5.687125646522531E-4]:1.924916869812E-1,61[&rate=5.687125646522531E-4]:2.335875773923E-1)[&rate=5.687125646522531E-4]:4.837326407608E-1)[&rate=5.687125646522531E-4]:6.440485501233E-1)[&rate=5.687125646522531E-4]:1.788789146097E-2)[&rate=5.687125646522531E-4]:3.899002408218E-1)[&rate=5.687125646522531E-4]:4.814229407206E-2)[&rate=5.687125646522531E-4]:1.793871090493E-2)[&rate=5.687125646522531E-4]:2.671849186026E-1)[&rate=5.687125646522531E-4]:1.568028686271E-1)[&rate=5.687125646522531E-4]:8.800691296275E-2,(((122[&rate=5.687125646522531E-4]:2.945624294826E-1,(123[&rate=5.687125646522531E-4]:1.489553371311E-1,124[&rate=5.687125646522531E-4]:1.46223096694E-1)[&rate=5.687125646522531E-4]:1.456070923515E-1)[&rate=5.687125646522531E-4]:4.861357985959E-1,67[&rate=5.687125646522531E-4]:2.794256777378E-1)[&rate=5.687125646522531E-4]:4.644165333035E-2,(66[&rate=5.687125646522531E-4]:1.244941782425E-1,(((135[&rate=5.687125646522531E-4]:7.53336205301E-1,(138[&rate=5.687125646522531E-4]:3.253683645234E-1,136[&rate=5.687125646522531E-4]:1.938615152082E-1)[&rate=5.687125646522531E-4]:6.279678407777E-1)[&rate=5.687125646522531E-4]:6.237744427458E-1,126[&rate=5.687125646522531E-4]:9.393533308825E-1)[&rate=5.687125646522531E-4]:1.789622127347E-2,(120[&rate=5.687125646522531E-4]:1.501279375969E0,119[&rate=5.687125646522531E-4]:1.597169786928E0)[&rate=5.687125646522531E-4]:1.457822878718E-1)[&rate=5.687125646522531E-4]:4.144188157716E-1)[&rate=5.687125646522531E-4]:2.013731528256E-1)[&rate=5.687125646522531E-4]:3.528721239755E-1)[&rate=5.687125646522531E-4]:2.578650548871E-1,(34[&rate=5.687125646522531E-4]:4.083584094495E-2,(33[&rate=5.687125646522531E-4]:1.825352265932E-2,32[&rate=5.687125646522531E-4]:1.277407060461E-2)[&rate=5.687125646522531E-4]:6.14396212125E-3)[&rate=5.687125646522531E-4]:3.275497035566E-2);
tree STATE_30960000 [&joint=-20965.196977333737,lnP=-20965.196977333737] = [&R] ((32[&rate=6.039068455369619E-4]:6.711016122644E-2,33[&rate=6.039068455369619E-4]:7.258961328116E-2)[&rate=6.039068455369619E-4]:7.8992000968E-2,((((38[&rate=6.039068455369619E-4]:8.79083291752E-1,(((39[&rate=6.039068455369619E-4]:4.75161748967E-1,(40[&rate=6.039068455369619E-4]:3.565270114264E-1,(((((((((((14[&rate=6.039068455369619E-4]:2.658865831654E-1,17[&rate=6.039068455369619E-4]:3.042427475491E-1)[&rate=6.039068455369619E-4]:2.467507184924E-1,117[&rate=6.039068455369619E-4]:5.153770276854E-1)[&rate=6.039068455369619E-4]:3.015649454363E-2,(113[&rate=6.039068455369619E-4]:5.374530256085E-1,(9[&rate=6.039068455369619E-4]:4.920944841021E-1,112[&rate=6.039068455369619E-4]:5.003136621842E-1)[&rate=6.039068455369619E-4]:3.713936342427E-2)[&rate=6.039068455369619E-4]:5.340770593028E-3)[&rate=6.039068455369619E-4]:5.996147824239E-2,(4[&rate=6.039068455369619E-4]:2.062002086646E-1,30[&rate=6.039068455369619E-4]:3.788029483906E-1)[&rate=6.039068455369619E-4]:3.390208192041E-1)[&rate=6.039068455369619E-4]:1.288455205901E-1,(110[&rate=6.039068455369619E-4]:5.182940762189E-1,105[&rate=6.039068455369619E-4]:4.963762679998E-1)[&rate=6.039068455369619E-4]:2.078272667604E-1)[&rate=6.039068455369619E-4]:5.361226145579E-1,((116[&rate=6.039068455369619E-4]:8.271972196873E-1,(((106[&rate=6.039068455369619E-4]:4.828737329133E-1,104[&rate=6.039068455369619E-4]:4.828737329133E-1)[&rate=6.039068455369619E-4]:5.742785951781E-2,(139[&rate=6.039068455369619E-4]:6.236801132825E-1,111[&rate=6.039068455369619E-4]:4.483376475291E-1)[&rate=6.039068455369619E-4]:1.084023010664E-1)[&rate=6.039068455369619E-4]:2.657890805945E-1,(148[&rate=6.039068455369619E-4]:1.896511972192E-1,143[&rate=6.039068455369619E-4]:1.869114711919E-1)[&rate=6.039068455369619E-4]:5.945216675873E-1)[&rate=6.039068455369619E-4]:8.138051926439E-2)[&rate=6.039068455369619E-4]:4.071589672691E-2,((108[&rate=6.039068455369619E-4]:5.083665644462E-1,(107[&rate=6.039068455369619E-4]:4.175471480826E-1,(109[&rate=6.039068455369619E-4]:4.237569177334E-1,114[&rate=6.039068455369619E-4]:3.443048629389E-1)[&rate=6.039068455369619E-4]:1.296831254091E-2)[&rate=6.039068455369619E-4]:9.355914239103E-2)[&rate=6.039068455369619E-4]:2.961685816778E-1,((13[&rate=6.039068455369619E-4]:3.752497453008E-1,19[&rate=6.039068455369619E-4]:4.136059096845E-1)[&rate=6.039068455369619E-4]:8.00394382362E-2,115[&rate=6.039068455369619E-4]:3.730974027151E-1)[&rate=6.039068455369619E-4]:3.739034968335E-1)[&rate=6.039068455369619E-4]:1.209122168655E-1)[&rate=6.039068455369619E-4]:3.176185123559E-1)[&rate=6.039068455369619E-4]:5.546210629747E-2,(((1[&rate=6.039068455369619E-4]:6.362888746962E-2,(21[&rate=6.039068455369619E-4]:4.922681643442E-1,28[&rate=6.039068455369619E-4]:5.169256985906E-1)[&rate=6.039068455369619E-4]:3.330045587419E-1)[&rate=6.039068455369619E-4]:5.99779633012E-2,24[&rate=6.039068455369619E-4]:9.04428768579E-1)[&rate=6.039068455369619E-4]:3.203099950691E-1,(102[&rate=6.039068455369619E-4]:2.74997229739E-2,(((25[&rate=6.039068455369619E-4]:5.514450049445E-1,20[&rate=6.039068455369619E-4]:5.322669227528E-1)[&rate=6.039068455369619E-4]:1.442776470269E-1,23[&rate=6.039068455369619E-4]:6.847637478618E-1)[&rate=6.039068455369619E-4]:9.397216039715E-2,(11[&rate=6.039068455369619E-4]:3.949868064961E-1,140[&rate=6.039068455369619E-4]:3.758087243043E-1)[&rate=6.039068455369619E-4]:2.988175949136E-1)[&rate=6.039068455369619E-4]:3.994487462217E-1)[&rate=6.039068455369619E-4]:3.559520505793E-2)[&rate=6.039068455369619E-4]:1.86117985118E-1)[&rate=6.039068455369619E-4]:9.230382082729E-2,(((141[&rate=6.039068455369619E-4]:4.002073132931E-1,144[&rate=6.039068455369619E-4]:3.974675872658E-1)[&rate=6.039068455369619E-4]:2.779671042138E-2,145[&rate=6.039068455369619E-4]:4.307437497421E-1)[&rate=6.039068455369619E-4]:2.015611531662E-1,142[&rate=6.039068455369619E-4]:6.323049029083E-1)[&rate=6.039068455369619E-4]:9.557871735347E-1)[&rate=6.039068455369619E-4]:8.879828395994E-2,(((15[&rate=6.039068455369619E-4]:5.684861357772E-1,10[&rate=6.039068455369619E-4]:5.301299713938E-1)[&rate=6.039068455369619E-4]:4.416419046378E-1,((18[&rate=6.039068455369619E-4]:6.117508050592E-1,3[&rate=6.039068455369619E-4]:4.966823119086E-1)[&rate=6.039068455369619E-4]:4.017385018813E-2,6[&rate=6.039068455369619E-4]:5.889109566172E-1)[&rate=6.039068455369619E-4]:3.6642256325E-1)[&rate=6.039068455369619E-4]:4.417046577692E-1,((((91[&rate=6.039068455369619E-4]:8.903354737125E-2,90[&rate=6.039068455369619E-4]:8.903354737125E-2)[&rate=6.039068455369619E-4]:8.24607919416E-2,92[&rate=6.039068455369619E-4]:1.714943393128E-1)[&rate=6.039068455369619E-4]:5.721264247147E-2,(87[&rate=6.039068455369619E-4]:1.779202250257E-1,((93[&rate=6.039068455369619E-4]:1.028545016431E-1,(84[&rate=6.039068455369619E-4]:3.878052526601E-2,(86[&rate=6.039068455369619E-4]:2.62521879744E-2,83[&rate=6.039068455369619E-4]:2.62521879744E-2)[&rate=6.039068455369619E-4]:1.252833729161E-2)[&rate=6.039068455369619E-4]:5.037534624011E-2)[&rate=6.039068455369619E-4]:9.793259797085E-3,85[&rate=6.039068455369619E-4]:9.894913130321E-2)[&rate=6.039068455369619E-4]:7.897109372248E-2)[&rate=6.039068455369619E-4]:3.708812662162E-2)[&rate=6.039068455369619E-4]:1.833616351816E-1,(88[&rate=6.039068455369619E-4]:8.388359969448E-2,89[&rate=6.039068455369619E-4]:9.75822298315E-2)[&rate=6.039068455369619E-4]:3.144863871344E-1)[&rate=6.039068455369619E-4]:1.486339423684E0)[&rate=6.039068455369619E-4]:8.259190879378E-2)[&rate=6.039068455369619E-4]:2.125572897089E-1,101[&rate=6.039068455369619E-4]:6.37392855591E-1)[&rate=6.039068455369619E-4]:6.048970297345E-1,16[&rate=6.039068455369619E-4]:2.354618652449E0)[&rate=6.039068455369619E-4]:8.740128509472E-2)[&rate=6.039068455369619E-4]:1.186347375406E-1)[&rate=6.039068455369619E-4]:9.042661322655E-3,147[&rate=6.039068455369619E-4]:5.4158145947E-1)[&rate=6.039068455369619E-4]:2.622977399887E-2,((((2[&rate=6.039068455369619E-4]:1.122841800684E0,(((7[&rate=6.039068455369619E-4]:1.943826143594E-1,8[&rate=6.039068455369619E-4]:1.943826143594E-1)[&rate=6.039068455369619E-4]:3.207603197467E-1,26[&rate=6.039068455369619E-4]:6.219922491746E-1)[&rate=6.039068455369619E-4]:2.094574286346E-2,(31[&rate=6.039068455369619E-4]:5.541823385874E-1,(22[&rate=6.039068455369619E-4]:1.603768925305E-1,27[&rate=6.039068455369619E-4]:1.768152486949E-1)[&rate=6.039068455369619E-4]:3.390109255088E-1)[&rate=6.039068455369619E-4]:1.32591269889E-1)[&rate=6.039068455369619E-4]:6.634654524817E-1)[&rate=6.039068455369619E-4]:1.205647145647E0,97[&rate=6.039068455369619E-4]:3.007248921353E-1)[&rate=6.039068455369619E-4]:1.049647926646E-1,(98[&rate=6.039068455369619E-4]:5.569131074991E-1,(((100[&rate=6.039068455369619E-4]:1.2699225512E-1,94[&rate=6.039068455369619E-4]:1.2699225512E-1)[&rate=6.039068455369619E-4]:2.188194993174E-1,95[&rate=6.039068455369619E-4]:4.305112079895E-1)[&rate=6.039068455369619E-4]:7.855077337147E-2,(99[&rate=6.039068455369619E-4]:5.016803459165E-1,96[&rate=6.039068455369619E-4]:4.661612202337E-1)[&rate=6.039068455369619E-4]:1.83105971929E-2)[&rate=6.039068455369619E-4]:5.878008788689E-2)[&rate=6.039068455369619E-4]:4.823012921324E-2)[&rate=6.039068455369619E-4]:3.05074126605E-2,146[&rate=6.039068455369619E-4]:6.274539280615E-1)[&rate=6.039068455369619E-4]:3.198835462004E-3)[&rate=6.039068455369619E-4]:4.369551183925E-1)[&rate=6.039068455369619E-4]:5.674878523843E-1,(((36[&rate=6.039068455369619E-4]:5.373164072157E-2,(127[&rate=6.039068455369619E-4]:2.347943572722E0,121[&rate=6.039068455369619E-4]:1.906847682311E0)[&rate=6.039068455369619E-4]:2.26336013205E-1)[&rate=6.039068455369619E-4]:2.66053666577E-1,35[&rate=6.039068455369619E-4]:2.732099648328E-1)[&rate=6.039068455369619E-4]:5.911073091261E-2,((45[&rate=6.039068455369619E-4]:6.814774935029E-1,(((((42[&rate=6.039068455369619E-4]:3.024574768771E-1,48[&rate=6.039068455369619E-4]:3.407088429974E-1)[&rate=6.039068455369619E-4]:3.744488766297E-3,41[&rate=6.039068455369619E-4]:3.007374847692E-1)[&rate=6.039068455369619E-4]:1.014272414534E-1,46[&rate=6.039068455369619E-4]:4.568095349655E-1)[&rate=6.039068455369619E-4]:3.028109899052E-2,43[&rate=6.039068455369619E-4]:4.87090633956E-1)[&rate=6.039068455369619E-4]:1.341341139746E-1,(51[&rate=6.039068455369619E-4]:5.447192040165E-1,((50[&rate=6.039068455369619E-4]:3.866467570974E-1,49[&rate=6.039068455369619E-4]:3.866467570974E-1)[&rate=6.039068455369619E-4]:1.446079340137E-1,(44[&rate=6.039068455369619E-4]:3.218202667395E-1,47[&rate=6.039068455369619E-4]:3.272847476137E-1)[&rate=6.039068455369619E-4]:2.367568287432E-1)[&rate=6.039068455369619E-4]:8.000032031083E-3)[&rate=6.039068455369619E-4]:4.918313954265E-2)[&rate=6.039068455369619E-4]:6.844946688363E-2)[&rate=6.039068455369619E-4]:2.885908165367E-1,((128[&rate=6.039068455369619E-4]:1.137658979871E0,((129[&rate=6.039068455369619E-4]:1.66522913137E-1,((131[&rate=6.039068455369619E-4]:3.297193097407E-2,130[&rate=6.039068455369619E-4]:3.023220494671E-2)[&rate=6.039068455369619E-4]:5.842137727979E-2,132[&rate=6.039068455369619E-4]:9.139330825386E-2)[&rate=6.039068455369619E-4]:7.786933091051E-2)[&rate=6.039068455369619E-4]:3.629345967787E-1,(118[&rate=6.039068455369619E-4]:4.31990169812E-1,69[&rate=6.039068455369619E-4]:4.429490739217E-1)[&rate=6.039068455369619E-4]:2.344536414736E-1)[&rate=6.039068455369619E-4]:6.109411959822E-1)[&rate=6.039068455369619E-4]:1.41393671528E-1,((((60[&rate=6.039068455369619E-4]:2.752594342281E-2,62[&rate=6.039068455369619E-4]:2.193067653406E-1)[&rate=6.039068455369619E-4]:2.954846382854E-2,64[&rate=6.039068455369619E-4]:2.077593387581E-1)[&rate=6.039068455369619E-4]:2.061471792798E-1,65[&rate=6.039068455369619E-4]:2.632215865311E-1)[&rate=6.039068455369619E-4]:2.663210510563E-1,(63[&rate=6.039068455369619E-4]:1.468313419574E-1,61[&rate=6.039068455369619E-4]:1.879272323684E-1)[&rate=6.039068455369619E-4]:5.333962271367E-1)[&rate=6.039068455369619E-4]:6.974552192907E-1)[&rate=6.039068455369619E-4]:4.644118709324E-1)[&rate=6.039068455369619E-4]:1.176232967022E-1)[&rate=6.039068455369619E-4]:5.118850018754E-1)[&rate=6.039068455369619E-4]:1.340898748315E-1,(34[&rate=6.039068455369619E-4]:3.484929663863E-2,((((((134[&rate=6.039068455369619E-4]:2.758048824271E-1,137[&rate=6.039068455369619E-4]:3.470377591393E-1)[&rate=6.039068455369619E-4]:6.244190478761E-3,133[&rate=6.039068455369619E-4]:3.121860592071E-1)[&rate=6.039068455369619E-4]:1.194186073378E0,((103[&rate=6.039068455369619E-4]:4.040114348918E-1,((12[&rate=6.039068455369619E-4]:1.312245125822E-1,5[&rate=6.039068455369619E-4]:9.286834819873E-2)[&rate=6.039068455369619E-4]:2.509607757572E-1,29[&rate=6.039068455369619E-4]:4.890346034079E-1)[&rate=6.039068455369619E-4]:1.478535438127E-1)[&rate=6.039068455369619E-4]:1.709195042257E0,52[&rate=6.039068455369619E-4]:4.489127425875E-1)[&rate=6.039068455369619E-4]:2.835766143404E-1)[&rate=6.039068455369619E-4]:3.764843113292E-3,(53[&rate=6.039068455369619E-4]:6.913247247001E-1,((((80[&rate=6.039068455369619E-4]:4.618900195028E-2,81[&rate=6.039068455369619E-4]:4.618900195028E-2)[&rate=6.039068455369619E-4]:2.745723945619E-1,(77[&rate=6.039068455369619E-4]:3.482295380585E-1,(79[&rate=6.039068455369619E-4]:2.52646877306E-1,(82[&rate=6.039068455369619E-4]:2.590976890106E-1,(72[&rate=6.039068455369619E-4]:5.681744685125E-3,78[&rate=6.039068455369619E-4]:2.759955290444E-2)[&rate=6.039068455369619E-4]:2.232789580241E-1)[&rate=6.039068455369619E-4]:1.768366377543E-3)[&rate=6.039068455369619E-4]:5.996622239635E-2)[&rate=6.039068455369619E-4]:1.636747489204E-2)[&rate=6.039068455369619E-4]:3.495007742376E-2,(73[&rate=6.039068455369619E-4]:1.232570554552E-1,71[&rate=6.039068455369619E-4]:5.476390477038E-2)[&rate=6.039068455369619E-4]:2.817694869738E-1)[&rate=6.039068455369619E-4]:1.127750564354E-1,(75[&rate=6.039068455369619E-4]:4.836128558687E-1,(76[&rate=6.039068455369619E-4]:4.299854995773E-1,(70[&rate=6.039068455369619E-4]:3.29200336115E-1,74[&rate=6.039068455369619E-4]:3.675565004985E-1)[&rate=6.039068455369619E-4]:6.242899907881E-2)[&rate=6.039068455369619E-4]:5.36273562914E-2)[&rate=6.039068455369619E-4]:3.418874299576E-2)[&rate=6.039068455369619E-4]:9.199861844477E-1)[&rate=6.039068455369619E-4]:3.673275402984E-2)[&rate=6.039068455369619E-4]:4.507749795034E-1,125[&rate=6.039068455369619E-4]:9.684499445721E-1)[&rate=6.039068455369619E-4]:3.70553248611E-1,((((58[&rate=6.039068455369619E-4]:2.659919527103E-1,(59[&rate=6.039068455369619E-4]:2.109169255525E-1,((55[&rate=6.039068455369619E-4]:1.459425601689E-1,56[&rate=6.039068455369619E-4]:1.459425601689E-1)[&rate=6.039068455369619E-4]:3.439058699019E-2,37[&rate=6.039068455369619E-4]:2.267812345909E-1)[&rate=6.039068455369619E-4]:2.238705708186E-2)[&rate=6.039068455369619E-4]:3.594934409761E-2)[&rate=6.039068455369619E-4]:5.010487135546E-3,54[&rate=6.039068455369619E-4]:2.136253906655E-1)[&rate=6.039068455369619E-4]:2.386756622133E-2,57[&rate=6.039068455369619E-4]:2.784765634441E-1)[&rate=6.039068455369619E-4]:8.918554761485E-2,68[&rate=6.039068455369619E-4]:3.157495427529E-1)[&rate=6.039068455369619E-4]:8.565869837635E-1)[&rate=6.039068455369619E-4]:2.732471065246E-1)[&rate=6.039068455369619E-4]:8.043257718358E-2)[&rate=6.039068455369619E-4]:5.232487509862E-2,((((119[&rate=6.039068455369619E-4]:1.609338900543E0,((135[&rate=6.039068455369619E-4]:3.415311813049E-1,(138[&rate=6.039068455369619E-4]:2.065529294748E-1,136[&rate=6.039068455369619E-4]:7.50460801596E-2)[&rate=6.039068455369619E-4]:3.349782518301E-1)[&rate=6.039068455369619E-4]:2.296352541508E-1,120[&rate=6.039068455369619E-4]:8.232212299762E-1)[&rate=6.039068455369619E-4]:6.90227259608E-1)[&rate=6.039068455369619E-4]:2.237788344497E-1,126[&rate=6.039068455369619E-4]:1.047415212349E0)[&rate=6.039068455369619E-4]:4.208418194332E-1,(((124[&rate=6.039068455369619E-4]:1.239193011596E-2,123[&rate=6.039068455369619E-4]:1.512417055309E-2)[&rate=6.039068455369619E-4]:2.127966444262E-1,122[&rate=6.039068455369619E-4]:2.279208149793E-1)[&rate=6.039068455369619E-4]:3.861482294575E-1,67[&rate=6.039068455369619E-4]:1.127964940961E-1)[&rate=6.039068455369619E-4]:1.082863480011E-1)[&rate=6.039068455369619E-4]:9.57638470847E-2,66[&rate=6.039068455369619E-4]:3.168466891819E-1)[&rate=6.039068455369619E-4]:7.13773758369E-1)[&rate=6.039068455369619E-4]:4.132214926997E-4);
```
