## Supplementary File S2 for "Epidemiological and genomic investigation of chikungunya virus in Rio de Janeiro state, Brazil, between 2015 and 2018": empirical.trees (part 6 of 15)

```
tree STATE_31050000 [&joint=-20981.603829949378,lnP=-20981.603829949378] = [&R] ((((((123[&rate=5.160808299248367E-4]:3.89168571881E-2,124[&rate=5.160808299248367E-4]:3.618461675098E-2)[&rate=5.160808299248367E-4]:3.920332862003E-1,122[&rate=5.160808299248367E-4]:4.309501433884E-1)[&rate=5.160808299248367E-4]:3.015850994267E-1,67[&rate=5.160808299248367E-4]:2.312626924745E-1)[&rate=5.160808299248367E-4]:1.878703351669E-1,(66[&rate=5.160808299248367E-4]:3.934831083336E-2,(((138[&rate=5.160808299248367E-4]:2.773825784714E-1,136[&rate=5.160808299248367E-4]:1.458757291562E-1)[&rate=5.160808299248367E-4]:4.188220589632E-1,135[&rate=5.160808299248367E-4]:4.962046374345E-1)[&rate=5.160808299248367E-4]:7.731397411627E-1,((126[&rate=5.160808299248367E-4]:4.525447909024E-1,119[&rate=5.160808299248367E-4]:1.238247313546E0)[&rate=5.160808299248367E-4]:1.167315731959E-1,120[&rate=5.160808299248367E-4]:1.259088475783E0)[&rate=5.160808299248367E-4]:2.623106973344E-1)[&rate=5.160808299248367E-4]:4.549354390856E-1)[&rate=5.160808299248367E-4]:3.79784716808E-1)[&rate=5.160808299248367E-4]:6.852629699622E-1,(33[&rate=5.160808299248367E-4]:2.146832292021E-1,(((125[&rate=5.160808299248367E-4]:8.970228742844E-1,(((((103[&rate=5.160808299248367E-4]:5.525600290808E-1,((12[&rate=5.160808299248367E-4]:4.878957036116E-1,5[&rate=5.160808299248367E-4]:4.495395392282E-1)[&rate=5.160808299248367E-4]:1.380175439213E-1,29[&rate=5.160808299248367E-4]:7.327625626015E-1)[&rate=5.160808299248367E-4]:5.26741788081E-2)[&rate=5.160808299248367E-4]:1.698145663061E0,52[&rate=5.160808299248367E-4]:5.864119575805E-1)[&rate=5.160808299248367E-4]:1.608270005149E-2,(133[&rate=5.160808299248367E-4]:5.490615779708E-1,(137[&rate=5.160808299248367E-4]:3.028495667173E-1,134[&rate=5.160808299248367E-4]:2.316166900051E-1)[&rate=5.160808299248367E-4]:2.873079016645E-1)[&rate=5.160808299248367E-4]:8.27315855318E-1)[&rate=5.160808299248367E-4]:2.050535406053E-1,((((80[&rate=5.160808299248367E-4]:3.358802312337E-2,81[&rate=5.160808299248367E-4]:3.358802312337E-2)[&rate=5.160808299248367E-4]:4.281000787571E-1,((82[&rate=5.160808299248367E-4]:2.491482294274E-1,(78[&rate=5.160808299248367E-4]:9.888963395553E-2,72[&rate=5.160808299248367E-4]:7.697182573621E-2)[&rate=5.160808299248367E-4]:1.420394173898E-1)[&rate=5.160808299248367E-4]:5.574384757349E-2,(71[&rate=5.160808299248367E-4]:3.502868343029E-2,79[&rate=5.160808299248367E-4]:6.242594370431E-2)[&rate=5.160808299248367E-4]:2.342469552145E-1)[&rate=5.160808299248367E-4]:1.73234381044E-1)[&rate=5.160808299248367E-4]:1.198904015491E-2,(77[&rate=5.160808299248367E-4]:4.233953593945E-1,73[&rate=5.160808299248367E-4]:4.288748114492E-1)[&rate=5.160808299248367E-4]:9.411739907935E-2)[&rate=5.160808299248367E-4]:2.892883145796E-1,((70[&rate=5.160808299248367E-4]:4.106338301519E-1,(76[&rate=5.160808299248367E-4]:4.22627956908E-1,74[&rate=5.160808299248367E-4]:4.22627956908E-1)[&rate=5.160808299248367E-4]:2.63620376274E-2)[&rate=5.160808299248367E-4]:1.244144528449E-1,75[&rate=5.160808299248367E-4]:5.734044473803E-1)[&rate=5.160808299248367E-4]:2.388760777279E-1)[&rate=5.160808299248367E-4]:7.335340104298E-1)[&rate=5.160808299248367E-4]:1.279642719712E-2,53[&rate=5.160808299248367E-4]:8.12147904123E-1)[&rate=5.160808299248367E-4]:2.952574838227E-1)[&rate=5.160808299248367E-4]:4.495080144781E-1,((((54[&rate=5.160808299248367E-4]:3.043983850761E-1,(57[&rate=5.160808299248367E-4]:2.768253934032E-1,(56[&rate=5.160808299248367E-4]:1.270360655996E-1,55[&rate=5.160808299248367E-4]:1.270360655996E-1)[&rate=5.160808299248367E-4]:1.388603660549E-1)[&rate=5.160808299248367E-4]:6.855659823018E-2)[&rate=5.160808299248367E-4]:5.975423112003E-2,(58[&rate=5.160808299248367E-4]:3.34337119715E-1,37[&rate=5.160808299248367E-4]:3.534628027751E-1)[&rate=5.160808299248367E-4]:8.719254566146E-2)[&rate=5.160808299248367E-4]:5.256022486457E-2,59[&rate=5.160808299248367E-4]:4.549642071809E-1)[&rate=5.160808299248367E-4]:2.743634604679E-1,68[&rate=5.160808299248367E-4]:6.801473397798E-1)[&rate=5.160808299248367E-4]:4.997168823159E-1)[&rate=5.160808299248367E-4]:4.145736620396E-1,((38[&rate=5.160808299248367E-4]:1.001691164332E0,((40[&rate=5.160808299248367E-4]:7.511228543064E-1,((39[&rate=5.160808299248367E-4]:5.159354080935E-1,16[&rate=5.160808299248367E-4]:2.601428334211E0)[&rate=5.160808299248367E-4]:1.670894657643E-1,(((((((((14[&rate=5.160808299248367E-4]:3.646961726719E-1,17[&rate=5.160808299248367E-4]:4.030523370556E-1)[&rate=5.160808299248367E-4]:1.302997222874E-1,(105[&rate=5.160808299248367E-4]:3.372550553917E-1,110[&rate=5.160808299248367E-4]:3.591728636108E-1)[&rate=5.160808299248367E-4]:1.303435792938E-1)[&rate=5.160808299248367E-4]:2.245643008062E-1,(113[&rate=5.160808299248367E-4]:6.928778916877E-1,117[&rate=5.160808299248367E-4]:6.956176177153E-1)[&rate=5.160808299248367E-4]:2.668230407786E-2)[&rate=5.160808299248367E-4]:7.094613379698E-2,(9[&rate=5.160808299248367E-4]:6.116476697317E-1,(4[&rate=5.160808299248367E-4]:3.59799259388E-1,30[&rate=5.160808299248367E-4]:5.324019991141E-1)[&rate=5.160808299248367E-4]:2.025333418505E-1)[&rate=5.160808299248367E-4]:1.706394817488E-1)[&rate=5.160808299248367E-4]:3.631165504089E-1,(((148[&rate=5.160808299248367E-4]:3.658356843539E-1,143[&rate=5.160808299248367E-4]:3.630959583266E-1)[&rate=5.160808299248367E-4]:4.048577495439E-1,((104[&rate=5.160808299248367E-4]:5.533305952131E-1,((139[&rate=5.160808299248367E-4]:4.512064382196E-1,106[&rate=5.160808299248367E-4]:2.594256163019E-1)[&rate=5.160808299248367E-4]:1.644538652643E-2,111[&rate=5.160808299248367E-4]:2.923093589927E-1)[&rate=5.160808299248367E-4]:2.774595923848E-1)[&rate=5.160808299248367E-4]:6.114497675767E-2,116[&rate=5.160808299248367E-4]:5.54201599368E-1)[&rate=5.160808299248367E-4]:1.781356701461E-1)[&rate=5.160808299248367E-4]:5.088911778355E-2,((((109[&rate=5.160808299248367E-4]:3.740567357992E-1,(114[&rate=5.160808299248367E-4]:2.183307455962E-1,112[&rate=5.160808299248367E-4]:3.005225264181E-1)[&rate=5.160808299248367E-4]:7.627393540846E-2)[&rate=5.160808299248367E-4]:9.960988298313E-3,107[&rate=5.160808299248367E-4]:3.648396419058E-1)[&rate=5.160808299248367E-4]:3.108579697186E-2,108[&rate=5.160808299248367E-4]:3.931857128503E-1)[&rate=5.160808299248367E-4]:2.532050200477E-1,(115[&rate=5.160808299248367E-4]:5.117193529522E-1,(13[&rate=5.160808299248367E-4]:4.081273597472E-1,19[&rate=5.160808299248367E-4]:4.464835241309E-1)[&rate=5.160808299248367E-4]:1.857837740269E-1)[&rate=5.160808299248367E-4]:7.713713337036E-2)[&rate=5.160808299248367E-4]:1.94369900975E-1)[&rate=5.160808299248367E-4]:2.882047118519E-1)[&rate=5.160808299248367E-4]:1.398978423526E-1,(((141[&rate=5.160808299248367E-4]:9.892095730875E-2,(144[&rate=5.160808299248367E-4]:4.756282406028E-2,145[&rate=5.160808299248367E-4]:5.304227611522E-2)[&rate=5.160808299248367E-4]:4.861840722111E-2)[&rate=5.160808299248367E-4]:4.014914234979E-1,142[&rate=5.160808299248367E-4]:5.031521068342E-1)[&rate=5.160808299248367E-4]:8.833833069166E-1,((((1[&rate=5.160808299248367E-4]:3.579970564762E-2,(28[&rate=5.160808299248367E-4]:7.875330094571E-1,21[&rate=5.160808299248367E-4]:7.628754752106E-1)[&rate=5.160808299248367E-4]:3.456806605347E-2)[&rate=5.160808299248367E-4]:1.300099341722E-1,24[&rate=5.160808299248367E-4]:9.46631557628E-1)[&rate=5.160808299248367E-4]:2.293806070746E-1,((23[&rate=5.160808299248367E-4]:7.44852574275E-1,(20[&rate=5.160808299248367E-4]:5.04086049724E-1,25[&rate=5.160808299248367E-4]:5.232641319157E-1)[&rate=5.160808299248367E-4]:2.32547346469E-1)[&rate=5.160808299248367E-4]:6.42481040293E-3,(11[&rate=5.160808299248367E-4]:6.228920890843E-1,140[&rate=5.160808299248367E-4]:6.037140068926E-1)[&rate=5.160808299248367E-4]:4.345378874442E-2)[&rate=5.160808299248367E-4]:4.13775875915E-1)[&rate=5.160808299248367E-4]:3.75232363899E-2,102[&rate=5.160808299248367E-4]:5.189156547619E-2)[&rate=5.160808299248367E-4]:8.806850580877E-2)[&rate=5.160808299248367E-4]:7.958804829946E-2)[&rate=5.160808299248367E-4]:1.815966825269E-1,((((3[&rate=5.160808299248367E-4]:4.773061775659E-1,18[&rate=5.160808299248367E-4]:5.923746707165E-1)[&rate=5.160808299248367E-4]:7.381518817357E-2,6[&rate=5.160808299248367E-4]:6.031761602599E-1)[&rate=5.160808299248367E-4]:6.95553917832E-2,(15[&rate=5.160808299248367E-4]:4.425838043782E-1,10[&rate=5.160808299248367E-4]:4.042276399948E-1)[&rate=5.160808299248367E-4]:2.849422682127E-1)[&rate=5.160808299248367E-4]:3.06885305204E-1,((88[&rate=5.160808299248367E-4]:2.928051834049E-2,89[&rate=5.160808299248367E-4]:4.29791484775E-2)[&rate=5.160808299248367E-4]:7.314152896393E-1,(87[&rate=5.160808299248367E-4]:2.615702034609E-1,((86[&rate=5.160808299248367E-4]:1.662399536947E-1,(84[&rate=5.160808299248367E-4]:1.288913879575E-1,(93[&rate=5.160808299248367E-4]:1.39504967743E-1,(83[&rate=5.160808299248367E-4]:6.302298041912E-2,85[&rate=5.160808299248367E-4]:6.302298041912E-2)[&rate=5.160808299248367E-4]:6.278335718689E-2)[&rate=5.160808299248367E-4]:3.085050351496E-3)[&rate=5.160808299248367E-4]:3.734856573717E-2)[&rate=5.160808299248367E-4]:6.407372948816E-2,((90[&rate=5.160808299248367E-4]:9.694565091567E-2,91[&rate=5.160808299248367E-4]:9.694565091567E-2)[&rate=5.160808299248367E-4]:6.737247130723E-2,92[&rate=5.160808299248367E-4]:1.643181222229E-1)[&rate=5.160808299248367E-4]:7.969419109694E-2)[&rate=5.160808299248367E-4]:3.125652027803E-2)[&rate=5.160808299248367E-4]:4.99125604519E-1)[&rate=5.160808299248367E-4]:7.06592282144E-1)[&rate=5.160808299248367E-4]:4.708430133572E-1)[&rate=5.160808299248367E-4]:8.450133941898E-1,101[&rate=5.160808299248367E-4]:1.240678744246E0)[&rate=5.160808299248367E-4]:2.686242529342E-1,((147[&rate=5.160808299248367E-4]:4.11914201779E-1,(((((22[&rate=5.160808299248367E-4]:3.418558327893E-1,27[&rate=5.160808299248367E-4]:3.582941889536E-1)[&rate=5.160808299248367E-4]:3.537906397564E-1,31[&rate=5.160808299248367E-4]:7.504409930938E-1)[&rate=5.160808299248367E-4]:5.177062240157E-2,(26[&rate=5.160808299248367E-4]:7.37082618668E-1,(7[&rate=5.160808299248367E-4]:2.823279426488E-1,8[&rate=5.160808299248367E-4]:2.823279426488E-1)[&rate=5.160808299248367E-4]:3.479053609507E-1)[&rate=5.160808299248367E-4]:2.129338038892E-2)[&rate=5.160808299248367E-4]:3.893991112216E-1,2[&rate=5.160808299248367E-4]:9.642134664428E-1)[&rate=5.160808299248367E-4]:1.316975308775E0,146[&rate=5.160808299248367E-4]:4.446815516235E-1)[&rate=5.160808299248367E-4]:3.007418021004E-2)[&rate=5.160808299248367E-4]:6.371349892113E-2,97[&rate=5.160808299248367E-4]:3.472124001536E-1)[&rate=5.160808299248367E-4]:1.178881866668E-1)[&rate=5.160808299248367E-4]:1.468860356712E-1)[&rate=5.160808299248367E-4]:6.809798044855E-2)[&rate=5.160808299248367E-4]:1.807121490292E-1,(((99[&rate=5.160808299248367E-4]:6.073081674062E-1,96[&rate=5.160808299248367E-4]:5.717890417233E-1)[&rate=5.160808299248367E-4]:1.768765184998E-1,98[&rate=5.160808299248367E-4]:7.623267624088E-1)[&rate=5.160808299248367E-4]:6.977684161338E-2,((100[&rate=5.160808299248367E-4]:2.641615500895E-1,94[&rate=5.160808299248367E-4]:2.641615500895E-1)[&rate=5.160808299248367E-4]:1.492864283369E-1,95[&rate=5.160808299248367E-4]:4.981474319785E-1)[&rate=5.160808299248367E-4]:3.448851337924E-1)[&rate=5.160808299248367E-4]:2.281466998597E-1)[&rate=5.160808299248367E-4]:1.381621719256E-1)[&rate=5.160808299248367E-4]:4.662393606993E-1,(((((50[&rate=5.160808299248367E-4]:4.777553913999E-1,49[&rate=5.160808299248367E-4]:4.777553913999E-1)[&rate=5.160808299248367E-4]:2.701989508129E-1,((43[&rate=5.160808299248367E-4]:7.06146630197E-1,(46[&rate=5.160808299248367E-4]:6.103671235112E-1,((48[&rate=5.160808299248367E-4]:3.785099629622E-1,41[&rate=5.160808299248367E-4]:3.347941159677E-1)[&rate=5.160808299248367E-4]:1.563470489586E-2,42[&rate=5.160808299248367E-4]:3.558933017378E-1)[&rate=5.160808299248367E-4]:2.052934939046E-1)[&rate=5.160808299248367E-4]:9.577950668579E-2)[&rate=5.160808299248367E-4]:6.115006382461E-2,(51[&rate=5.160808299248367E-4]:2.830193061496E-1,(44[&rate=5.160808299248367E-4]:2.956776154427E-1,47[&rate=5.160808299248367E-4]:3.01142096317E-1)[&rate=5.160808299248367E-4]:9.1996142041E-3)[&rate=5.160808299248367E-4]:4.569549835005E-1)[&rate=5.160808299248367E-4]:1.344453343698E-2)[&rate=5.160808299248367E-4]:1.008504465727E-1,45[&rate=5.160808299248367E-4]:8.733949527198E-1)[&rate=5.160808299248367E-4]:1.974324108054E-1,(((69[&rate=5.160808299248367E-4]:6.352789684707E-1,118[&rate=5.160808299248367E-4]:6.24320064361E-1)[&rate=5.160808299248367E-4]:6.657660651516E-1,((132[&rate=5.160808299248367E-4]:1.344113117419E-1,129[&rate=5.160808299248367E-4]:1.316715857145E-1)[&rate=5.160808299248367E-4]:7.460507728594E-2,(131[&rate=5.160808299248367E-4]:1.326533612912E-1,130[&rate=5.160808299248367E-4]:1.299136352638E-1)[&rate=5.160808299248367E-4]:7.636302773663E-2)[&rate=5.160808299248367E-4]:9.468231651422E-1)[&rate=5.160808299248367E-4]:5.212273485413E-1,(128[&rate=5.160808299248367E-4]:1.382316297747E0,((65[&rate=5.160808299248367E-4]:2.491879537713E-1,((62[&rate=5.160808299248367E-4]:3.730023856803E-1,60[&rate=5.160808299248367E-4]:1.812215637626E-1)[&rate=5.160808299248367E-4]:5.265247522558E-2,64[&rate=5.160808299248367E-4]:3.845589704948E-1)[&rate=5.160808299248367E-4]:1.531391478318E-2)[&rate=5.160808299248367E-4]:2.890021236828E-1,(63[&rate=5.160808299248367E-4]:2.339715862137E-2,61[&rate=5.160808299248367E-4]:6.449304903242E-2)[&rate=5.160808299248367E-4]:6.654778503394E-1)[&rate=5.160808299248367E-4]:7.920714257722E-1)[&rate=5.160808299248367E-4]:2.892711529099E-1)[&rate=5.160808299248367E-4]:1.726361251599E-1)[&rate=5.160808299248367E-4]:5.998412160159E-2,((127[&rate=5.160808299248367E-4]:2.652867500789E0,35[&rate=5.160808299248367E-4]:8.574421311787E-2)[&rate=5.160808299248367E-4]:5.215664541489E-2,(121[&rate=5.160808299248367E-4]:2.080322455907E0,36[&rate=5.160808299248367E-4]:8.704011121363E-4)[&rate=5.160808299248367E-4]:1.836057998864E-1)[&rate=5.160808299248367E-4]:2.375397155977E-1)[&rate=5.160808299248367E-4]:4.901245043855E-1)[&rate=5.160808299248367E-4]:1.811521678471E-1)[&rate=5.160808299248367E-4]:4.741803763349E-2)[&rate=5.160808299248367E-4]:1.0260713607E-2)[&rate=5.160808299248367E-4]:5.283198505675E-2,(32[&rate=5.160808299248367E-4]:1.081037859597E-1,34[&rate=5.160808299248367E-4]:1.300215941788E-1)[&rate=5.160808299248367E-4]:1.641926898514E-1);
tree STATE_31140000 [&joint=-20970.046133977292,lnP=-20970.046133977292] = [&R] ((32[&rate=5.833238124565609E-4]:2.70222081208E-3,33[&rate=5.833238124565609E-4]:8.181672866795E-3)[&rate=5.833238124565609E-4]:1.107610022197E-3,(((((66[&rate=5.833238124565609E-4]:1.210712777272E-1,((120[&rate=5.833238124565609E-4]:1.758114732006E0,(119[&rate=5.833238124565609E-4]:1.112728964233E0,((138[&rate=5.833238124565609E-4]:2.898848388649E-1,136[&rate=5.833238124565609E-4]:1.583779895497E-1)[&rate=5.833238124565609E-4]:2.481010588835E-1,135[&rate=5.833238124565609E-4]:3.379858977483E-1)[&rate=5.833238124565609E-4]:4.267978610055E-1)[&rate=5.833238124565609E-4]:7.412761787322E-1)[&rate=5.833238124565609E-4]:6.90016206553E-2,126[&rate=5.833238124565609E-4]:1.137304240977E0)[&rate=5.833238124565609E-4]:2.309412264353E-1)[&rate=5.833238124565609E-4]:1.533798976855E-1,((122[&rate=5.833238124565609E-4]:3.019748911065E-1,(124[&rate=5.833238124565609E-4]:1.768304067806E-1,123[&rate=5.833238124565609E-4]:1.795626472177E-1)[&rate=5.833238124565609E-4]:1.224122438887E-1)[&rate=5.833238124565609E-4]:3.872620517305E-1,67[&rate=5.833238124565609E-4]:1.879643924962E-1)[&rate=5.833238124565609E-4]:8.648678291646E-2)[&rate=5.833238124565609E-4]:5.034903758685E-1,((125[&rate=5.833238124565609E-4]:9.676216877064E-1,(((((137[&rate=5.833238124565609E-4]:2.386154940249E-1,134[&rate=5.833238124565609E-4]:1.673826173127E-1)[&rate=5.833238124565609E-4]:4.812855124624E-3,133[&rate=5.833238124565609E-4]:2.023324587384E-1)[&rate=5.833238124565609E-4]:1.152176639878E0,53[&rate=5.833238124565609E-4]:5.724296016483E-1)[&rate=5.833238124565609E-4]:1.361750667384E-1,((103[&rate=5.833238124565609E-4]:4.757351836317E-1,((12[&rate=5.833238124565609E-4]:1.078366286421E-1,5[&rate=5.833238124565609E-4]:6.948046425863E-2)[&rate=5.833238124565609E-4]:3.190439807744E-1,29[&rate=5.833238124565609E-4]:5.33729924485E-1)[&rate=5.833238124565609E-4]:1.748819714755E-1)[&rate=5.833238124565609E-4]:1.888651577815E0,((75[&rate=5.833238124565609E-4]:7.029819753287E-1,(76[&rate=5.833238124565609E-4]:6.97901675775E-1,(70[&rate=5.833238124565609E-4]:5.909456500485E-1,74[&rate=5.833238124565609E-4]:6.29301814432E-1)[&rate=5.833238124565609E-4]:6.859986134299E-2)[&rate=5.833238124565609E-4]:5.080299553704E-3)[&rate=5.833238124565609E-4]:1.07774464301E-1,(77[&rate=5.833238124565609E-4]:6.653732709771E-1,(((71[&rate=5.833238124565609E-4]:1.462501220127E-1,73[&rate=5.833238124565609E-4]:2.147432726976E-1)[&rate=5.833238124565609E-4]:3.400684809888E-1,(80[&rate=5.833238124565609E-4]:1.586724233545E-1,81[&rate=5.833238124565609E-4]:1.586724233545E-1)[&rate=5.833238124565609E-4]:3.468242618387E-1)[&rate=5.833238124565609E-4]:1.109337560933E-1,((78[&rate=5.833238124565609E-4]:2.923906588139E-1,72[&rate=5.833238124565609E-4]:2.704728505946E-1)[&rate=5.833238124565609E-4]:5.289710211993E-2,(79[&rate=5.833238124565609E-4]:3.088656678598E-1,82[&rate=5.833238124565609E-4]:3.170848459418E-1)[&rate=5.833238124565609E-4]:3.642209307407E-2)[&rate=5.833238124565609E-4]:2.79361858435E-1)[&rate=5.833238124565609E-4]:5.107213252246E-3)[&rate=5.833238124565609E-4]:1.399037165978E-1)[&rate=5.833238124565609E-4]:6.276029245566E-1)[&rate=5.833238124565609E-4]:1.670836281254E-2)[&rate=5.833238124565609E-4]:5.78976699267E-2,52[&rate=5.833238124565609E-4]:7.746990596247E-1)[&rate=5.833238124565609E-4]:4.115018630542E-1)[&rate=5.833238124565609E-4]:4.565063506574E-1,((((54[&rate=5.833238124565609E-4]:2.756650755768E-1,57[&rate=5.833238124565609E-4]:3.166486821342E-1)[&rate=5.833238124565609E-4]:1.207252744999E-1,(37[&rate=5.833238124565609E-4]:4.407558472703E-1,((55[&rate=5.833238124565609E-4]:1.787007095275E-1,56[&rate=5.833238124565609E-4]:1.787007095275E-1)[&rate=5.833238124565609E-4]:1.870082775728E-1,59[&rate=5.833238124565609E-4]:3.739057084119E-1)[&rate=5.833238124565609E-4]:2.859877273815E-2)[&rate=5.833238124565609E-4]:3.213723504686E-2)[&rate=5.833238124565609E-4]:5.458155399175E-3,58[&rate=5.833238124565609E-4]:4.592255546562E-1)[&rate=5.833238124565609E-4]:2.88228792066E-1,68[&rate=5.833238124565609E-4]:6.791483357932E-1)[&rate=5.833238124565609E-4]:5.783130359038E-1)[&rate=5.833238124565609E-4]:6.820081735646E-2)[&rate=5.833238124565609E-4]:4.586384621553E-3,((((((97[&rate=5.833238124565609E-4]:3.166351048738E-1,(100[&rate=5.833238124565609E-4]:3.172520965149E-1,95[&rate=5.833238124565609E-4]:4.01951550067E-1)[&rate=5.833238124565609E-4]:1.25066068468E-1)[&rate=5.833238124565609E-4]:2.886816448658E-2,(((99[&rate=5.833238124565609E-4]:4.334850035706E-1,96[&rate=5.833238124565609E-4]:3.979658778877E-1)[&rate=5.833238124565609E-4]:9.43737459526E-2,94[&rate=5.833238124565609E-4]:4.322303342226E-1)[&rate=5.833238124565609E-4]:1.125113493075E-2,98[&rate=5.833238124565609E-4]:5.172519609567E-1)[&rate=5.833238124565609E-4]:2.770486031619E-2)[&rate=5.833238124565609E-4]:5.062207345104E-2,(16[&rate=5.833238124565609E-4]:2.49178193105E0,((((((((23[&rate=5.833238124565609E-4]:6.096883572297E-1,(20[&rate=5.833238124565609E-4]:2.910723066465E-1,25[&rate=5.833238124565609E-4]:3.102503888383E-1)[&rate=5.833238124565609E-4]:3.103968725011E-1)[&rate=5.833238124565609E-4]:2.260092235304E-1,(140[&rate=5.833238124565609E-4]:4.895591756327E-1,11[&rate=5.833238124565609E-4]:5.087372578244E-1)[&rate=5.833238124565609E-4]:2.420288160865E-1)[&rate=5.833238124565609E-4]:3.663289391374E-1,102[&rate=5.833238124565609E-4]:5.134158839076E-2)[&rate=5.833238124565609E-4]:9.862961368301E-2,((1[&rate=5.833238124565609E-4]:2.050462739996E-1,(21[&rate=5.833238124565609E-4]:8.384610898314E-1,28[&rate=5.833238124565609E-4]:8.631186240778E-1)[&rate=5.833238124565609E-4]:1.282290197847E-1)[&rate=5.833238124565609E-4]:4.657617932552E-2,24[&rate=5.833238124565609E-4]:1.032444371133E0)[&rate=5.833238124565609E-4]:2.791706665568E-1)[&rate=5.833238124565609E-4]:2.407482006071E-2,(((141[&rate=5.833238124565609E-4]:5.695794862417E-1,144[&rate=5.833238124565609E-4]:5.668397602143E-1)[&rate=5.833238124565609E-4]:8.866931682867E-2,145[&rate=5.833238124565609E-4]:6.60988529098E-1)[&rate=5.833238124565609E-4]:3.713159541679E-2,142[&rate=5.833238124565609E-4]:6.981201245148E-1)[&rate=5.833238124565609E-4]:7.225012400855E-1)[&rate=5.833238124565609E-4]:1.011831413092E-1,((((116[&rate=5.833238124565609E-4]:6.262496912208E-1,(148[&rate=5.833238124565609E-4]:4.435717806124E-1,143[&rate=5.833238124565609E-4]:4.408320545851E-1)[&rate=5.833238124565609E-4]:2.210340749921E-1)[&rate=5.833238124565609E-4]:1.425123863643E-2,(104[&rate=5.833238124565609E-4]:6.192920334043E-1,((139[&rate=5.833238124565609E-4]:2.009062948876E-1,111[&rate=5.833238124565609E-4]:2.55638291342E-2)[&rate=5.833238124565609E-4]:4.397583667612E-1,106[&rate=5.833238124565609E-4]:4.48883839731E-1)[&rate=5.833238124565609E-4]:1.704081936733E-1)[&rate=5.833238124565609E-4]:8.148286905576E-2)[&rate=5.833238124565609E-4]:2.064848233623E-1,((((114[&rate=5.833238124565609E-4]:3.78974113835E-1,112[&rate=5.833238124565609E-4]:4.611658946568E-1)[&rate=5.833238124565609E-4]:6.841028522288E-2,109[&rate=5.833238124565609E-4]:5.268364538524E-1)[&rate=5.833238124565609E-4]:1.056554691618E-1,(108[&rate=5.833238124565609E-4]:5.136762912078E-1,107[&rate=5.833238124565609E-4]:5.164160172351E-1)[&rate=5.833238124565609E-4]:9.689782358729E-2)[&rate=5.833238124565609E-4]:7.854308604563E-2,(115[&rate=5.833238124565609E-4]:5.434233969723E-1,(13[&rate=5.833238124565609E-4]:4.084317611526E-1,19[&rate=5.833238124565609E-4]:4.467879255363E-1)[&rate=5.833238124565609E-4]:2.171834166415E-1)[&rate=5.833238124565609E-4]:8.815955729299E-2)[&rate=5.833238124565609E-4]:2.154027989543E-1)[&rate=5.833238124565609E-4]:2.631954514919E-1,((((9[&rate=5.833238124565609E-4]:5.753840216857E-1,(4[&rate=5.833238124565609E-4]:6.115565462988E-2,30[&rate=5.833238124565609E-4]:2.337583943559E-1)[&rate=5.833238124565609E-4]:4.649132985627E-1)[&rate=5.833238124565609E-4]:1.435615770091E-1,117[&rate=5.833238124565609E-4]:7.299045028045E-1)[&rate=5.833238124565609E-4]:4.623378632071E-2,(113[&rate=5.833238124565609E-4]:6.590994813306E-1,(14[&rate=5.833238124565609E-4]:4.907259172045E-1,17[&rate=5.833238124565609E-4]:5.290820815882E-1)[&rate=5.833238124565609E-4]:1.68373564126E-1)[&rate=5.833238124565609E-4]:1.14299081767E-1)[&rate=5.833238124565609E-4]:1.048217031057E-1,(105[&rate=5.833238124565609E-4]:4.810778620125E-1,110[&rate=5.833238124565609E-4]:5.029956702315E-1)[&rate=5.833238124565609E-4]:3.69745143917E-1)[&rate=5.833238124565609E-4]:3.141527193301E-1)[&rate=5.833238124565609E-4]:1.568287806499E-1)[&rate=5.833238124565609E-4]:1.811489289972E-1,((((83[&rate=5.833238124565609E-4]:1.677436061769E-1,(88[&rate=5.833238124565609E-4]:1.108152222605E-1,89[&rate=5.833238124565609E-4]:1.245138523975E-1)[&rate=5.833238124565609E-4]:5.692838391644E-2)[&rate=5.833238124565609E-4]:1.569294933515E-1,(87[&rate=5.833238124565609E-4]:2.379861416883E-1,(((90[&rate=5.833238124565609E-4]:2.692090837037E-2,91[&rate=5.833238124565609E-4]:2.692090837037E-2)[&rate=5.833238124565609E-4]:6.495945690979E-2,92[&rate=5.833238124565609E-4]:9.188036528016E-2)[&rate=5.833238124565609E-4]:6.815130901145E-2,((84[&rate=5.833238124565609E-4]:4.701497225381E-2,85[&rate=5.833238124565609E-4]:4.701497225381E-2)[&rate=5.833238124565609E-4]:2.993603230442E-2,(86[&rate=5.833238124565609E-4]:5.625070289048E-2,93[&rate=5.833238124565609E-4]:6.99493330275E-2)[&rate=5.833238124565609E-4]:2.070030166776E-2)[&rate=5.833238124565609E-4]:6.938203959635E-2)[&rate=5.833238124565609E-4]:9.165309753369E-2)[&rate=5.833238124565609E-4]:8.66869578401E-2)[&rate=5.833238124565609E-4]:8.583529273987E-1,3[&rate=5.833238124565609E-4]:6.432999995299E-1)[&rate=5.833238124565609E-4]:3.042859553851E-1,(18[&rate=5.833238124565609E-4]:8.275185464765E-1,(6[&rate=5.833238124565609E-4]:7.570664974383E-1,(15[&rate=5.833238124565609E-4]:4.020505463996E-1,10[&rate=5.833238124565609E-4]:3.636943820162E-1)[&rate=5.833238124565609E-4]:4.098104715865E-1)[&rate=5.833238124565609E-4]:7.438350408056E-3)[&rate=5.833238124565609E-4]:2.351359015892E-1)[&rate=5.833238124565609E-4]:5.060524114985E-1)[&rate=5.833238124565609E-4]:4.324069392761E-1,101[&rate=5.833238124565609E-4]:8.83305579662E-1)[&rate=5.833238124565609E-4]:4.961475842646E-1)[&rate=5.833238124565609E-4]:6.08745892448E-2)[&rate=5.833238124565609E-4]:1.394089050278E-1,((40[&rate=5.833238124565609E-4]:5.198552095454E-1,(((((2[&rate=5.833238124565609E-4]:3.655780794869E-1,31[&rate=5.833238124565609E-4]:5.92975339761E-1)[&rate=5.833238124565609E-4]:2.233811911278E-1,(22[&rate=5.833238124565609E-4]:5.136073080897E-1,27[&rate=5.833238124565609E-4]:5.30045664254E-1)[&rate=5.833238124565609E-4]:2.47954702251E-1)[&rate=5.833238124565609E-4]:2.538373192551E-1,((7[&rate=5.833238124565609E-4]:8.386550101452E-2,8[&rate=5.833238124565609E-4]:8.386550101452E-2)[&rate=5.833238124565609E-4]:4.111904576897E-1,26[&rate=5.833238124565609E-4]:6.019052737727E-1)[&rate=5.833238124565609E-4]:4.244529599327E-1)[&rate=5.833238124565609E-4]:1.470040322006E0,39[&rate=5.833238124565609E-4]:3.561111090465E-1)[&rate=5.833238124565609E-4]:9.379005905862E-2,146[&rate=5.833238124565609E-4]:5.7011974734E-1)[&rate=5.833238124565609E-4]:6.995404144026E-2)[&rate=5.833238124565609E-4]:8.434142034236E-2,147[&rate=5.833238124565609E-4]:6.615736790681E-1)[&rate=5.833238124565609E-4]:2.375869317696E-3)[&rate=5.833238124565609E-4]:2.108828737522E-1,38[&rate=5.833238124565609E-4]:7.491493620286E-1)[&rate=5.833238124565609E-4]:4.132205908275E-1,((((128[&rate=5.833238124565609E-4]:1.484838945314E0,((((62[&rate=5.833238124565609E-4]:2.688873504145E-1,(64[&rate=5.833238124565609E-4]:1.764483476352E-1,60[&rate=5.833238124565609E-4]:2.576341612853E-2)[&rate=5.833238124565609E-4]:5.134311236821E-2)[&rate=5.833238124565609E-4]:1.615500656618E-1,65[&rate=5.833238124565609E-4]:2.386565941586E-1)[&rate=5.833238124565609E-4]:2.026697798953E-1,(63[&rate=5.833238124565609E-4]:1.252028559999E-1,61[&rate=5.833238124565609E-4]:1.66298746411E-1)[&rate=5.833238124565609E-4]:4.668084495606E-1)[&rate=5.833238124565609E-4]:9.732476763913E-1,(((131[&rate=5.833238124565609E-4]:1.755716098201E-1,130[&rate=5.833238124565609E-4]:1.728318837928E-1)[&rate=5.833238124565609E-4]:1.563110297534E-1,(129[&rate=5.833238124565609E-4]:2.458017363338E-1,132[&rate=5.833238124565609E-4]:2.485414623612E-1)[&rate=5.833238124565609E-4]:8.33411772124E-2)[&rate=5.833238124565609E-4]:3.85198108696E-1,(118[&rate=5.833238124565609E-4]:6.510265043094E-1,69[&rate=5.833238124565609E-4]:6.61985408419E-1)[&rate=5.833238124565609E-4]:2.003008193028E-1)[&rate=5.833238124565609E-4]:7.550275487507E-1)[&rate=5.833238124565609E-4]:1.821010034852E-2)[&rate=5.833238124565609E-4]:1.128147959073E-1,(45[&rate=5.833238124565609E-4]:6.271746489291E-1,(((41[&rate=5.833238124565609E-4]:4.022754542862E-1,(42[&rate=5.833238124565609E-4]:3.251303620965E-1,48[&rate=5.833238124565609E-4]:3.633817282167E-1)[&rate=5.833238124565609E-4]:8.260957306391E-2)[&rate=5.833238124565609E-4]:8.711325569475E-2,(46[&rate=5.833238124565609E-4]:5.295230813452E-1,43[&rate=5.833238124565609E-4]:5.295230813452E-1)[&rate=5.833238124565609E-4]:1.451043737871E-2)[&rate=5.833238124565609E-4]:5.100696564508E-2,((51[&rate=5.833238124565609E-4]:4.169053522641E-1,(44[&rate=5.833238124565609E-4]:4.109517651145E-1,47[&rate=5.833238124565609E-4]:4.164162459887E-1)[&rate=5.833238124565609E-4]:2.781151064684E-2)[&rate=5.833238124565609E-4]:1.423161816866E-1,(49[&rate=5.833238124565609E-4]:4.914831008862E-1,50[&rate=5.833238124565609E-4]:4.914831008862E-1)[&rate=5.833238124565609E-4]:6.227395219027E-2)[&rate=5.833238124565609E-4]:8.496546046807E-3)[&rate=5.833238124565609E-4]:4.033088587147E-2)[&rate=5.833238124565609E-4]:1.97082880001E-1)[&rate=5.833238124565609E-4]:3.36486560595E-2,(121[&rate=5.833238124565609E-4]:1.862372389221E0,127[&rate=5.833238124565609E-4]:2.303468279632E0)[&rate=5.833238124565609E-4]:3.661902820329E-1)[&rate=5.833238124565609E-4]:8.391602811344E-2,(36[&rate=5.833238124565609E-4]:8.221714475663E-2,35[&rate=5.833238124565609E-4]:3.564180229087E-2)[&rate=5.833238124565609E-4]:1.508094998158E-1)[&rate=5.833238124565609E-4]:3.73553204234E-1)[&rate=5.833238124565609E-4]:2.225234295621E-1)[&rate=5.833238124565609E-4]:8.69510762033E-2,34[&rate=5.833238124565609E-4]:6.465313475941E-3)[&rate=5.833238124565609E-4]:1.926232557742E-2);
tree STATE_31230000 [&joint=-20969.719587663516,lnP=-20969.719587663516] = [&R] (((((((((((((96[&rate=6.241611385813138E-4]:3.881284006429E-1,99[&rate=6.241611385813138E-4]:4.236475263258E-1)[&rate=6.241611385813138E-4]:3.486803717428E-2,98[&rate=6.241611385813138E-4]:4.366576400028E-1)[&rate=6.241611385813138E-4]:1.270783920728E-2,(100[&rate=6.241611385813138E-4]:5.440370242761E-2,95[&rate=6.241611385813138E-4]:1.391031559797E-1)[&rate=6.241611385813138E-4]:3.211912849792E-1)[&rate=6.241611385813138E-4]:5.220203804555E-2,(94[&rate=6.241611385813138E-4]:3.530844034921E-1,(((((((116[&rate=6.241611385813138E-4]:4.630104911835E-1,((104[&rate=6.241611385813138E-4]:2.116657879168E-1,(106[&rate=6.241611385813138E-4]:8.691194559494E-2,111[&rate=6.241611385813138E-4]:1.033503017593E-1)[&rate=6.241611385813138E-4]:1.247538423219E-1)[&rate=6.241611385813138E-4]:2.577513235645E-1,139[&rate=6.241611385813138E-4]:6.61197933399E-1)[&rate=6.241611385813138E-4]:5.386735230499E-2)[&rate=6.241611385813138E-4]:2.60209330114E-1,(148[&rate=6.241611385813138E-4]:4.103800674343E-1,143[&rate=6.241611385813138E-4]:4.076403414069E-1)[&rate=6.241611385813138E-4]:3.51195918247E-1)[&rate=6.241611385813138E-4]:1.222039945046E-1,((115[&rate=6.241611385813138E-4]:4.601599425193E-1,(13[&rate=6.241611385813138E-4]:4.710437073948E-1,19[&rate=6.241611385813138E-4]:5.093998717785E-1)[&rate=6.241611385813138E-4]:7.130801594635E-2)[&rate=6.241611385813138E-4]:8.395497248678E-2,((109[&rate=6.241611385813138E-4]:5.442650969871E-1,(112[&rate=6.241611385813138E-4]:4.97773249115E-1,114[&rate=6.241611385813138E-4]:4.155814682932E-1)[&rate=6.241611385813138E-4]:4.92315738995E-2)[&rate=6.241611385813138E-4]:2.441350952035E-2,(108[&rate=6.241611385813138E-4]:5.170416321433E-1,107[&rate=6.241611385813138E-4]:5.197813581707E-1)[&rate=6.241611385813138E-4]:2.971916614508E-2)[&rate=6.241611385813138E-4]:5.488836329308E-2)[&rate=6.241611385813138E-4]:3.01308900796E-1)[&rate=6.241611385813138E-4]:3.345832970749E-1,((((4[&rate=6.241611385813138E-4]:1.424719007738E-1,30[&rate=6.241611385813138E-4]:3.150746404998E-1)[&rate=6.241611385813138E-4]:2.126688414999E-1,9[&rate=6.241611385813138E-4]:4.044558107668E-1)[&rate=6.241611385813138E-4]:1.754266964914E-1,(14[&rate=6.241611385813138E-4]:5.446222395816E-1,17[&rate=6.241611385813138E-4]:5.829784039653E-1)[&rate=6.241611385813138E-4]:4.347944575864E-2)[&rate=6.241611385813138E-4]:2.004773182922E-1,((110[&rate=6.241611385813138E-4]:5.863660027012E-1,113[&rate=6.241611385813138E-4]:5.918454547559E-1)[&rate=6.241611385813138E-4]:8.284634271476E-3,(117[&rate=6.241611385813138E-4]:4.677527420126E-1,105[&rate=6.241611385813138E-4]:4.376157557112E-1)[&rate=6.241611385813138E-4]:1.351170730424E-1)[&rate=6.241611385813138E-4]:1.884489146051E-1)[&rate=6.241611385813138E-4]:4.736198900664E-1)[&rate=6.241611385813138E-4]:2.194258147267E-1,((102[&rate=6.241611385813138E-4]:3.20301641733E-2,(((1[&rate=6.241611385813138E-4]:5.25032837305E-2,(21[&rate=6.241611385813138E-4]:5.655424123267E-1,28[&rate=6.241611385813138E-4]:5.901999465731E-1)[&rate=6.241611385813138E-4]:2.486047070203E-1)[&rate=6.241611385813138E-4]:5.545346024355E-2,24[&rate=6.241611385813138E-4]:8.887786617823E-1)[&rate=6.241611385813138E-4]:2.663368226674E-1,((23[&rate=6.241611385813138E-4]:8.299387509997E-1,(25[&rate=6.241611385813138E-4]:5.984558614105E-1,20[&rate=6.241611385813138E-4]:5.792777792188E-1)[&rate=6.241611385813138E-4]:2.424417936989E-1)[&rate=6.241611385813138E-4]:1.118994329162E-1,(140[&rate=6.241611385813138E-4]:4.963629934675E-1,11[&rate=6.241611385813138E-4]:5.155410756592E-1)[&rate=6.241611385813138E-4]:3.413656014075E-1)[&rate=6.241611385813138E-4]:2.023183964242E-1)[&rate=6.241611385813138E-4]:3.855851533994E-2)[&rate=6.241611385813138E-4]:2.954092157422E-1,((144[&rate=6.241611385813138E-4]:2.36450252982E-1,(145[&rate=6.241611385813138E-4]:1.706013449952E-1,141[&rate=6.241611385813138E-4]:1.678616189676E-1)[&rate=6.241611385813138E-4]:7.132836004175E-2)[&rate=6.241611385813138E-4]:1.506624103754E-1,142[&rate=6.241611385813138E-4]:3.925921154123E-1)[&rate=6.241611385813138E-4]:1.181422606969E0)[&rate=6.241611385813138E-4]:8.021272577044E-2)[&rate=6.241611385813138E-4]:9.619733226236E-2,((((15[&rate=6.241611385813138E-4]:2.300873794268E-1,10[&rate=6.241611385813138E-4]:1.917312150433E-1)[&rate=6.241611385813138E-4]:1.326667702E-1,6[&rate=6.241611385813138E-4]:3.07959629079E-1)[&rate=6.241611385813138E-4]:2.078906469065E-1,(18[&rate=6.241611385813138E-4]:2.710863352533E-1,3[&rate=6.241611385813138E-4]:1.560178421027E-1)[&rate=6.241611385813138E-4]:3.077776393623E-1)[&rate=6.241611385813138E-4]:4.315732835414E-3,((88[&rate=6.241611385813138E-4]:1.05361082441E-1,89[&rate=6.241611385813138E-4]:1.190597125781E-1)[&rate=6.241611385813138E-4]:2.179342791332E-1,(((86[&rate=6.241611385813138E-4]:1.058769849231E-1,((83[&rate=6.241611385813138E-4]:8.07360485222E-2,84[&rate=6.241611385813138E-4]:8.07360485222E-2)[&rate=6.241611385813138E-4]:2.195192782688E-2,(93[&rate=6.241611385813138E-4]:8.757489701076E-2,85[&rate=6.241611385813138E-4]:7.387626687375E-2)[&rate=6.241611385813138E-4]:2.881170947534E-2)[&rate=6.241611385813138E-4]:3.189008574049E-3)[&rate=6.241611385813138E-4]:2.482962853579E-2,((90[&rate=6.241611385813138E-4]:8.755695460049E-2,91[&rate=6.241611385813138E-4]:8.755695460049E-2)[&rate=6.241611385813138E-4]:1.867798988004E-2,92[&rate=6.241611385813138E-4]:1.062349444805E-1)[&rate=6.241611385813138E-4]:3.817029911541E-2)[&rate=6.241611385813138E-4]:1.335838221788E-2,87[&rate=6.241611385813138E-4]:1.440649956768E-1)[&rate=6.241611385813138E-4]:1.792303658975E-1)[&rate=6.241611385813138E-4]:6.845418801232E-1)[&rate=6.241611385813138E-4]:1.032998497621E0)[&rate=6.241611385813138E-4]:2.749686960731E-1,101[&rate=6.241611385813138E-4]:7.733386819665E-1)[&rate=6.241611385813138E-4]:4.982650717764E-1)[&rate=6.241611385813138E-4]:7.471262196024E-2)[&rate=6.241611385813138E-4]:3.077219291799E-2,((147[&rate=6.241611385813138E-4]:4.415358739231E-1,40[&rate=6.241611385813138E-4]:3.841588247427E-1)[&rate=6.241611385813138E-4]:7.960251108787E-3,146[&rate=6.241611385813138E-4]:5.123376550864E-1)[&rate=6.241611385813138E-4]:1.180533377582E-2)[&rate=6.241611385813138E-4]:1.247958822652E-1,((2[&rate=6.241611385813138E-4]:1.300888980593E0,((31[&rate=6.241611385813138E-4]:7.156607190087E-1,(26[&rate=6.241611385813138E-4]:6.415611559901E-1,(7[&rate=6.241611385813138E-4]:9.190372942497E-2,8[&rate=6.241611385813138E-4]:9.190372942497E-2)[&rate=6.241611385813138E-4]:4.428081114966E-1)[&rate=6.241611385813138E-4]:3.026394658024E-2)[&rate=6.241611385813138E-4]:3.700693014974E-1,(22[&rate=6.241611385813138E-4]:5.164578900058E-1,27[&rate=6.241611385813138E-4]:5.328962461702E-1)[&rate=6.241611385813138E-4]:5.144776099522E-1)[&rate=6.241611385813138E-4]:4.425562203614E-1)[&rate=6.241611385813138E-4]:1.045070999481E0,(16[&rate=6.241611385813138E-4]:2.467525089947E0,(39[&rate=6.241611385813138E-4]:2.733984224843E-1,97[&rate=6.241611385813138E-4]:2.023601711181E-1)[&rate=6.241611385813138E-4]:1.086337413457E-1)[&rate=6.241611385813138E-4]:7.202013415224E-3)[&rate=6.241611385813138E-4]:1.394861146473E-1)[&rate=6.241611385813138E-4]:2.034413573503E-1,38[&rate=6.241611385813138E-4]:6.638556383139E-1)[&rate=6.241611385813138E-4]:3.783236640854E-1,((35[&rate=6.241611385813138E-4]:1.090365000418E-1,(36[&rate=6.241611385813138E-4]:1.267209753723E-2,(121[&rate=6.241611385813138E-4]:1.934821336804E0,127[&rate=6.241611385813138E-4]:2.375917227215E0)[&rate=6.241611385813138E-4]:1.573028155275E-1)[&rate=6.241611385813138E-4]:1.429397449703E-1)[&rate=6.241611385813138E-4]:5.003004262448E-2,(((45[&rate=6.241611385813138E-4]:4.750878690801E-1,((44[&rate=6.241611385813138E-4]:3.652190961345E-1,(49[&rate=6.241611385813138E-4]:1.964901574827E-1,50[&rate=6.241611385813138E-4]:1.964901574827E-1)[&rate=6.241611385813138E-4]:1.414065342802E-1)[&rate=6.241611385813138E-4]:1.161546133884E-2,(47[&rate=6.241611385813138E-4]:3.152868719336E-1,51[&rate=6.241611385813138E-4]:2.879644675621E-1)[&rate=6.241611385813138E-4]:6.701216641396E-2)[&rate=6.241611385813138E-4]:1.009855520439E-1)[&rate=6.241611385813138E-4]:3.780472586404E-2,((46[&rate=6.241611385813138E-4]:4.217778906034E-1,43[&rate=6.241611385813138E-4]:4.217778906034E-1)[&rate=6.241611385813138E-4]:9.400178836169E-3,(41[&rate=6.241611385813138E-4]:3.315406843134E-1,(42[&rate=6.241611385813138E-4]:2.39196358651E-1,48[&rate=6.241611385813138E-4]:2.774477247712E-1)[&rate=6.241611385813138E-4]:9.780880653668E-2)[&rate=6.241611385813138E-4]:4.499257638323E-2)[&rate=6.241611385813138E-4]:8.991124681594E-2)[&rate=6.241611385813138E-4]:3.181664884079E-1,((128[&rate=6.241611385813138E-4]:1.230509653025E0,((((65[&rate=6.241611385813138E-4]:2.221098382855E-1,64[&rate=6.241611385813138E-4]:3.727947697922E-1)[&rate=6.241611385813138E-4]:8.841566928838E-3,60[&rate=6.241611385813138E-4]:2.309514052144E-1)[&rate=6.241611385813138E-4]:3.668772220889E-2,62[&rate=6.241611385813138E-4]:4.59419949341E-1)[&rate=6.241611385813138E-4]:2.375708534829E-1,(63[&rate=6.241611385813138E-4]:1.557174062658E-1,61[&rate=6.241611385813138E-4]:1.968132966768E-1)[&rate=6.241611385813138E-4]:5.001775061471E-1)[&rate=6.241611385813138E-4]:6.73244877598E-1)[&rate=6.241611385813138E-4]:3.40562581034E-1,(((((132[&rate=6.241611385813138E-4]:4.036325423765E-2,129[&rate=6.241611385813138E-4]:3.76235282103E-2)[&rate=6.241611385813138E-4]:6.854016368701E-2,130[&rate=6.241611385813138E-4]:1.061636918973E-1)[&rate=6.241611385813138E-4]:2.218772297317E-2,131[&rate=6.241611385813138E-4]:1.310911408978E-1)[&rate=6.241611385813138E-4]:5.331708303248E-1,69[&rate=6.241611385813138E-4]:8.094674506749E-1)[&rate=6.241611385813138E-4]:1.251833497638E-1,118[&rate=6.241611385813138E-4]:9.236918963291E-1)[&rate=6.241611385813138E-4]:7.871063651268E-1)[&rate=6.241611385813138E-4]:3.338306158483E-2)[&rate=6.241611385813138E-4]:8.337837031052E-2)[&rate=6.241611385813138E-4]:2.807473132175E-1)[&rate=6.241611385813138E-4]:6.702777407779E-2,(66[&rate=6.241611385813138E-4]:4.04918578297E-1,((((((138[&rate=6.241611385813138E-4]:2.128483943685E-1,136[&rate=6.241611385813138E-4]:8.134154505327E-2)[&rate=6.241611385813138E-4]:4.5828676896E-1,135[&rate=6.241611385813138E-4]:4.711351633285E-1)[&rate=6.241611385813138E-4]:2.286265120012E-1,120[&rate=6.241611385813138E-4]:9.518164698502E-1)[&rate=6.241611385813138E-4]:3.511138444704E-2,119[&rate=6.241611385813138E-4]:1.082818265256E0)[&rate=6.241611385813138E-4]:7.060091397209E-1,126[&rate=6.241611385813138E-4]:1.003124882333E0)[&rate=6.241611385813138E-4]:6.39491761428E-1,(((123[&rate=6.241611385813138E-4]:1.778310559555E-1,124[&rate=6.241611385813138E-4]:1.750988155184E-1)[&rate=6.241611385813138E-4]:1.553852752581E-1,122[&rate=6.241611385813138E-4]:3.332163312136E-1)[&rate=6.241611385813138E-4]:4.128183495796E-1,67[&rate=6.241611385813138E-4]:2.447621304526E-1)[&rate=6.241611385813138E-4]:1.506803236237E-1)[&rate=6.241611385813138E-4]:9.476124220662E-3)[&rate=6.241611385813138E-4]:1.019230516646E-1)[&rate=6.241611385813138E-4]:5.124489896009E-2,((125[&rate=6.241611385813138E-4]:9.217150189387E-1,((53[&rate=6.241611385813138E-4]:4.654549749348E-1,(52[&rate=6.241611385813138E-4]:2.701595800712E-1,((103[&rate=6.241611385813138E-4]:8.06600385432E-1,((12[&rate=6.241611385813138E-4]:1.187915451872E-1,5[&rate=6.241611385813138E-4]:8.043538080373E-2)[&rate=6.241611385813138E-4]:3.388267300131E-1,29[&rate=6.241611385813138E-4]:5.644675902688E-1)[&rate=6.241611385813138E-4]:4.75009507492E-1)[&rate=6.241611385813138E-4]:8.273789876776E-1,(134[&rate=6.241611385813138E-4]:3.65626572488E-1,(133[&rate=6.241611385813138E-4]:2.261054815174E-1,137[&rate=6.241611385813138E-4]:2.672013719285E-1)[&rate=6.241611385813138E-4]:1.696580772717E-1)[&rate=6.241611385813138E-4]:3.478048554163E-1)[&rate=6.241611385813138E-4]:3.004739415226E-1)[&rate=6.241611385813138E-4]:2.034921161749E-1)[&rate=6.241611385813138E-4]:5.67990958544E-3,(((70[&rate=6.241611385813138E-4]:4.295357197864E-1,74[&rate=6.241611385813138E-4]:4.678918841698E-1)[&rate=6.241611385813138E-4]:2.868414549379E-2,(76[&rate=6.241611385813138E-4]:4.289529905917E-1,75[&rate=6.241611385813138E-4]:4.289529905917E-1)[&rate=6.241611385813138E-4]:6.762303907187E-2)[&rate=6.241611385813138E-4]:2.533088772445E-1,((73[&rate=6.241611385813138E-4]:4.445775730391E-1,((80[&rate=6.241611385813138E-4]:2.001668469482E-2,81[&rate=6.241611385813138E-4]:2.001668469482E-2)[&rate=6.241611385813138E-4]:3.373005974287E-1,((71[&rate=6.241611385813138E-4]:1.615635973922E-1,(72[&rate=6.241611385813138E-4]:1.437418043112E-2,78[&rate=6.241611385813138E-4]:3.629198865043E-2)[&rate=6.241611385813138E-4]:1.526688690158E-1)[&rate=6.241611385813138E-4]:3.857249638457E-2,(82[&rate=6.241611385813138E-4]:1.997275332903E-1,79[&rate=6.241611385813138E-4]:1.915083552082E-1)[&rate=6.241611385813138E-4]:3.602499884262E-2)[&rate=6.241611385813138E-4]:1.38003106155E-1)[&rate=6.241611385813138E-4]:3.794522242242E-2)[&rate=6.241611385813138E-4]:7.509698639779E-3,77[&rate=6.241611385813138E-4]:4.466078196241E-1)[&rate=6.241611385813138E-4]:2.977976352293E-1)[&rate=6.241611385813138E-4]:4.677130362242E-1)[&rate=6.241611385813138E-4]:6.609626480797E-1)[&rate=6.241611385813138E-4]:1.67487206705E-1,((((((56[&rate=6.241611385813138E-4]:1.632575914254E-1,55[&rate=6.241611385813138E-4]:1.632575914254E-1)[&rate=6.241611385813138E-4]:9.536902881082E-2,54[&rate=6.241611385813138E-4]:2.285719754277E-1)[&rate=6.241611385813138E-4]:9.758987072968E-3,(37[&rate=6.241611385813138E-4]:3.107811018027E-1,58[&rate=6.241611385813138E-4]:2.916554187426E-1)[&rate=6.241611385813138E-4]:4.052592938318E-3)[&rate=6.241611385813138E-4]:1.453511371581E-3,59[&rate=6.241611385813138E-4]:2.780358399924E-1)[&rate=6.241611385813138E-4]:1.257785754908E-2,57[&rate=6.241611385813138E-4]:2.933459379786E-1)[&rate=6.241611385813138E-4]:4.389242805819E-1,68[&rate=6.241611385813138E-4]:6.803576502544E-1)[&rate=6.241611385813138E-4]:2.421779087225E-1)[&rate=6.241611385813138E-4]:1.83271607717E-1)[&rate=6.241611385813138E-4]:3.95568164714E-1,34[&rate=6.241611385813138E-4]:9.064099500556E-2)[&rate=6.241611385813138E-4]:1.883665667437E-2,32[&rate=6.241611385813138E-4]:8.755984346084E-2)[&rate=6.241611385813138E-4]:1.391761577771E-1,33[&rate=6.241611385813138E-4]:2.322154532926E-1);
tree STATE_31320000 [&joint=-20951.123456561945,lnP=-20951.123456561945] = [&R] ((33[&rate=6.962564620649777E-4]:3.338929378019E-2,((((((123[&rate=6.962564620649777E-4]:2.086817380921E-1,124[&rate=6.962564620649777E-4]:2.05949497655E-1)[&rate=6.962564620649777E-4]:3.833215367509E-2,122[&rate=6.962564620649777E-4]:2.470138917672E-1)[&rate=6.962564620649777E-4]:4.379550241482E-1,67[&rate=6.962564620649777E-4]:1.836963655747E-1)[&rate=6.962564620649777E-4]:1.293081319462E-1,((126[&rate=6.962564620649777E-4]:1.096314317421E0,(((138[&rate=6.962564620649777E-4]:2.692884973501E-1,136[&rate=6.962564620649777E-4]:1.377816480349E-1)[&rate=6.962564620649777E-4]:3.953611204288E-1,135[&rate=6.962564620649777E-4]:4.646496177788E-1)[&rate=6.962564620649777E-4]:8.181317145072E-1,(119[&rate=6.962564620649777E-4]:1.247519763643E0,120[&rate=6.962564620649777E-4]:1.151629352684E0)[&rate=6.962564620649777E-4]:3.832067741225E-1)[&rate=6.962564620649777E-4]:2.512903022992E-1)[&rate=6.962564620649777E-4]:4.252641832393E-1,66[&rate=6.962564620649777E-4]:2.744043109751E-1)[&rate=6.962564620649777E-4]:3.860018654576E-2)[&rate=6.962564620649777E-4]:7.220870647299E-2,(((((((37[&rate=6.962564620649777E-4]:1.666241154861E-1,(54[&rate=6.962564620649777E-4]:4.437665030142E-2,58[&rate=6.962564620649777E-4]:1.017536994818E-1)[&rate=6.962564620649777E-4]:4.574473294423E-2)[&rate=6.962564620649777E-4]:1.237730751817E-1,59[&rate=6.962564620649777E-4]:2.521458245475E-1)[&rate=6.962564620649777E-4]:6.162767389995E-2,(56[&rate=6.962564620649777E-4]:2.133963696332E-1,55[&rate=6.962564620649777E-4]:2.133963696332E-1)[&rate=6.962564620649777E-4]:9.218040750269E-2)[&rate=6.962564620649777E-4]:8.580882173167E-2,57[&rate=6.962564620649777E-4]:4.023145606163E-1)[&rate=6.962564620649777E-4]:7.981186707794E-2,68[&rate=6.962564620649777E-4]:4.302138593881E-1)[&rate=6.962564620649777E-4]:4.663368833887E-1,(((((75[&rate=6.962564620649777E-4]:4.961916299473E-1,(74[&rate=6.962564620649777E-4]:3.629135103935E-1,(76[&rate=6.962564620649777E-4]:3.386079545551E-1,70[&rate=6.962564620649777E-4]:3.002517901716E-1)[&rate=6.962564620649777E-4]:2.430555583842E-2)[&rate=6.962564620649777E-4]:1.332781195538E-1)[&rate=6.962564620649777E-4]:1.116175184833E-1,(((80[&rate=6.962564620649777E-4]:2.103834904983E-1,71[&rate=6.962564620649777E-4]:1.912054083065E-1)[&rate=6.962564620649777E-4]:9.054324101265E-2,81[&rate=6.962564620649777E-4]:3.009267315109E-1)[&rate=6.962564620649777E-4]:8.33867635093E-2,((73[&rate=6.962564620649777E-4]:3.46504924639E-1,((79[&rate=6.962564620649777E-4]:1.370085714719E-1,(72[&rate=6.962564620649777E-4]:2.811257337485E-3,78[&rate=6.962564620649777E-4]:2.47290655568E-2)[&rate=6.962564620649777E-4]:1.122795059151E-1)[&rate=6.962564620649777E-4]:9.154026975352E-2,82[&rate=6.962564620649777E-4]:2.367680193075E-1)[&rate=6.962564620649777E-4]:7.68601930028E-2)[&rate=6.962564620649777E-4]:5.076194869745E-2,77[&rate=6.962564620649777E-4]:3.917874212817E-1)[&rate=6.962564620649777E-4]:3.636169017688E-2)[&rate=6.962564620649777E-4]:1.741805849173E-1)[&rate=6.962564620649777E-4]:9.116069382144E-1,(52[&rate=6.962564620649777E-4]:6.261613879715E-1,(((12[&rate=6.962564620649777E-4]:2.975799650072E-1,5[&rate=6.962564620649777E-4]:2.592238006237E-1)[&rate=6.962564620649777E-4]:7.425374739242E-2,29[&rate=6.962564620649777E-4]:4.786830274681E-1)[&rate=6.962564620649777E-4]:2.288703250498E-1,103[&rate=6.962564620649777E-4]:4.746766401891E-1)[&rate=6.962564620649777E-4]:1.815778482343E0)[&rate=6.962564620649777E-4]:1.549883613728E-1)[&rate=6.962564620649777E-4]:1.461176418184E-3,(53[&rate=6.962564620649777E-4]:6.119412341876E-1,((133[&rate=6.962564620649777E-4]:4.368007214277E-1,134[&rate=6.962564620649777E-4]:4.066637351266E-1)[&rate=6.962564620649777E-4]:2.963685384494E-1,137[&rate=6.962564620649777E-4]:7.742651502882E-1)[&rate=6.962564620649777E-4]:6.608514712786E-1)[&rate=6.962564620649777E-4]:1.624729702636E-1)[&rate=6.962564620649777E-4]:4.124407481331E-1,125[&rate=6.962564620649777E-4]:9.76472438923E-1)[&rate=6.962564620649777E-4]:8.674497052058E-2)[&rate=6.962564620649777E-4]:1.717097785076E-2,(((((96[&rate=6.962564620649777E-4]:3.352412527056E-1,99[&rate=6.962564620649777E-4]:3.707603783885E-1)[&rate=6.962564620649777E-4]:2.065725355434E-1,((97[&rate=6.962564620649777E-4]:2.971796801719E-1,98[&rate=6.962564620649777E-4]:4.966332320844E-1)[&rate=6.962564620649777E-4]:4.290941252594E-2,((100[&rate=6.962564620649777E-4]:2.327845452627E-1,94[&rate=6.962564620649777E-4]:2.327845452627E-1)[&rate=6.962564620649777E-4]:9.770656638411E-2,95[&rate=6.962564620649777E-4]:4.151905651989E-1)[&rate=6.962564620649777E-4]:1.352810411601E-1)[&rate=6.962564620649777E-4]:1.593234582433E-2)[&rate=6.962564620649777E-4]:1.308240441091E-1,((147[&rate=6.962564620649777E-4]:4.77278731019E-1,((40[&rate=6.962564620649777E-4]:3.872417670748E-1,(2[&rate=6.962564620649777E-4]:8.707487104642E-1,((31[&rate=6.962564620649777E-4]:7.664312076185E-1,((7[&rate=6.962564620649777E-4]:3.038760106831E-1,8[&rate=6.962564620649777E-4]:3.038760106831E-1)[&rate=6.962564620649777E-4]:4.786589921962E-2,26[&rate=6.962564620649777E-4]:4.585912249712E-1)[&rate=6.962564620649777E-4]:2.640043662089E-1)[&rate=6.962564620649777E-4]:1.110796445645E-1,(22[&rate=6.962564620649777E-4]:4.296909066916E-1,27[&rate=6.962564620649777E-4]:4.46129262856E-1)[&rate=6.962564620649777E-4]:3.930254249434E-1)[&rate=6.962564620649777E-4]:2.206351185552E-1)[&rate=6.962564620649777E-4]:1.47321885944E0)[&rate=6.962564620649777E-4]:1.193902910288E-3,((((((144[&rate=6.962564620649777E-4]:4.728216935297E-1,(145[&rate=6.962564620649777E-4]:2.991477771477E-1,141[&rate=6.962564620649777E-4]:2.964080511201E-1)[&rate=6.962564620649777E-4]:1.791533684369E-1)[&rate=6.962564620649777E-4]:7.588711325203E-2,142[&rate=6.962564620649777E-4]:5.541882588367E-1)[&rate=6.962564620649777E-4]:6.595209601344E-1,((113[&rate=6.962564620649777E-4]:6.997863989834E-1,((9[&rate=6.962564620649777E-4]:5.544660449409E-1,(4[&rate=6.962564620649777E-4]:1.571642064216E-1,30[&rate=6.962564620649777E-4]:3.297669461476E-1)[&rate=6.962564620649777E-4]:3.479867700261E-1)[&rate=6.962564620649777E-4]:1.037845187974E-1,(((105[&rate=6.962564620649777E-4]:3.393965310714E-1,110[&rate=6.962564620649777E-4]:3.613143392904E-1)[&rate=6.962564620649777E-4]:3.409225401023E-2,117[&rate=6.962564620649777E-4]:4.03625771383E-1)[&rate=6.962564620649777E-4]:1.330297583531E-1,(14[&rate=6.962564620649777E-4]:3.429453732016E-1,17[&rate=6.962564620649777E-4]:3.813015375853E-1)[&rate=6.962564620649777E-4]:1.909704305069E-1)[&rate=6.962564620649777E-4]:1.325539381118E-1)[&rate=6.962564620649777E-4]:3.331665716312E-2)[&rate=6.962564620649777E-4]:2.614058025345E-1,(((115[&rate=6.962564620649777E-4]:4.751598660549E-1,(13[&rate=6.962564620649777E-4]:4.95744706565E-1,19[&rate=6.962564620649777E-4]:5.341008709487E-1)[&rate=6.962564620649777E-4]:6.160694031171E-2)[&rate=6.962564620649777E-4]:1.220254716132E-1,((107[&rate=6.962564620649777E-4]:5.463465179116E-1,108[&rate=6.962564620649777E-4]:5.436067918843E-1)[&rate=6.962564620649777E-4]:2.120611938733E-2,((114[&rate=6.962564620649777E-4]:1.707089753441E-1,112[&rate=6.962564620649777E-4]:2.529007561659E-1)[&rate=6.962564620649777E-4]:2.256207569641E-1,109[&rate=6.962564620649777E-4]:4.757817871027E-1)[&rate=6.962564620649777E-4]:1.10948932388E-1)[&rate=6.962564620649777E-4]:8.990667297187E-2)[&rate=6.962564620649777E-4]:2.510057451078E-1,((116[&rate=6.962564620649777E-4]:2.710573401111E-1,(((111[&rate=6.962564620649777E-4]:1.356997294078E-1,139[&rate=6.962564620649777E-4]:3.110421951612E-1)[&rate=6.962564620649777E-4]:9.90129540514E-2,104[&rate=6.962564620649777E-4]:2.182743272948E-1)[&rate=6.962564620649777E-4]:2.318349640794E-2,106[&rate=6.962564620649777E-4]:2.414578237028E-1)[&rate=6.962564620649777E-4]:8.987348901112E-2)[&rate=6.962564620649777E-4]:3.409403923541E-1,(148[&rate=6.962564620649777E-4]:2.94156216922E-1,143[&rate=6.962564620649777E-4]:2.914164908947E-1)[&rate=6.962564620649777E-4]:3.561976799269E-1)[&rate=6.962564620649777E-4]:2.361933503107E-1)[&rate=6.962564620649777E-4]:3.080933792019E-2)[&rate=6.962564620649777E-4]:7.991427772691E-2)[&rate=6.962564620649777E-4]:2.322479799913E-1,(((23[&rate=6.962564620649777E-4]:4.212557337643E-1,(25[&rate=6.962564620649777E-4]:3.047650325617E-1,20[&rate=6.962564620649777E-4]:2.8558695037E-1)[&rate=6.962564620649777E-4]:1.274496053122E-1)[&rate=6.962564620649777E-4]:2.881560625822E-1,(140[&rate=6.962564620649777E-4]:2.58703735326E-1,11[&rate=6.962564620649777E-4]:2.778818175177E-1)[&rate=6.962564620649777E-4]:3.465984719795E-1)[&rate=6.962564620649777E-4]:4.69675226112E-1,(102[&rate=6.962564620649777E-4]:1.013311994457E-2,(24[&rate=6.962564620649777E-4]:8.477691899951E-1,((21[&rate=6.962564620649777E-4]:6.163749786553E-1,28[&rate=6.962564620649777E-4]:6.410325129017E-1)[&rate=6.962564620649777E-4]:1.654618389485E-1,1[&rate=6.962564620649777E-4]:2.019298198727E-2)[&rate=6.962564620649777E-4]:4.675429019958E-2)[&rate=6.962564620649777E-4]:3.240077655658E-1)[&rate=6.962564620649777E-4]:1.826897100715E-2)[&rate=6.962564620649777E-4]:1.709797655448E-1)[&rate=6.962564620649777E-4]:2.254394930833E-1,(((6[&rate=6.962564620649777E-4]:6.328584782256E-1,(15[&rate=6.962564620649777E-4]:2.940680683976E-1,10[&rate=6.962564620649777E-4]:2.557119040142E-1)[&rate=6.962564620649777E-4]:3.935849303758E-1)[&rate=6.962564620649777E-4]:2.017385309128E-2,18[&rate=6.962564620649777E-4]:7.16046029947E-1)[&rate=6.962564620649777E-4]:3.272734366909E-1,(3[&rate=6.962564620649777E-4]:8.967677456238E-1,(((((85[&rate=6.962564620649777E-4]:1.068349453322E-1,86[&rate=6.962564620649777E-4]:1.068349453322E-1)[&rate=6.962564620649777E-4]:1.316070106308E-2,((84[&rate=6.962564620649777E-4]:1.412691669016E-2,93[&rate=6.962564620649777E-4]:2.782554682718E-2)[&rate=6.962564620649777E-4]:5.463164417301E-2,83[&rate=6.962564620649777E-4]:6.875856086317E-2)[&rate=6.962564620649777E-4]:5.123708553211E-2)[&rate=6.962564620649777E-4]:4.472068877621E-2,87[&rate=6.962564620649777E-4]:1.647163351715E-1)[&rate=6.962564620649777E-4]:4.340965189726E-3,((90[&rate=6.962564620649777E-4]:5.030942730833E-2,91[&rate=6.962564620649777E-4]:5.030942730833E-2)[&rate=6.962564620649777E-4]:6.202995798152E-2,92[&rate=6.962564620649777E-4]:1.123393852899E-1)[&rate=6.962564620649777E-4]:7.041654520837E-2)[&rate=6.962564620649777E-4]:3.748564312835E-2,(88[&rate=6.962564620649777E-4]:1.352637387825E-1,89[&rate=6.962564620649777E-4]:1.489623689195E-1)[&rate=6.962564620649777E-4]:7.12792047071E-2)[&rate=6.962564620649777E-4]:1.229950829531E0)[&rate=6.962564620649777E-4]:3.148322786351E-2)[&rate=6.962564620649777E-4]:4.938306500651E-1)[&rate=6.962564620649777E-4]:2.559895798639E-1,101[&rate=6.962564620649777E-4]:6.753314773888E-1)[&rate=6.962564620649777E-4]:6.862683515901E-1)[&rate=6.962564620649777E-4]:3.146601185351E-2)[&rate=6.962564620649777E-4]:1.772623143947E-2,(39[&rate=6.962564620649777E-4]:3.775155706266E-1,(16[&rate=6.962564620649777E-4]:2.4353643031E0,146[&rate=6.962564620649777E-4]:4.700899562177E-1)[&rate=6.962564620649777E-4]:2.764419364377E-2)[&rate=6.962564620649777E-4]:6.011234265155E-2)[&rate=6.962564620649777E-4]:1.202558207193E-1)[&rate=6.962564620649777E-4]:3.058548527642E-1,38[&rate=6.962564620649777E-4]:7.954325758325E-1)[&rate=6.962564620649777E-4]:1.132021200189E-1,((35[&rate=6.962564620649777E-4]:2.147418787991E-1,(127[&rate=6.962564620649777E-4]:2.289344821997E0,121[&rate=6.962564620649777E-4]:1.848248931586E0)[&rate=6.962564620649777E-4]:4.925203444732E-1)[&rate=6.962564620649777E-4]:5.154319387783E-2,(((((50[&rate=6.962564620649777E-4]:3.4576221423E-1,49[&rate=6.962564620649777E-4]:3.4576221423E-1)[&rate=6.962564620649777E-4]:9.86936069115E-2,(((47[&rate=6.962564620649777E-4]:3.59836965001E-1,44[&rate=6.962564620649777E-4]:3.543724841268E-1)[&rate=6.962564620649777E-4]:4.287761834802E-2,51[&rate=6.962564620649777E-4]:3.753921789775E-1)[&rate=6.962564620649777E-4]:4.41527527914E-2,((43[&rate=6.962564620649777E-4]:3.144403521068E-1,(42[&rate=6.962564620649777E-4]:2.003021379105E-1,(48[&rate=6.962564620649777E-4]:2.373190167035E-1,41[&rate=6.962564620649777E-4]:1.93603169709E-1)[&rate=6.962564620649777E-4]:1.234487327219E-3)[&rate=6.962564620649777E-4]:6.495788632753E-2)[&rate=6.962564620649777E-4]:9.251706761453E-2,46[&rate=6.962564620649777E-4]:4.069574197213E-1)[&rate=6.962564620649777E-4]:3.990991641913E-2)[&rate=6.962564620649777E-4]:3.037537024681E-2)[&rate=6.962564620649777E-4]:1.322065974044E-1,45[&rate=6.962564620649777E-4]:6.012525824803E-1)[&rate=6.962564620649777E-4]:3.14350985026E-1,(((69[&rate=6.962564620649777E-4]:6.937197686483E-1,118[&rate=6.962564620649777E-4]:6.827608645387E-1)[&rate=6.962564620649777E-4]:5.876665504747E-2,(((129[&rate=6.962564620649777E-4]:9.218310941529E-2,132[&rate=6.962564620649777E-4]:9.492283544265E-2)[&rate=6.962564620649777E-4]:4.276027567354E-2,130[&rate=6.962564620649777E-4]:1.349433850888E-1)[&rate=6.962564620649777E-4]:8.443829138609E-2,131[&rate=6.962564620649777E-4]:2.221214025023E-1)[&rate=6.962564620649777E-4]:3.851595417413E-1)[&rate=6.962564620649777E-4]:8.200904548898E-1,((((65[&rate=6.962564620649777E-4]:1.720169384858E-1,60[&rate=6.962564620649777E-4]:1.720169384858E-1)[&rate=6.962564620649777E-4]:4.055767988491E-3,(62[&rate=6.962564620649777E-4]:2.325721076421E-1,64[&rate=6.962564620649777E-4]:1.914762172311E-1)[&rate=6.962564620649777E-4]:1.3528142075E-1)[&rate=6.962564620649777E-4]:2.807572066248E-1,(63[&rate=6.962564620649777E-4]:6.743736519578E-2,61[&rate=6.962564620649777E-4]:1.085332556068E-1)[&rate=6.962564620649777E-4]:5.4007747941E-1)[&rate=6.962564620649777E-4]:8.727348735133E-1,128[&rate=6.962564620649777E-4]:1.381619581133E0)[&rate=6.962564620649777E-4]:4.027236594584E-2)[&rate=6.962564620649777E-4]:2.671078327189E-1)[&rate=6.962564620649777E-4]:6.338141951743E-2,36[&rate=6.962564620649777E-4]:2.701894184931E-1)[&rate=6.962564620649777E-4]:4.267099664965E-2)[&rate=6.962564620649777E-4]:3.998417665902E-2)[&rate=6.962564620649777E-4]:5.97318335193E-2)[&rate=6.962564620649777E-4]:1.921212113859E-2)[&rate=6.962564620649777E-4]:4.809211553113E-1,34[&rate=6.962564620649777E-4]:3.120660675135E-3)[&rate=6.962564620649777E-4]:4.670698926943E-2)[&rate=6.962564620649777E-4]:3.445666199243E-2,32[&rate=6.962564620649777E-4]:6.236650371791E-2);
tree STATE_31410000 [&joint=-20977.04881348758,lnP=-20977.04881348758] = [&R] (33[&rate=5.651828020477716E-4]:1.93863650457E-1,(((((((122[&rate=5.651828020477716E-4]:4.416100920746E-1,(123[&rate=5.651828020477716E-4]:3.071837534677E-1,124[&rate=5.651828020477716E-4]:3.044515130306E-1)[&rate=5.651828020477716E-4]:1.344263386069E-1)[&rate=5.651828020477716E-4]:2.397139382426E-1,67[&rate=5.651828020477716E-4]:1.800514799764E-1)[&rate=5.651828020477716E-4]:2.701385992061E-1,((((119[&rate=5.651828020477716E-4]:7.041207124126E-1,120[&rate=5.651828020477716E-4]:6.082303014537E-1)[&rate=5.651828020477716E-4]:9.058911080339E-2,((138[&rate=5.651828020477716E-4]:1.604187360975E-1,136[&rate=5.651828020477716E-4]:2.891188678231E-2)[&rate=5.651828020477716E-4]:2.454917225909E-1,135[&rate=5.651828020477716E-4]:2.059104586884E-1)[&rate=5.651828020477716E-4]:2.408541590483E-1)[&rate=5.651828020477716E-4]:1.128716615306E0,126[&rate=5.651828020477716E-4]:1.137723915879E0)[&rate=5.651828020477716E-4]:3.445535196944E-1,66[&rate=5.651828020477716E-4]:2.351032458879E-1)[&rate=5.651828020477716E-4]:2.150868332946E-1)[&rate=5.651828020477716E-4]:2.315522697664E-1,(((59[&rate=5.651828020477716E-4]:3.016948562329E-1,((57[&rate=5.651828020477716E-4]:1.970589264193E-1,((37[&rate=5.651828020477716E-4]:1.475805720871E-1,58[&rate=5.651828020477716E-4]:1.28454889027E-1)[&rate=5.651828020477716E-4]:1.373278550835E-2,54[&rate=5.651828020477716E-4]:8.4810625355E-2)[&rate=5.651828020477716E-4]:7.126469450696E-2)[&rate=5.651828020477716E-4]:6.570589621268E-2,(55[&rate=5.651828020477716E-4]:1.918934366615E-1,56[&rate=5.651828020477716E-4]:1.918934366615E-1)[&rate=5.651828020477716E-4]:5.994242422171E-2)[&rate=5.651828020477716E-4]:4.166227403801E-2)[&rate=5.651828020477716E-4]:2.946894687933E-1,68[&rate=5.651828020477716E-4]:5.472039971573E-1)[&rate=5.651828020477716E-4]:6.056617602453E-1,((((137[&rate=5.651828020477716E-4]:5.355388774962E-1,(134[&rate=5.651828020477716E-4]:3.481831720233E-1,133[&rate=5.651828020477716E-4]:3.783201583245E-1)[&rate=5.651828020477716E-4]:1.161228287606E-1)[&rate=5.651828020477716E-4]:1.060834849702E0,((75[&rate=5.651828020477716E-4]:3.043421142189E-1,(70[&rate=5.651828020477716E-4]:1.852351980452E-1,(74[&rate=5.651828020477716E-4]:1.662608953567E-1,76[&rate=5.651828020477716E-4]:1.662608953567E-1)[&rate=5.651828020477716E-4]:5.733046707189E-2)[&rate=5.651828020477716E-4]:8.075075179023E-2)[&rate=5.651828020477716E-4]:2.327054078762E-1,(((80[&rate=5.651828020477716E-4]:1.273068456156E-1,81[&rate=5.651828020477716E-4]:1.273068456156E-1)[&rate=5.651828020477716E-4]:2.119140469631E-1,(73[&rate=5.651828020477716E-4]:3.861669507521E-1,(82[&rate=5.651828020477716E-4]:2.686558741459E-1,((78[&rate=5.651828020477716E-4]:1.925954166482E-1,72[&rate=5.651828020477716E-4]:1.706776084289E-1)[&rate=5.651828020477716E-4]:4.320912942674E-2,(79[&rate=5.651828020477716E-4]:6.952347206031E-2,71[&rate=5.651828020477716E-4]:4.212621178628E-2)[&rate=5.651828020477716E-4]:1.662810740146E-1)[&rate=5.651828020477716E-4]:2.463214998892E-2)[&rate=5.651828020477716E-4]:8.463436427746E-2)[&rate=5.651828020477716E-4]:2.369010319696E-3)[&rate=5.651828020477716E-4]:4.472077351227E-2,77[&rate=5.651828020477716E-4]:4.277772825294E-1)[&rate=5.651828020477716E-4]:1.037907875109E-1)[&rate=5.651828020477716E-4]:9.826138763363E-1)[&rate=5.651828020477716E-4]:1.750374839971E-3,(53[&rate=5.651828020477716E-4]:6.642709679873E-1,(52[&rate=5.651828020477716E-4]:4.51983714465E-1,(((12[&rate=5.651828020477716E-4]:9.365383642493E-2,5[&rate=5.651828020477716E-4]:5.529767204147E-2)[&rate=5.651828020477716E-4]:3.241112016555E-1,29[&rate=5.651828020477716E-4]:5.24614353149E-1)[&rate=5.651828020477716E-4]:1.271602505618E-1,103[&rate=5.651828020477716E-4]:4.18897891382E-1)[&rate=5.651828020477716E-4]:1.697379557644E0)[&rate=5.651828020477716E-4]:2.204839748337E-1)[&rate=5.651828020477716E-4]:1.106777466718E-1)[&rate=5.651828020477716E-4]:5.686691145455E-1,125[&rate=5.651828020477716E-4]:1.133235315543E0)[&rate=5.651828020477716E-4]:1.862971085259E-1)[&rate=5.651828020477716E-4]:7.659722931866E-2)[&rate=5.651828020477716E-4]:6.369406647384E-2,(((((98[&rate=5.651828020477716E-4]:6.551085946697E-1,(96[&rate=5.651828020477716E-4]:4.627910219752E-1,99[&rate=5.651828020477716E-4]:4.983101476581E-1)[&rate=5.651828020477716E-4]:1.786563705089E-1)[&rate=5.651828020477716E-4]:8.713784312496E-2,(95[&rate=5.651828020477716E-4]:4.026423924941E-1,(94[&rate=5.651828020477716E-4]:9.908161874371E-2,100[&rate=5.651828020477716E-4]:9.908161874371E-2)[&rate=5.651828020477716E-4]:2.188613201984E-1)[&rate=5.651828020477716E-4]:3.505330070493E-1)[&rate=5.651828020477716E-4]:2.659310354888E-1,(((146[&rate=5.651828020477716E-4]:7.28660917408E-1,147[&rate=5.651828020477716E-4]:6.658193873534E-1)[&rate=5.651828020477716E-4]:2.396900573044E-2,((((((((14[&rate=5.651828020477716E-4]:6.819117561508E-1,17[&rate=5.651828020477716E-4]:7.202679205345E-1)[&rate=5.651828020477716E-4]:1.039625894995E-1,((4[&rate=5.651828020477716E-4]:1.562588312551E-1,30[&rate=5.651828020477716E-4]:3.288615709811E-1)[&rate=5.651828020477716E-4]:5.463739544437E-1,9[&rate=5.651828020477716E-4]:7.519478541919E-1)[&rate=5.651828020477716E-4]:2.57073133763E-2)[&rate=5.651828020477716E-4]:1.803155235376E-1,((105[&rate=5.651828020477716E-4]:6.475642754508E-1,(117[&rate=5.651828020477716E-4]:3.857777405644E-1,110[&rate=5.651828020477716E-4]:3.775585624821E-1)[&rate=5.651828020477716E-4]:2.919235211878E-1)[&rate=5.651828020477716E-4]:2.999106894228E-2,113[&rate=5.651828020477716E-4]:7.049526046669E-1)[&rate=5.651828020477716E-4]:2.61237264521E-1)[&rate=5.651828020477716E-4]:4.166334155659E-1,(((((112[&rate=5.651828020477716E-4]:2.339867958684E-1,114[&rate=5.651828020477716E-4]:1.517950150465E-1)[&rate=5.651828020477716E-4]:1.663040363654E-1,109[&rate=5.651828020477716E-4]:3.975511062064E-1)[&rate=5.651828020477716E-4]:9.632258757804E-2,(108[&rate=5.651828020477716E-4]:2.008994387577E-1,107[&rate=5.651828020477716E-4]:2.036391647851E-1)[&rate=5.651828020477716E-4]:2.710564468077E-1)[&rate=5.651828020477716E-4]:3.469325066542E-1,(115[&rate=5.651828020477716E-4]:3.402078884827E-1,(13[&rate=5.651828020477716E-4]:3.501485793703E-1,19[&rate=5.651828020477716E-4]:3.88504743754E-1)[&rate=5.651828020477716E-4]:7.225108993427E-2)[&rate=5.651828020477716E-4]:4.211462571615E-1)[&rate=5.651828020477716E-4]:3.456733653211E-1,((((106[&rate=5.651828020477716E-4]:3.102651028662E-2,111[&rate=5.651828020477716E-4]:4.746486645099E-2)[&rate=5.651828020477716E-4]:2.46399718058E-2,139[&rate=5.651828020477716E-4]:2.474473040102E-1)[&rate=5.651828020477716E-4]:2.125306820186E-1,104[&rate=5.651828020477716E-4]:2.681971641111E-1)[&rate=5.651828020477716E-4]:4.537071521983E-1,((148[&rate=5.651828020477716E-4]:3.012898414467E-1,143[&rate=5.651828020477716E-4]:2.985501154193E-1)[&rate=5.651828020477716E-4]:2.071926347209E-1,116[&rate=5.651828020477716E-4]:4.701263117838E-1)[&rate=5.651828020477716E-4]:1.915040319227E-1)[&rate=5.651828020477716E-4]:4.453971672587E-1)[&rate=5.651828020477716E-4]:1.936039929666E-1)[&rate=5.651828020477716E-4]:6.302806641125E-2,((((141[&rate=5.651828020477716E-4]:7.710444480196E-2,145[&rate=5.651828020477716E-4]:7.984417082955E-2)[&rate=5.651828020477716E-4]:8.303891717909E-2,144[&rate=5.651828020477716E-4]:1.574036359537E-1)[&rate=5.651828020477716E-4]:9.693503259448E-2,142[&rate=5.651828020477716E-4]:2.598181206031E-1)[&rate=5.651828020477716E-4]:1.296169219695E0,((((1[&rate=5.651828020477716E-4]:3.230380236369E-2,(21[&rate=5.651828020477716E-4]:7.129691872988E-1,28[&rate=5.651828020477716E-4]:7.376267215452E-1)[&rate=5.651828020477716E-4]:8.097845068139E-2)[&rate=5.651828020477716E-4]:1.053696513376E-1,24[&rate=5.651828020477716E-4]:9.184953715095E-1)[&rate=5.651828020477716E-4]:4.686240693859E-1,102[&rate=5.651828020477716E-4]:2.254756052791E-1)[&rate=5.651828020477716E-4]:4.34568964549E-2,((11[&rate=5.651828020477716E-4]:4.213180910297E-1,140[&rate=5.651828020477716E-4]:4.021400088379E-1)[&rate=5.651828020477716E-4]:2.830907583717E-1,((25[&rate=5.651828020477716E-4]:3.916805930548E-1,20[&rate=5.651828020477716E-4]:3.725025108631E-1)[&rate=5.651828020477716E-4]:1.169648144958E-1,23[&rate=5.651828020477716E-4]:4.976865034409E-1)[&rate=5.651828020477716E-4]:2.916538528097E-1)[&rate=5.651828020477716E-4]:6.302770769901E-1)[&rate=5.651828020477716E-4]:4.047949609809E-2)[&rate=5.651828020477716E-4]:6.246675059339E-2)[&rate=5.651828020477716E-4]:2.37563111114E-1,((6[&rate=5.651828020477716E-4]:7.29806160645E-1,((15[&rate=5.651828020477716E-4]:4.328914992925E-1,10[&rate=5.651828020477716E-4]:3.94535334909E-1)[&rate=5.651828020477716E-4]:2.299783722191E-1,(3[&rate=5.651828020477716E-4]:4.382245717979E-1,18[&rate=5.651828020477716E-4]:5.532930649485E-1)[&rate=5.651828020477716E-4]:1.177959846454E-1)[&rate=5.651828020477716E-4]:1.217308096813E-1)[&rate=5.651828020477716E-4]:2.39489804125E-1,((88[&rate=5.651828020477716E-4]:1.809787647698E-1,89[&rate=5.651828020477716E-4]:1.946773949068E-1)[&rate=5.651828020477716E-4]:6.091896077476E-1,((((83[&rate=5.651828020477716E-4]:1.80324691763E-1,85[&rate=5.651828020477716E-4]:1.80324691763E-1)[&rate=5.651828020477716E-4]:4.114686125034E-2,(86[&rate=5.651828020477716E-4]:1.009517674201E-1,(84[&rate=5.651828020477716E-4]:7.617589694696E-2,93[&rate=5.651828020477716E-4]:8.987452708397E-2)[&rate=5.651828020477716E-4]:2.477587047312E-2)[&rate=5.651828020477716E-4]:1.205197855933E-1)[&rate=5.651828020477716E-4]:6.986077713379E-3,((90[&rate=5.651828020477716E-4]:5.18394708222E-2,91[&rate=5.651828020477716E-4]:5.18394708222E-2)[&rate=5.651828020477716E-4]:2.359354776086E-2,92[&rate=5.651828020477716E-4]:7.543301858306E-2)[&rate=5.651828020477716E-4]:1.667232422807E-1)[&rate=5.651828020477716E-4]:6.393343167146E-2,87[&rate=5.651828020477716E-4]:2.923910623982E-1)[&rate=5.651828020477716E-4]:4.977773101192E-1)[&rate=5.651828020477716E-4]:6.667988251293E-1)[&rate=5.651828020477716E-4]:6.894609632625E-1)[&rate=5.651828020477716E-4]:4.550741503583E-1,101[&rate=5.651828020477716E-4]:1.059036557843E0)[&rate=5.651828020477716E-4]:4.775959105261E-1,16[&rate=5.651828020477716E-4]:2.648961235492E0)[&rate=5.651828020477716E-4]:6.894303452834E-2)[&rate=5.651828020477716E-4]:1.681629938087E-1,((((22[&rate=5.651828020477716E-4]:4.309822332439E-1,27[&rate=5.651828020477716E-4]:4.474205894083E-1)[&rate=5.651828020477716E-4]:4.224364014031E-1,(31[&rate=5.651828020477716E-4]:4.685173658066E-1,2[&rate=5.651828020477716E-4]:2.411201055325E-1)[&rate=5.651828020477716E-4]:4.396957893885E-1)[&rate=5.651828020477716E-4]:1.183802915839E-2,(26[&rate=5.651828020477716E-4]:8.166173576056E-1,(7[&rate=5.651828020477716E-4]:2.015117717631E-1,8[&rate=5.651828020477716E-4]:2.015117717631E-1)[&rate=5.651828020477716E-4]:5.08256270774E-1)[&rate=5.651828020477716E-4]:5.959821030953E-2)[&rate=5.651828020477716E-4]:2.046758773791E0,(40[&rate=5.651828020477716E-4]:6.83838858021E-1,(39[&rate=5.651828020477716E-4]:6.708533414389E-1,97[&rate=5.651828020477716E-4]:5.998150900727E-1)[&rate=5.651828020477716E-4]:1.298551658208E-2)[&rate=5.651828020477716E-4]:9.884803702007E-2)[&rate=5.651828020477716E-4]:1.788744267115E-2)[&rate=5.651828020477716E-4]:7.918783502502E-2)[&rate=5.651828020477716E-4]:1.607003605176E-1,38[&rate=5.651828020477716E-4]:9.721565223258E-1)[&rate=5.651828020477716E-4]:2.362928266456E-1,(((127[&rate=5.651828020477716E-4]:2.577600567503E0,35[&rate=5.651828020477716E-4]:1.047727983193E-2)[&rate=5.651828020477716E-4]:1.653855385673E-1,((((((65[&rate=5.651828020477716E-4]:1.648002639204E-1,((62[&rate=5.651828020477716E-4]:2.230210088682E-1,64[&rate=5.651828020477716E-4]:1.819251184571E-1)[&rate=5.651828020477716E-4]:5.993645501975E-2,60[&rate=5.651828020477716E-4]:9.117664197019E-2)[&rate=5.651828020477716E-4]:7.362362195019E-2)[&rate=5.651828020477716E-4]:4.780400326445E-1,(63[&rate=5.651828020477716E-4]:1.432992461784E-1,61[&rate=5.651828020477716E-4]:1.843951365895E-1)[&rate=5.651828020477716E-4]:6.502259818931E-1)[&rate=5.651828020477716E-4]:4.37250016056E-1,128[&rate=5.651828020477716E-4]:1.132145107141E0)[&rate=5.651828020477716E-4]:1.387196597681E-1,(118[&rate=5.651828020477716E-4]:5.908517254633E-1,(69[&rate=5.651828020477716E-4]:5.850811624678E-1,((131[&rate=5.651828020477716E-4]:1.188947481385E-1,130[&rate=5.651828020477716E-4]:1.161550221112E-1)[&rate=5.651828020477716E-4]:7.245079301455E-3,(132[&rate=5.651828020477716E-4]:1.116887049897E-1,129[&rate=5.651828020477716E-4]:1.089489789623E-1)[&rate=5.651828020477716E-4]:1.445112245032E-2)[&rate=5.651828020477716E-4]:3.137358555756E-1)[&rate=5.651828020477716E-4]:1.672946710515E-2)[&rate=5.651828020477716E-4]:8.197390688434E-1)[&rate=5.651828020477716E-4]:2.325440026883E-1,36[&rate=5.651828020477716E-4]:2.121698877581E-2)[&rate=5.651828020477716E-4]:9.514328366738E-2,121[&rate=5.651828020477716E-4]:2.195812327238E0)[&rate=5.651828020477716E-4]:1.060778884218E-1)[&rate=5.651828020477716E-4]:2.311490662307E-1,(45[&rate=5.651828020477716E-4]:7.373335440366E-1,((((47[&rate=5.651828020477716E-4]:8.457729036305E-2,44[&rate=5.651828020477716E-4]:7.91128094888E-2)[&rate=5.651828020477716E-4]:2.823195038025E-1,51[&rate=5.651828020477716E-4]:3.395743897941E-1)[&rate=5.651828020477716E-4]:1.04640187211E-1,(49[&rate=5.651828020477716E-4]:3.254447461484E-1,50[&rate=5.651828020477716E-4]:3.254447461484E-1)[&rate=5.651828020477716E-4]:1.133053499825E-1)[&rate=5.651828020477716E-4]:1.60929662272E-1,((41[&rate=5.651828020477716E-4]:2.754683042302E-1,(48[&rate=5.651828020477716E-4]:2.891950765472E-1,42[&rate=5.651828020477716E-4]:2.50943710427E-1)[&rate=5.651828020477716E-4]:2.998907467747E-2)[&rate=5.651828020477716E-4]:1.802567510778E-1,(46[&rate=5.651828020477716E-4]:4.076668149809E-1,43[&rate=5.651828020477716E-4]:4.076668149809E-1)[&rate=5.651828020477716E-4]:1.027030490701E-1)[&rate=5.651828020477716E-4]:1.220967795977E-1)[&rate=5.651828020477716E-4]:1.130636216993E-1)[&rate=5.651828020477716E-4]:4.250492515898E-1)[&rate=5.651828020477716E-4]:1.990720178259E-1)[&rate=5.651828020477716E-4]:1.393525129669E-1)[&rate=5.651828020477716E-4]:1.496130076703E-1,34[&rate=5.651828020477716E-4]:3.203572446301E-2)[&rate=5.651828020477716E-4]:9.429898966814E-2,32[&rate=5.651828020477716E-4]:1.044169059121E-1)[&rate=5.651828020477716E-4]:8.396729249025E-2);
tree STATE_31500000 [&joint=-20984.10849429861,lnP=-20984.10849429861] = [&R] (((34[&rate=5.583365556894192E-4]:4.043641086784E-2,(((((((55[&rate=5.583365556894192E-4]:2.46166649722E-1,56[&rate=5.583365556894192E-4]:2.46166649722E-1)[&rate=5.583365556894192E-4]:3.195590097693E-2,58[&rate=5.583365556894192E-4]:3.054449550706E-1)[&rate=5.583365556894192E-4]:6.403596091437E-2,((37[&rate=5.583365556894192E-4]:9.176963445236E-2,54[&rate=5.583365556894192E-4]:1.526690221192E-2)[&rate=5.583365556894192E-4]:6.104719228384E-2,59[&rate=5.583365556894192E-4]:1.14565460616E-1)[&rate=5.583365556894192E-4]:2.357897723089E-1)[&rate=5.583365556894192E-4]:3.511191357996E-2,57[&rate=5.583365556894192E-4]:3.88199386942E-1)[&rate=5.583365556894192E-4]:1.049364151623E-1,68[&rate=5.583365556894192E-4]:4.412232337982E-1)[&rate=5.583365556894192E-4]:5.756285814888E-1,(125[&rate=5.583365556894192E-4]:1.008852714588E0,(((75[&rate=5.583365556894192E-4]:6.863796107716E-1,(70[&rate=5.583365556894192E-4]:5.810377800261E-1,(74[&rate=5.583365556894192E-4]:6.186935578158E-1,76[&rate=5.583365556894192E-4]:6.186935578158E-1)[&rate=5.583365556894192E-4]:7.003865936852E-4)[&rate=5.583365556894192E-4]:6.698566636206E-2)[&rate=5.583365556894192E-4]:3.490647811798E-1,(77[&rate=5.583365556894192E-4]:8.566456683471E-1,(((80[&rate=5.583365556894192E-4]:1.253204302577E-1,81[&rate=5.583365556894192E-4]:1.253204302577E-1)[&rate=5.583365556894192E-4]:4.283417272069E-1,(((78[&rate=5.583365556894192E-4]:1.952658141747E-1,72[&rate=5.583365556894192E-4]:1.733480059554E-1)[&rate=5.583365556894192E-4]:1.345187212552E-1,(82[&rate=5.583365556894192E-4]:2.626935893755E-1,79[&rate=5.583365556894192E-4]:2.544744112934E-1)[&rate=5.583365556894192E-4]:7.531012413652E-2)[&rate=5.583365556894192E-4]:2.415584029694E-2,71[&rate=5.583365556894192E-4]:3.265431154528E-1)[&rate=5.583365556894192E-4]:2.0794095982E-1)[&rate=5.583365556894192E-4]:9.688987811413E-2,73[&rate=5.583365556894192E-4]:6.998671040718E-1)[&rate=5.583365556894192E-4]:1.6225801633E-1)[&rate=5.583365556894192E-4]:1.733192715495E-1)[&rate=5.583365556894192E-4]:5.382342759503E-1,(53[&rate=5.583365556894192E-4]:7.778291618729E-1,((52[&rate=5.583365556894192E-4]:6.692575084581E-1,(((12[&rate=5.583365556894192E-4]:7.821925315958E-2,5[&rate=5.583365556894192E-4]:3.986308877613E-2)[&rate=5.583365556894192E-4]:3.616281115417E-1,29[&rate=5.583365556894192E-4]:5.466966797698E-1)[&rate=5.583365556894192E-4]:2.108144157787E-1,103[&rate=5.583365556894192E-4]:5.246343832198E-1)[&rate=5.583365556894192E-4]:1.808916859799E0)[&rate=5.583365556894192E-4]:9.527596549182E-2,((133[&rate=5.583365556894192E-4]:7.199809540329E-1,134[&rate=5.583365556894192E-4]:6.898439677317E-1)[&rate=5.583365556894192E-4]:3.66595355128E-2,137[&rate=5.583365556894192E-4]:7.977363799567E-1)[&rate=5.583365556894192E-4]:7.817757600611E-1)[&rate=5.583365556894192E-4]:2.149240923431E-2)[&rate=5.583365556894192E-4]:4.93864474167E-2)[&rate=5.583365556894192E-4]:3.920196189595E-1)[&rate=5.583365556894192E-4]:1.746657673659E-1)[&rate=5.583365556894192E-4]:3.712730797512E-1,(((((((39[&rate=5.583365556894192E-4]:3.572933773714E-1,((((((15[&rate=5.583365556894192E-4]:2.833891165222E-1,10[&rate=5.583365556894192E-4]:2.450329521387E-1)[&rate=5.583365556894192E-4]:3.179809860562E-1,(18[&rate=5.583365556894192E-4]:4.513545551263E-1,6[&rate=5.583365556894192E-4]:3.883408564962E-1)[&rate=5.583365556894192E-4]:1.582347255344E-1)[&rate=5.583365556894192E-4]:9.335640152847E-2,3[&rate=5.583365556894192E-4]:5.878771890386E-1)[&rate=5.583365556894192E-4]:2.497270281115E-1,(((((90[&rate=5.583365556894192E-4]:1.728027472582E-2,91[&rate=5.583365556894192E-4]:1.728027472582E-2)[&rate=5.583365556894192E-4]:1.037841877712E-1,92[&rate=5.583365556894192E-4]:1.21064462497E-1)[&rate=5.583365556894192E-4]:2.177375902631E-2,87[&rate=5.583365556894192E-4]:1.291395913863E-1)[&rate=5.583365556894192E-4]:6.101579745364E-2,(93[&rate=5.583365556894192E-4]:1.060745270176E-1,84[&rate=5.583365556894192E-4]:9.237589688061E-2)[&rate=5.583365556894192E-4]:9.777949195932E-2)[&rate=5.583365556894192E-4]:1.712248637156E-1,((88[&rate=5.583365556894192E-4]:4.096012791198E-2,89[&rate=5.583365556894192E-4]:5.4658758049E-2)[&rate=5.583365556894192E-4]:1.022584039693E-1,(83[&rate=5.583365556894192E-4]:4.348737335753E-2,(85[&rate=5.583365556894192E-4]:2.044766292046E-2,86[&rate=5.583365556894192E-4]:2.044766292046E-2)[&rate=5.583365556894192E-4]:2.303971043707E-2)[&rate=5.583365556894192E-4]:9.973115852377E-2)[&rate=5.583365556894192E-4]:2.181617206742E-1)[&rate=5.583365556894192E-4]:1.015949991992E0)[&rate=5.583365556894192E-4]:7.840828735677E-1,((((102[&rate=5.583365556894192E-4]:3.472152988494E-3,(((28[&rate=5.583365556894192E-4]:8.574329788446E-1,21[&rate=5.583365556894192E-4]:8.327754445982E-1)[&rate=5.583365556894192E-4]:3.686703297245E-2,1[&rate=5.583365556894192E-4]:1.079986419541E-1)[&rate=5.583365556894192E-4]:2.897206756353E-2,24[&rate=5.583365556894192E-4]:9.177926273259E-1)[&rate=5.583365556894192E-4]:2.47323361279E-1)[&rate=5.583365556894192E-4]:2.348222303969E-1,((11[&rate=5.583365556894192E-4]:4.910301179903E-1,140[&rate=5.583365556894192E-4]:4.718520357986E-1)[&rate=5.583365556894192E-4]:3.754591662952E-1,(23[&rate=5.583365556894192E-4]:4.8739756435E-1,(25[&rate=5.583365556894192E-4]:3.338892846891E-1,20[&rate=5.583365556894192E-4]:3.147112024974E-1)[&rate=5.583365556894192E-4]:1.644671837705E-1)[&rate=5.583365556894192E-4]:4.640232267848E-1)[&rate=5.583365556894192E-4]:4.375585237573E-1)[&rate=5.583365556894192E-4]:6.730527823421E-2,((141[&rate=5.583365556894192E-4]:1.609633219005E-1,(145[&rate=5.583365556894192E-4]:7.218109121887E-2,144[&rate=5.583365556894192E-4]:6.670163916393E-2)[&rate=5.583365556894192E-4]:9.152195670924E-2)[&rate=5.583365556894192E-4]:2.115218234807E-1,142[&rate=5.583365556894192E-4]:3.752248714088E-1)[&rate=5.583365556894192E-4]:1.176950132677E0)[&rate=5.583365556894192E-4]:6.803527384558E-2,(((116[&rate=5.583365556894192E-4]:9.360002114483E-1,(((108[&rate=5.583365556894192E-4]:5.313342872407E-1,((112[&rate=5.583365556894192E-4]:3.863233012438E-1,114[&rate=5.583365556894192E-4]:3.041315204219E-1)[&rate=5.583365556894192E-4]:8.437480091371E-2,109[&rate=5.583365556894192E-4]:4.679583761301E-1)[&rate=5.583365556894192E-4]:8.529371932965E-2)[&rate=5.583365556894192E-4]:1.583544066836E-1,107[&rate=5.583365556894192E-4]:6.924284199516E-1)[&rate=5.583365556894192E-4]:2.276971728334E-1,((13[&rate=5.583365556894192E-4]:4.592602440648E-1,19[&rate=5.583365556894192E-4]:4.976164084485E-1)[&rate=5.583365556894192E-4]:4.462577484096E-1,115[&rate=5.583365556894192E-4]:8.233262116525E-1)[&rate=5.583365556894192E-4]:3.652540852973E-2)[&rate=5.583365556894192E-4]:7.614859126603E-2)[&rate=5.583365556894192E-4]:9.298593094524E-3,((148[&rate=5.583365556894192E-4]:2.771923396245E-1,143[&rate=5.583365556894192E-4]:2.744526135972E-1)[&rate=5.583365556894192E-4]:6.163211185338E-1,((111[&rate=5.583365556894192E-4]:4.233950117516E-1,(139[&rate=5.583365556894192E-4]:4.934472524222E-1,106[&rate=5.583365556894192E-4]:3.016664305045E-1)[&rate=5.583365556894192E-4]:1.052902250827E-1)[&rate=5.583365556894192E-4]:2.10463405728E-1,104[&rate=5.583365556894192E-4]:6.174200613152E-1)[&rate=5.583365556894192E-4]:2.980112050622E-1)[&rate=5.583365556894192E-4]:9.014151076816E-2)[&rate=5.583365556894192E-4]:1.834597279967E-1,((9[&rate=5.583365556894192E-4]:6.232561368108E-1,((4[&rate=5.583365556894192E-4]:9.789551891318E-2,30[&rate=5.583365556894192E-4]:2.704982586392E-1)[&rate=5.583365556894192E-4]:2.459371217997E-1,(14[&rate=5.583365556894192E-4]:2.707911114859E-1,17[&rate=5.583365556894192E-4]:3.091472758696E-1)[&rate=5.583365556894192E-4]:1.305757758022E-1)[&rate=5.583365556894192E-4]:2.301084276048E-1)[&rate=5.583365556894192E-4]:1.474963980863E-1,(113[&rate=5.583365556894192E-4]:7.051564421328E-1,(105[&rate=5.583365556894192E-4]:6.741227873175E-1,(110[&rate=5.583365556894192E-4]:6.332521431077E-1,117[&rate=5.583365556894192E-4]:6.4147132119E-1)[&rate=5.583365556894192E-4]:6.278845242888E-2)[&rate=5.583365556894192E-4]:3.636394541452E-3)[&rate=5.583365556894192E-4]:7.381527084635E-2)[&rate=5.583365556894192E-4]:4.319786003822E-1)[&rate=5.583365556894192E-4]:2.366572248434E-1)[&rate=5.583365556894192E-4]:2.5079188128E-1)[&rate=5.583365556894192E-4]:3.591560018324E-1,101[&rate=5.583365556894192E-4]:9.781033665226E-1)[&rate=5.583365556894192E-4]:3.523541698425E-1)[&rate=5.583365556894192E-4]:5.309943515455E-2,147[&rate=5.583365556894192E-4]:4.677698617063E-1)[&rate=5.583365556894192E-4]:3.929810938264E-2,146[&rate=5.583365556894192E-4]:5.699095011435E-1)[&rate=5.583365556894192E-4]:1.387971654705E-1,((40[&rate=5.583365556894192E-4]:5.686682538856E-1,(16[&rate=5.583365556894192E-4]:2.647627061279E0,(((95[&rate=5.583365556894192E-4]:3.983308299539E-1,(94[&rate=5.583365556894192E-4]:1.835662658618E-1,100[&rate=5.583365556894192E-4]:1.835662658618E-1)[&rate=5.583365556894192E-4]:1.3006511054E-1)[&rate=5.583365556894192E-4]:4.780580177316E-2,98[&rate=5.583365556894192E-4]:4.352076699783E-1)[&rate=5.583365556894192E-4]:8.594279721914E-2,(96[&rate=5.583365556894192E-4]:3.796537748047E-1,99[&rate=5.583365556894192E-4]:4.151729004876E-1)[&rate=5.583365556894192E-4]:1.278354902071E-1)[&rate=5.583365556894192E-4]:1.693989685106E-1)[&rate=5.583365556894192E-4]:6.534118723839E-3)[&rate=5.583365556894192E-4]:1.837802859204E-2,(97[&rate=5.583365556894192E-4]:2.891210626887E-1,(((((7[&rate=5.583365556894192E-4]:5.460980616949E-2,8[&rate=5.583365556894192E-4]:5.460980616949E-2)[&rate=5.583365556894192E-4]:3.23093446775E-1,26[&rate=5.583365556894192E-4]:4.84552568013E-1)[&rate=5.583365556894192E-4]:2.721299972622E-1,(22[&rate=5.583365556894192E-4]:4.83101162366E-1,27[&rate=5.583365556894192E-4]:4.995395185304E-1)[&rate=5.583365556894192E-4]:2.626224987995E-1)[&rate=5.583365556894192E-4]:4.223448488609E-3,31[&rate=5.583365556894192E-4]:8.047416302022E-1)[&rate=5.583365556894192E-4]:2.241396862673E-1,2[&rate=5.583365556894192E-4]:8.014840561955E-1)[&rate=5.583365556894192E-4]:1.515401060689E0)[&rate=5.583365556894192E-4]:2.268869684227E-1)[&rate=5.583365556894192E-4]:1.441804901456E-3)[&rate=5.583365556894192E-4]:4.455173219606E-1,38[&rate=5.583365556894192E-4]:9.656993984106E-1)[&rate=5.583365556894192E-4]:2.062011447668E-1,(((36[&rate=5.583365556894192E-4]:2.110505087952E-1,(127[&rate=5.583365556894192E-4]:1.90244621149E0,121[&rate=5.583365556894192E-4]:1.461350321079E0)[&rate=5.583365556894192E-4]:8.291522425103E-1)[&rate=5.583365556894192E-4]:4.742481441679E-2,35[&rate=5.583365556894192E-4]:2.118999807462E-1)[&rate=5.583365556894192E-4]:6.690538996888E-2,((((131[&rate=5.583365556894192E-4]:2.404507032134E-1,(130[&rate=5.583365556894192E-4]:1.723721856985E-1,(132[&rate=5.583365556894192E-4]:8.483363905043E-2,129[&rate=5.583365556894192E-4]:8.209391302307E-2)[&rate=5.583365556894192E-4]:9.027827267547E-2)[&rate=5.583365556894192E-4]:6.533879148752E-2)[&rate=5.583365556894192E-4]:7.262571866279E-1,(69[&rate=5.583365556894192E-4]:8.003522018441E-1,118[&rate=5.583365556894192E-4]:7.893932977344E-1)[&rate=5.583365556894192E-4]:3.115611674495E-1)[&rate=5.583365556894192E-4]:4.305662295044E-1,(128[&rate=5.583365556894192E-4]:1.304186518239E0,((((62[&rate=5.583365556894192E-4]:2.651758338339E-1,64[&rate=5.583365556894192E-4]:2.240799434228E-1)[&rate=5.583365556894192E-4]:9.136516758268E-2,65[&rate=5.583365556894192E-4]:1.647601794988E-1)[&rate=5.583365556894192E-4]:1.237539396769E-3,60[&rate=5.583365556894192E-4]:1.659977188956E-1)[&rate=5.583365556894192E-4]:2.24924188186E-1,(63[&rate=5.583365556894192E-4]:5.863086316484E-2,61[&rate=5.583365556894192E-4]:9.972675357588E-2)[&rate=5.583365556894192E-4]:4.829759754234E-1)[&rate=5.583365556894192E-4]:8.612098166372E-1)[&rate=5.583365556894192E-4]:8.760814905183E-2)[&rate=5.583365556894192E-4]:3.354398439853E-1,(45[&rate=5.583365556894192E-4]:7.412061331239E-1,(((((48[&rate=5.583365556894192E-4]:2.228882191413E-1,42[&rate=5.583365556894192E-4]:1.846368530211E-1)[&rate=5.583365556894192E-4]:2.242062065131E-2,41[&rate=5.583365556894192E-4]:2.015929927982E-1)[&rate=5.583365556894192E-4]:1.838526750127E-1,(43[&rate=5.583365556894192E-4]:3.805446025606E-1,46[&rate=5.583365556894192E-4]:3.805446025606E-1)[&rate=5.583365556894192E-4]:5.954587399331E-2)[&rate=5.583365556894192E-4]:1.350931002354E-1,(50[&rate=5.583365556894192E-4]:4.074421153589E-1,49[&rate=5.583365556894192E-4]:4.074421153589E-1)[&rate=5.583365556894192E-4]:1.349545761846E-1)[&rate=5.583365556894192E-4]:1.634365629502E-2,((51[&rate=5.583365556894192E-4]:3.797341173446E-1,47[&rate=5.583365556894192E-4]:4.070565217161E-1)[&rate=5.583365556894192E-4]:1.217122325934E-1,44[&rate=5.583365556894192E-4]:5.233042734352E-1)[&rate=5.583365556894192E-4]:6.275847877482E-2)[&rate=5.583365556894192E-4]:1.57875621351E-1)[&rate=5.583365556894192E-4]:2.126321658612E-1)[&rate=5.583365556894192E-4]:8.033798272639E-2)[&rate=5.583365556894192E-4]:2.907297259469E-1)[&rate=5.583365556894192E-4]:2.313260457387E-1,(((126[&rate=5.583365556894192E-4]:1.142516729758E0,(119[&rate=5.583365556894192E-4]:1.909479525712E0,(((138[&rate=5.583365556894192E-4]:1.778739296617E-1,136[&rate=5.583365556894192E-4]:4.636708034647E-2)[&rate=5.583365556894192E-4]:5.930611045044E-1,135[&rate=5.583365556894192E-4]:5.70935034166E-1)[&rate=5.583365556894192E-4]:2.406217819749E-1,120[&rate=5.583365556894192E-4]:1.063611610661E0)[&rate=5.583365556894192E-4]:7.499775040919E-1)[&rate=5.583365556894192E-4]:1.87397266891E-2)[&rate=5.583365556894192E-4]:3.370509394546E-1,66[&rate=5.583365556894192E-4]:2.323934795271E-1)[&rate=5.583365556894192E-4]:2.617836365594E-1,((122[&rate=5.583365556894192E-4]:3.547284230781E-1,(124[&rate=5.583365556894192E-4]:1.715164706615E-1,123[&rate=5.583365556894192E-4]:1.742487110986E-1)[&rate=5.583365556894192E-4]:1.804797119795E-1)[&rate=5.583365556894192E-4]:3.190912763638E-1,67[&rate=5.583365556894192E-4]:1.725471491013E-1)[&rate=5.583365556894192E-4]:3.216299669853E-1)[&rate=5.583365556894192E-4]:3.066840263142E-1)[&rate=5.583365556894192E-4]:3.95431148652E-2)[&rate=5.583365556894192E-4]:6.304585223204E-2)[&rate=5.583365556894192E-4]:1.018206860925E-2,32[&rate=5.583365556894192E-4]:2.870067125801E-2)[&rate=5.583365556894192E-4]:6.357688687149E-2,33[&rate=5.583365556894192E-4]:9.775701018421E-2);
tree STATE_31590000 [&joint=-20979.051863351964,lnP=-20979.051863351964] = [&R] (((32[&rate=6.066696499500132E-4]:2.368695048438E-2,33[&rate=6.066696499500132E-4]:2.91664025391E-2)[&rate=6.066696499500132E-4]:3.481190543447E-3,(34[&rate=6.066696499500132E-4]:3.217638372997E-2,(((((((58[&rate=6.066696499500132E-4]:2.787639286192E-1,(54[&rate=6.066696499500132E-4]:1.48844354744E-1,37[&rate=6.066696499500132E-4]:2.253470869844E-1)[&rate=6.066696499500132E-4]:7.254252469485E-2)[&rate=6.066696499500132E-4]:1.289676753596E-2,57[&rate=6.066696499500132E-4]:2.752672535322E-1)[&rate=6.066696499500132E-4]:6.601014544068E-3,(55[&rate=6.066696499500132E-4]:1.56718310311E-1,56[&rate=6.066696499500132E-4]:1.56718310311E-1)[&rate=6.066696499500132E-4]:1.142209960165E-1)[&rate=6.066696499500132E-4]:3.415941636684E-2,59[&rate=6.066696499500132E-4]:3.132954440059E-1)[&rate=6.066696499500132E-4]:1.373273586571E-1,68[&rate=6.066696499500132E-4]:4.014424747941E-1)[&rate=6.066696499500132E-4]:2.320785320009E-1,(125[&rate=6.066696499500132E-4]:5.569795782192E-1,(((((74[&rate=6.066696499500132E-4]:4.527548303233E-1,76[&rate=6.066696499500132E-4]:4.527548303233E-1)[&rate=6.066696499500132E-4]:5.156663021669E-2,70[&rate=6.066696499500132E-4]:4.659652961566E-1)[&rate=6.066696499500132E-4]:1.27294841651E-1,75[&rate=6.066696499500132E-4]:6.31616302191E-1)[&rate=6.066696499500132E-4]:3.995047775803E-1,((73[&rate=6.066696499500132E-4]:5.126622244713E-1,((79[&rate=6.066696499500132E-4]:2.809478396466E-1,((78[&rate=6.066696499500132E-4]:7.545343989147E-2,82[&rate=6.066696499500132E-4]:8.367261797354E-2)[&rate=6.066696499500132E-4]:4.102017028533E-2,72[&rate=6.066696499500132E-4]:9.455580195748E-2)[&rate=6.066696499500132E-4]:1.644742294698E-1)[&rate=6.066696499500132E-4]:1.341578731924E-1,71[&rate=6.066696499500132E-4]:3.877084525649E-1)[&rate=6.066696499500132E-4]:5.646062122147E-2)[&rate=6.066696499500132E-4]:2.6115072029E-2,((80[&rate=6.066696499500132E-4]:1.396181703298E-1,81[&rate=6.066696499500132E-4]:1.396181703298E-1)[&rate=6.066696499500132E-4]:2.623301297894E-1,77[&rate=6.066696499500132E-4]:4.457839165576E-1)[&rate=6.066696499500132E-4]:8.751392788797E-2)[&rate=6.066696499500132E-4]:4.92343783271E-1)[&rate=6.066696499500132E-4]:4.004289870393E-1,(((134[&rate=6.066696499500132E-4]:5.799928074067E-1,(137[&rate=6.066696499500132E-4]:3.730210321348E-1,133[&rate=6.066696499500132E-4]:3.319251417238E-1)[&rate=6.066696499500132E-4]:2.782046519841E-1)[&rate=6.066696499500132E-4]:7.755484805703E-1,((((12[&rate=6.066696499500132E-4]:1.669151363459E-1,5[&rate=6.066696499500132E-4]:1.285589719625E-1)[&rate=6.066696499500132E-4]:8.303174276297E-2,29[&rate=6.066696499500132E-4]:3.567961941774E-1)[&rate=6.066696499500132E-4]:4.080551756926E-1,103[&rate=6.066696499500132E-4]:5.319746575412E-1)[&rate=6.066696499500132E-4]:1.630241426956E0,52[&rate=6.066696499500132E-4]:4.979223499358E-1)[&rate=6.066696499500132E-4]:1.138731486855E-1)[&rate=6.066696499500132E-4]:3.581967539711E-2,53[&rate=6.066696499500132E-4]:6.394184527071E-1)[&rate=6.066696499500132E-4]:4.56685554914E-2)[&rate=6.066696499500132E-4]:8.227508368191E-2)[&rate=6.066696499500132E-4]:2.432080952426E-1)[&rate=6.066696499500132E-4]:6.524806529797E-1,(((((98[&rate=6.066696499500132E-4]:6.266189059392E-1,((95[&rate=6.066696499500132E-4]:5.425642000539E-1,(100[&rate=6.066696499500132E-4]:2.643516827268E-1,94[&rate=6.066696499500132E-4]:2.643516827268E-1)[&rate=6.066696499500132E-4]:1.93513063775E-1)[&rate=6.066696499500132E-4]:6.157404072937E-2,(96[&rate=6.066696499500132E-4]:4.671592224365E-1,99[&rate=6.066696499500132E-4]:5.026783481194E-1)[&rate=6.066696499500132E-4]:1.123888544124E-1)[&rate=6.066696499500132E-4]:3.340962690465E-2)[&rate=6.066696499500132E-4]:4.255429016319E-2,((39[&rate=6.066696499500132E-4]:3.46482622366E-1,40[&rate=6.066696499500132E-4]:3.46482622366E-1)[&rate=6.066696499500132E-4]:1.364131197967E-1,16[&rate=6.066696499500132E-4]:2.56838866828E0)[&rate=6.066696499500132E-4]:5.786215339335E-2)[&rate=6.066696499500132E-4]:2.842514588357E-2,((146[&rate=6.066696499500132E-4]:5.377928203943E-1,(147[&rate=6.066696499500132E-4]:4.506685091607E-1,(((31[&rate=6.066696499500132E-4]:6.707367906673E-1,(22[&rate=6.066696499500132E-4]:4.554387864683E-1,27[&rate=6.066696499500132E-4]:4.718771426326E-1)[&rate=6.066696499500132E-4]:1.60503483651E-1)[&rate=6.066696499500132E-4]:2.115978878894E-1,((7[&rate=6.066696499500132E-4]:1.063961589193E-1,8[&rate=6.066696499500132E-4]:1.063961589193E-1)[&rate=6.066696499500132E-4]:5.325429605492E-1,26[&rate=6.066696499500132E-4]:7.45788434537E-1)[&rate=6.066696499500132E-4]:9.271062758123E-2)[&rate=6.066696499500132E-4]:1.22084301382E-1,2[&rate=6.066696499500132E-4]:7.770217196646E-1)[&rate=6.066696499500132E-4]:1.572995543145E0)[&rate=6.066696499500132E-4]:2.428278117901E-2)[&rate=6.066696499500132E-4]:7.418987961995E-2,(97[&rate=6.066696499500132E-4]:3.209874386407E-1,(((((((((90[&rate=6.066696499500132E-4]:2.229640517491E-2,91[&rate=6.066696499500132E-4]:2.229640517491E-2)[&rate=6.066696499500132E-4]:7.27217065706E-2,92[&rate=6.066696499500132E-4]:9.501811174551E-2)[&rate=6.066696499500132E-4]:5.843201934885E-2,87[&rate=6.066696499500132E-4]:1.397515009573E-1)[&rate=6.066696499500132E-4]:2.078245032621E-2,(((83[&rate=6.066696499500132E-4]:5.165530386156E-2,86[&rate=6.066696499500132E-4]:5.165530386156E-2)[&rate=6.066696499500132E-4]:4.440855842399E-2,84[&rate=6.066696499500132E-4]:9.606386228554E-2)[&rate=6.066696499500132E-4]:2.187039538248E-2,(93[&rate=6.066696499500132E-4]:3.877876216528E-2,85[&rate=6.066696499500132E-4]:2.508013202826E-2)[&rate=6.066696499500132E-4]:9.285412563976E-2)[&rate=6.066696499500132E-4]:4.259969361553E-2)[&rate=6.066696499500132E-4]:1.591961707528E-1,(88[&rate=6.066696499500132E-4]:1.171689929662E-1,89[&rate=6.066696499500132E-4]:1.308676231032E-1)[&rate=6.066696499500132E-4]:2.025611290701E-1)[&rate=6.066696499500132E-4]:5.288437060624E-1,3[&rate=6.066696499500132E-4]:3.088478007016E-1)[&rate=6.066696499500132E-4]:4.409059804324E-1,((15[&rate=6.066696499500132E-4]:4.446345541515E-1,10[&rate=6.066696499500132E-4]:4.062783897681E-1)[&rate=6.066696499500132E-4]:2.310263023811E-1,(6[&rate=6.066696499500132E-4]:4.046122590967E-1,18[&rate=6.066696499500132E-4]:4.676259577268E-1)[&rate=6.066696499500132E-4]:2.162540768881E-1)[&rate=6.066696499500132E-4]:1.809422396696E-1)[&rate=6.066696499500132E-4]:9.005986647598E-1,(((((148[&rate=6.066696499500132E-4]:2.348356008218E-1,143[&rate=6.066696499500132E-4]:2.320958747945E-1)[&rate=6.066696499500132E-4]:5.074376809471E-1,((((106[&rate=6.066696499500132E-4]:2.261984747099E-2,104[&rate=6.066696499500132E-4]:2.261984747099E-2)[&rate=6.066696499500132E-4]:1.336246250066E-1,111[&rate=6.066696499500132E-4]:1.726828286419E-1)[&rate=6.066696499500132E-4]:1.129680829101E-1,139[&rate=6.066696499500132E-4]:4.609933773054E-1)[&rate=6.066696499500132E-4]:1.624258344142E-1,116[&rate=6.066696499500132E-4]:3.71364417199E-1)[&rate=6.066696499500132E-4]:3.325527001862E-1)[&rate=6.066696499500132E-4]:3.545210498036E-1,(((13[&rate=6.066696499500132E-4]:4.497618300487E-1,19[&rate=6.066696499500132E-4]:4.881179944324E-1)[&rate=6.066696499500132E-4]:2.813886693094E-1,115[&rate=6.066696499500132E-4]:6.489587185362E-1)[&rate=6.066696499500132E-4]:2.283293486969E-1,(((107[&rate=6.066696499500132E-4]:3.925611414124E-1,109[&rate=6.066696499500132E-4]:4.117392236041E-1)[&rate=6.066696499500132E-4]:3.704101398552E-2,(112[&rate=6.066696499500132E-4]:1.182493042295E-1,114[&rate=6.066696499500132E-4]:3.605752340763E-2)[&rate=6.066696499500132E-4]:3.332706593875E-1)[&rate=6.066696499500132E-4]:2.661827178803E-1,108[&rate=6.066696499500132E-4]:6.930451472508E-1)[&rate=6.066696499500132E-4]:2.417771665577E-1)[&rate=6.066696499500132E-4]:1.811500999558E-1)[&rate=6.066696499500132E-4]:1.64557878459E-1,((113[&rate=6.066696499500132E-4]:7.625335457552E-1,((105[&rate=6.066696499500132E-4]:3.655320474293E-1,110[&rate=6.066696499500132E-4]:3.874498556484E-1)[&rate=6.066696499500132E-4]:3.421721287997E-1,117[&rate=6.066696499500132E-4]:7.378411625304E-1)[&rate=6.066696499500132E-4]:2.74321092524E-2)[&rate=6.066696499500132E-4]:2.730430385856E-2,((14[&rate=6.066696499500132E-4]:3.83785700441E-1,17[&rate=6.066696499500132E-4]:4.221418648246E-1)[&rate=6.066696499500132E-4]:3.105759581389E-1,((4[&rate=6.066696499500132E-4]:8.769131532691E-2,30[&rate=6.066696499500132E-4]:2.602940550529E-1)[&rate=6.066696499500132E-4]:5.313254560126E-1,9[&rate=6.066696499500132E-4]:6.683318398327E-1)[&rate=6.066696499500132E-4]:1.781064066508E-2)[&rate=6.066696499500132E-4]:9.547619103397E-2)[&rate=6.066696499500132E-4]:5.153499768559E-1)[&rate=6.066696499500132E-4]:2.512806214412E-1,((((11[&rate=6.066696499500132E-4]:7.149812772235E-1,(23[&rate=6.066696499500132E-4]:4.611642154964E-1,(25[&rate=6.066696499500132E-4]:3.548546779314E-1,20[&rate=6.066696499500132E-4]:3.356765957397E-1)[&rate=6.066696499500132E-4]:1.172684416746E-1)[&rate=6.066696499500132E-4]:3.387485685763E-1)[&rate=6.066696499500132E-4]:1.150415721098E-2,140[&rate=6.066696499500132E-4]:7.073073522427E-1)[&rate=6.066696499500132E-4]:5.734458166798E-1,((((28[&rate=6.066696499500132E-4]:7.619305443715E-1,21[&rate=6.066696499500132E-4]:7.372730101251E-1)[&rate=6.066696499500132E-4]:1.415105600893E-1,1[&rate=6.066696499500132E-4]:1.171397345979E-1)[&rate=6.066696499500132E-4]:2.212053516033E-1,24[&rate=6.066696499500132E-4]:1.119167004009E0)[&rate=6.066696499500132E-4]:1.055627915481E-1,102[&rate=6.066696499500132E-4]:6.308595994113E-2)[&rate=6.066696499500132E-4]:1.710918665156E-1)[&rate=6.066696499500132E-4]:2.015301934264E-1,(((144[&rate=6.066696499500132E-4]:2.834793961236E-1,141[&rate=6.066696499500132E-4]:2.862191221509E-1)[&rate=6.066696499500132E-4]:4.366114383961E-2,145[&rate=6.066696499500132E-4]:3.326199920181E-1)[&rate=6.066696499500132E-4]:2.95564986457E-1,142[&rate=6.066696499500132E-4]:6.281849784751E-1)[&rate=6.066696499500132E-4]:1.054098383874E0)[&rate=6.066696499500132E-4]:4.678782528822E-2)[&rate=6.066696499500132E-4]:1.705963267498E-1)[&rate=6.066696499500132E-4]:6.39963805614E-1,101[&rate=6.066696499500132E-4]:1.28757652548E0)[&rate=6.066696499500132E-4]:7.761332352043E-2)[&rate=6.066696499500132E-4]:9.973843077247E-2)[&rate=6.066696499500132E-4]:7.741892066033E-2)[&rate=6.066696499500132E-4]:3.214270124472E-1,38[&rate=6.066696499500132E-4]:8.223040429577E-1)[&rate=6.066696499500132E-4]:3.959333126021E-1,(((36[&rate=6.066696499500132E-4]:1.184994914268E-1,(121[&rate=6.066696499500132E-4]:2.134450607998E0,127[&rate=6.066696499500132E-4]:2.575546498409E0)[&rate=6.066696499500132E-4]:6.350093822344E-2)[&rate=6.066696499500132E-4]:5.909223514436E-2,35[&rate=6.066696499500132E-4]:1.310163841055E-1)[&rate=6.066696499500132E-4]:3.348506845017E-3,((128[&rate=6.066696499500132E-4]:1.561241110518E0,(((62[&rate=6.066696499500132E-4]:3.939722921009E-1,((64[&rate=6.066696499500132E-4]:2.434800138587E-1,65[&rate=6.066696499500132E-4]:9.279508235198E-2)[&rate=6.066696499500132E-4]:1.501850473923E-2,60[&rate=6.066696499500132E-4]:1.078135870912E-1)[&rate=6.066696499500132E-4]:9.437788309193E-2)[&rate=6.066696499500132E-4]:1.451449064511E-1,(63[&rate=6.066696499500132E-4]:9.22945052239E-2,61[&rate=6.066696499500132E-4]:1.333903956349E-1)[&rate=6.066696499500132E-4]:4.05726802917E-1)[&rate=6.066696499500132E-4]:9.781355391447E-1,((69[&rate=6.066696499500132E-4]:6.743556982986E-1,118[&rate=6.066696499500132E-4]:6.633967941889E-1)[&rate=6.066696499500132E-4]:2.937893745279E-1,((129[&rate=6.066696499500132E-4]:3.62218103793E-1,132[&rate=6.066696499500132E-4]:3.649578298204E-1)[&rate=6.066696499500132E-4]:8.927633656539E-2,(130[&rate=6.066696499500132E-4]:3.422090296911E-1,131[&rate=6.066696499500132E-4]:3.449487557185E-1)[&rate=6.066696499500132E-4]:1.092854106673E-1)[&rate=6.066696499500132E-4]:3.687054269884E-1)[&rate=6.066696499500132E-4]:5.600665689799E-1)[&rate=6.066696499500132E-4]:1.837144002188E-1)[&rate=6.066696499500132E-4]:3.893225328277E-2,(45[&rate=6.066696499500132E-4]:7.136090199323E-1,((50[&rate=6.066696499500132E-4]:4.175236108853E-1,49[&rate=6.066696499500132E-4]:4.175236108853E-1)[&rate=6.066696499500132E-4]:1.755914394615E-1,(((((41[&rate=6.066696499500132E-4]:4.031221614399E-1,42[&rate=6.066696499500132E-4]:4.085866423142E-1)[&rate=6.066696499500132E-4]:8.109943349517E-4,48[&rate=6.066696499500132E-4]:4.476490027693E-1)[&rate=6.066696499500132E-4]:9.026577131813E-3,46[&rate=6.066696499500132E-4]:4.676045416497E-1)[&rate=6.066696499500132E-4]:6.357904239096E-2,43[&rate=6.066696499500132E-4]:5.311835840406E-1)[&rate=6.066696499500132E-4]:9.172547335126E-2,(51[&rate=6.066696499500132E-4]:5.781929370156E-1,(47[&rate=6.066696499500132E-4]:4.771484156702E-1,44[&rate=6.066696499500132E-4]:4.71683934796E-1)[&rate=6.066696499500132E-4]:1.283669257169E-1)[&rate=6.066696499500132E-4]:1.739371600476E-2)[&rate=6.066696499500132E-4]:2.992878200565E-3)[&rate=6.066696499500132E-4]:9.590380565122E-2)[&rate=6.066696499500132E-4]:1.131681315773E-1)[&rate=6.066696499500132E-4]:6.29586504372E-2)[&rate=6.066696499500132E-4]:4.815070180939E-1)[&rate=6.066696499500132E-4]:1.224091129581E-1)[&rate=6.066696499500132E-4]:1.569090603576E-1)[&rate=6.066696499500132E-4]:1.690956551694E-2)[&rate=6.066696499500132E-4]:1.143800276731E-1,(((126[&rate=6.066696499500132E-4]:9.850554170815E-1,((119[&rate=6.066696499500132E-4]:7.357576740329E-1,120[&rate=6.066696499500132E-4]:6.398672630741E-1)[&rate=6.066696499500132E-4]:1.700572790455E-1,((138[&rate=6.066696499500132E-4]:1.728252451408E-1,136[&rate=6.066696499500132E-4]:4.131839582564E-2)[&rate=6.066696499500132E-4]:2.869774085782E-1,135[&rate=6.066696499500132E-4]:2.59802653719E-1)[&rate=6.066696499500132E-4]:2.980670938801E-1)[&rate=6.066696499500132E-4]:8.649429866468E-1)[&rate=6.066696499500132E-4]:7.036958262549E-1,66[&rate=6.066696499500132E-4]:4.415770536514E-1)[&rate=6.066696499500132E-4]:5.598727712044E-2,(((124[&rate=6.066696499500132E-4]:1.647105485797E-1,123[&rate=6.066696499500132E-4]:1.674427890169E-1)[&rate=6.066696499500132E-4]:8.530956970238E-2,122[&rate=6.066696499500132E-4]:2.527523587192E-1)[&rate=6.066696499500132E-4]:6.083536023939E-1,67[&rate=6.066696499500132E-4]:3.598334107725E-1)[&rate=6.066696499500132E-4]:1.377309199993E-1)[&rate=6.066696499500132E-4]:5.289153447783E-1);
tree STATE_31680000 [&joint=-20992.481392693073,lnP=-20992.481392693073] = [&R] (((((66[&rate=5.472808643973677E-4]:4.464524043004E-1,(((123[&rate=5.472808643973677E-4]:3.993551042794E-1,(124[&rate=5.472808643973677E-4]:3.286016422314E-1,122[&rate=5.472808643973677E-4]:3.313338826686E-1)[&rate=5.472808643973677E-4]:6.802122161083E-2)[&rate=5.472808643973677E-4]:1.044358421554E-1,((138[&rate=5.472808643973677E-4]:2.403642779559E-1,136[&rate=5.472808643973677E-4]:1.088574286407E-1)[&rate=5.472808643973677E-4]:6.899546839431E-1,(135[&rate=5.472808643973677E-4]:4.437095910116E-1,120[&rate=5.472808643973677E-4]:6.957643855321E-1)[&rate=5.472808643973677E-4]:2.866093708874E-1)[&rate=5.472808643973677E-4]:9.571309410445E-1)[&rate=5.472808643973677E-4]:4.213846935607E-1,67[&rate=5.472808643973677E-4]:4.239030896549E-1)[&rate=5.472808643973677E-4]:2.254931464546E-2)[&rate=5.472808643973677E-4]:3.150851482879E-2,119[&rate=5.472808643973677E-4]:2.510837631458E0)[&rate=5.472808643973677E-4]:6.902442908431E-2,126[&rate=5.472808643973677E-4]:1.794159537898E0)[&rate=5.472808643973677E-4]:3.89556728812E-1,(34[&rate=5.472808643973677E-4]:7.839249372745E-4,((38[&rate=5.472808643973677E-4]:8.710760785503E-1,(((97[&rate=5.472808643973677E-4]:3.889866607663E-1,(((31[&rate=5.472808643973677E-4]:6.060479250313E-1,2[&rate=5.472808643973677E-4]:3.786506647572E-1)[&rate=5.472808643973677E-4]:2.193235226779E-1,(22[&rate=5.472808643973677E-4]:4.96626505931E-1,27[&rate=5.472808643973677E-4]:5.130648620954E-1)[&rate=5.472808643973677E-4]:2.739504212301E-1)[&rate=5.472808643973677E-4]:9.328074824654E-3,((7[&rate=5.472808643973677E-4]:9.785977641571E-2,8[&rate=5.472808643973677E-4]:9.785977641571E-2)[&rate=5.472808643973677E-4]:5.003126960625E-1,26[&rate=5.472808643973677E-4]:7.050217875467E-1)[&rate=5.472808643973677E-4]:8.584211854871E-2)[&rate=5.472808643973677E-4]:1.809448452702E0)[&rate=5.472808643973677E-4]:2.406452081463E-1,((((95[&rate=5.472808643973677E-4]:5.004739220592E-1,100[&rate=5.472808643973677E-4]:4.157744685071E-1)[&rate=5.472808643973677E-4]:9.226543980746E-2,94[&rate=5.472808643973677E-4]:5.080399083146E-1)[&rate=5.472808643973677E-4]:3.433574106612E-2,((99[&rate=5.472808643973677E-4]:4.428189616208E-1,96[&rate=5.472808643973677E-4]:4.07299835938E-1)[&rate=5.472808643973677E-4]:1.504544012403E-1,(98[&rate=5.472808643973677E-4]:3.527394084241E-1,((((((3[&rate=5.472808643973677E-4]:4.518283749168E-1,18[&rate=5.472808643973677E-4]:5.668968680674E-1)[&rate=5.472808643973677E-4]:9.675228977105E-2,6[&rate=5.472808643973677E-4]:6.006354592083E-1)[&rate=5.472808643973677E-4]:1.435251503066E-2,(15[&rate=5.472808643973677E-4]:3.753051055068E-1,10[&rate=5.472808643973677E-4]:3.369489411233E-1)[&rate=5.472808643973677E-4]:2.9447738928E-1)[&rate=5.472808643973677E-4]:8.437563504353E-1,((((90[&rate=5.472808643973677E-4]:5.618910147143E-2,91[&rate=5.472808643973677E-4]:5.618910147143E-2)[&rate=5.472808643973677E-4]:1.223263811832E-1,92[&rate=5.472808643973677E-4]:1.785154826546E-1)[&rate=5.472808643973677E-4]:1.240326597876E-1,((93[&rate=5.472808643973677E-4]:9.058787825131E-2,84[&rate=5.472808643973677E-4]:7.68892481143E-2)[&rate=5.472808643973677E-4]:9.815543859906E-2,(85[&rate=5.472808643973677E-4]:1.615538374123E-1,(86[&rate=5.472808643973677E-4]:1.136783012125E-1,83[&rate=5.472808643973677E-4]:1.136783012125E-1)[&rate=5.472808643973677E-4]:4.787553619978E-2)[&rate=5.472808643973677E-4]:1.349084930103E-2)[&rate=5.472808643973677E-4]:1.138048255919E-1)[&rate=5.472808643973677E-4]:4.661423098452E-1,((88[&rate=5.472808643973677E-4]:5.339257410353E-2,89[&rate=5.472808643973677E-4]:6.709120424054E-2)[&rate=5.472808643973677E-4]:1.861761165584E-1,87[&rate=5.472808643973677E-4]:2.39568690662E-1)[&rate=5.472808643973677E-4]:5.154231314885E-1)[&rate=5.472808643973677E-4]:1.1914237354E0)[&rate=5.472808643973677E-4]:2.349619859597E-2,((((141[&rate=5.472808643973677E-4]:3.847920686912E-1,144[&rate=5.472808643973677E-4]:3.820523426638E-1)[&rate=5.472808643973677E-4]:1.148220935448E-1,145[&rate=5.472808643973677E-4]:5.023538882636E-1)[&rate=5.472808643973677E-4]:8.759196506157E-2,142[&rate=5.472808643973677E-4]:5.899458533252E-1)[&rate=5.472808643973677E-4]:9.880406227677E-1,((102[&rate=5.472808643973677E-4]:7.023773926972E-2,((11[&rate=5.472808643973677E-4]:6.639104284294E-1,140[&rate=5.472808643973677E-4]:6.447323462376E-1)[&rate=5.472808643973677E-4]:1.500802945714E-1,(23[&rate=5.472808643973677E-4]:7.440082105747E-1,(25[&rate=5.472808643973677E-4]:4.357853912784E-1,20[&rate=5.472808643973677E-4]:4.166073090866E-1)[&rate=5.472808643973677E-4]:3.191817234059E-1)[&rate=5.472808643973677E-4]:1.549140192753E-1)[&rate=5.472808643973677E-4]:3.220004409265E-1)[&rate=5.472808643973677E-4]:2.33796312013E-1,(((((116[&rate=5.472808643973677E-4]:4.734632394599E-1,(106[&rate=5.472808643973677E-4]:3.600254730679E-1,((139[&rate=5.472808643973677E-4]:2.209475268969E-1,104[&rate=5.472808643973677E-4]:2.916670497916E-2)[&rate=5.472808643973677E-4]:2.10489106641E-1,111[&rate=5.472808643973677E-4]:2.560941677845E-1)[&rate=5.472808643973677E-4]:1.203696614478E-1)[&rate=5.472808643973677E-4]:1.737117389947E-1)[&rate=5.472808643973677E-4]:2.514182233123E-1,(148[&rate=5.472808643973677E-4]:2.041039819129E-1,143[&rate=5.472808643973677E-4]:2.013642558855E-1)[&rate=5.472808643973677E-4]:5.59133645243E-1)[&rate=5.472808643973677E-4]:6.830591351589E-2,((115[&rate=5.472808643973677E-4]:5.560664435299E-1,(13[&rate=5.472808643973677E-4]:2.363709080039E-1,19[&rate=5.472808643973677E-4]:2.747270723876E-1)[&rate=5.472808643973677E-4]:4.018873163478E-1)[&rate=5.472808643973677E-4]:1.569077279445E-1,(((112[&rate=5.472808643973677E-4]:3.444033019587E-1,114[&rate=5.472808643973677E-4]:2.622115211369E-1)[&rate=5.472808643973677E-4]:6.996769282466E-2,109[&rate=5.472808643973677E-4]:4.11631268756E-1)[&rate=5.472808643973677E-4]:6.391911866822E-2,(108[&rate=5.472808643973677E-4]:9.443041353545E-2,107[&rate=5.472808643973677E-4]:9.71701395628E-2)[&rate=5.472808643973677E-4]:3.592021656697E-1)[&rate=5.472808643973677E-4]:3.168758388447E-1)[&rate=5.472808643973677E-4]:8.021320481363E-2)[&rate=5.472808643973677E-4]:1.787580064737E-1,((14[&rate=5.472808643973677E-4]:2.915774592207E-1,17[&rate=5.472808643973677E-4]:3.299336236044E-1)[&rate=5.472808643973677E-4]:3.791116024824E-1,((9[&rate=5.472808643973677E-4]:3.547265580644E-1,(113[&rate=5.472808643973677E-4]:3.356621451815E-1,(4[&rate=5.472808643973677E-4]:6.44863412825E-4,30[&rate=5.472808643973677E-4]:1.732476031388E-1)[&rate=5.472808643973677E-4]:2.774830351935E-1)[&rate=5.472808643973677E-4]:2.728359096501E-2)[&rate=5.472808643973677E-4]:2.234982031758E-1,(110[&rate=5.472808643973677E-4]:3.834408700878E-1,(105[&rate=5.472808643973677E-4]:3.241073851909E-1,117[&rate=5.472808643973677E-4]:3.542443714923E-1)[&rate=5.472808643973677E-4]:3.741567667787E-2)[&rate=5.472808643973677E-4]:1.975236171798E-1)[&rate=5.472808643973677E-4]:8.424512238083E-2)[&rate=5.472808643973677E-4]:3.834481018804E-1)[&rate=5.472808643973677E-4]:3.018636777989E-1,(24[&rate=5.472808643973677E-4]:1.165367272593E0,((21[&rate=5.472808643973677E-4]:7.401984863706E-1,28[&rate=5.472808643973677E-4]:7.648560206171E-1)[&rate=5.472808643973677E-4]:1.284261975074E-1,1[&rate=5.472808643973677E-4]:1.069808482615E-1)[&rate=5.472808643973677E-4]:2.775645065238E-1)[&rate=5.472808643973677E-4]:2.783048016658E-1)[&rate=5.472808643973677E-4]:2.200581263977E-2)[&rate=5.472808643973677E-4]:2.737708234431E-2)[&rate=5.472808643973677E-4]:1.0151432115E-1)[&rate=5.472808643973677E-4]:2.571115917227E-1,101[&rate=5.472808643973677E-4]:6.845575944448E-1)[&rate=5.472808643973677E-4]:5.129306724267E-1)[&rate=5.472808643973677E-4]:2.186760309398E-1)[&rate=5.472808643973677E-4]:4.473070182015E-2)[&rate=5.472808643973677E-4]:1.097365793066E-1,39[&rate=5.472808643973677E-4]:5.974674199443E-1)[&rate=5.472808643973677E-4]:1.032027003344E-1)[&rate=5.472808643973677E-4]:1.289469963677E-2,(147[&rate=5.472808643973677E-4]:6.671085936511E-1,((16[&rate=5.472808643973677E-4]:2.607647006357E0,40[&rate=5.472808643973677E-4]:5.2215408024E-1)[&rate=5.472808643973677E-4]:3.94891446082E-2,146[&rate=5.472808643973677E-4]:6.818618040832E-1)[&rate=5.472808643973677E-4]:4.80883196225E-2)[&rate=5.472808643973677E-4]:1.038332754448E-1)[&rate=5.472808643973677E-4]:2.258172695639E-1)[&rate=5.472808643973677E-4]:5.621117930909E-1,((127[&rate=5.472808643973677E-4]:2.547892603134E0,36[&rate=5.472808643973677E-4]:2.734465792896E-2)[&rate=5.472808643973677E-4]:9.846217022618E-2,(((45[&rate=5.472808643973677E-4]:6.228129128972E-1,((47[&rate=5.472808643973677E-4]:5.139713822728E-1,44[&rate=5.472808643973677E-4]:5.085069013985E-1)[&rate=5.472808643973677E-4]:9.8149867963E-2,(((((41[&rate=5.472808643973677E-4]:2.711440537516E-1,48[&rate=5.472808643973677E-4]:3.148599007461E-1)[&rate=5.472808643973677E-4]:6.123738596231E-2,42[&rate=5.472808643973677E-4]:3.378459205881E-1)[&rate=5.472808643973677E-4]:1.4846706728E-1,(46[&rate=5.472808643973677E-4]:5.158455218202E-1,43[&rate=5.472808643973677E-4]:5.158455218202E-1)[&rate=5.472808643973677E-4]:1.964779391672E-2)[&rate=5.472808643973677E-4]:5.589297553612E-2,51[&rate=5.472808643973677E-4]:5.640638869015E-1)[&rate=5.472808643973677E-4]:9.694953181227E-3,(50[&rate=5.472808643973677E-4]:3.748134344282E-1,49[&rate=5.472808643973677E-4]:3.748134344282E-1)[&rate=5.472808643973677E-4]:1.934809247803E-1)[&rate=5.472808643973677E-4]:1.104000578152E-2)[&rate=5.472808643973677E-4]:1.888838397282E-2)[&rate=5.472808643973677E-4]:1.465241078146E-1,(((((129[&rate=5.472808643973677E-4]:2.367304865602E-1,(132[&rate=5.472808643973677E-4]:2.298117018593E-1,(130[&rate=5.472808643973677E-4]:6.78655047666E-2,131[&rate=5.472808643973677E-4]:7.060523079395E-2)[&rate=5.472808643973677E-4]:1.592064710654E-1)[&rate=5.472808643973677E-4]:9.658510728242E-3)[&rate=5.472808643973677E-4]:3.501327594718E-1,69[&rate=5.472808643973677E-4]:7.348084515116E-1)[&rate=5.472808643973677E-4]:2.130400986585E-2,118[&rate=5.472808643973677E-4]:7.451535572678E-1)[&rate=5.472808643973677E-4]:6.691470522346E-1,(((65[&rate=5.472808643973677E-4]:1.924932041289E-1,(60[&rate=5.472808643973677E-4]:1.69673377538E-1,64[&rate=5.472808643973677E-4]:3.203583090447E-1)[&rate=5.472808643973677E-4]:2.281982659089E-2)[&rate=5.472808643973677E-4]:2.804184142877E-2,62[&rate=5.472808643973677E-4]:4.123158674754E-1)[&rate=5.472808643973677E-4]:8.286759855535E-2,(63[&rate=5.472808643973677E-4]:8.419702941056E-2,61[&rate=5.472808643973677E-4]:1.252929198216E-1)[&rate=5.472808643973677E-4]:3.698905462091E-1)[&rate=5.472808643973677E-4]:9.191171434717E-1)[&rate=5.472808643973677E-4]:7.715990883877E-2,128[&rate=5.472808643973677E-4]:1.351734490944E0)[&rate=5.472808643973677E-4]:1.909987420593E-1)[&rate=5.472808643973677E-4]:5.337599448556E-2,(35[&rate=5.472808643973677E-4]:2.929948163722E-2,121[&rate=5.472808643973677E-4]:2.155326878897E0)[&rate=5.472808643973677E-4]:3.80426225638E-2)[&rate=5.472808643973677E-4]:1.188938148836E-2)[&rate=5.472808643973677E-4]:7.515909394364E-1)[&rate=5.472808643973677E-4]:3.297519844156E-2)[&rate=5.472808643973677E-4]:7.27444534581E-2)[&rate=5.472808643973677E-4]:1.266901788623E-2,((33[&rate=5.472808643973677E-4]:4.534353761076E-2,32[&rate=5.472808643973677E-4]:3.986408555605E-2)[&rate=5.472808643973677E-4]:2.34864372609E-2,((125[&rate=5.472808643973677E-4]:8.083886765185E-1,(((((76[&rate=5.472808643973677E-4]:4.241674131193E-1,(74[&rate=5.472808643973677E-4]:3.533995965594E-1,70[&rate=5.472808643973677E-4]:3.15043432176E-1)[&rate=5.472808643973677E-4]:7.076781655989E-2)[&rate=5.472808643973677E-4]:5.532626228606E-2,75[&rate=5.472808643973677E-4]:4.794936754054E-1)[&rate=5.472808643973677E-4]:2.35179796422E-1,(((((72[&rate=5.472808643973677E-4]:3.98760798258E-2,78[&rate=5.472808643973677E-4]:6.179388804511E-2)[&rate=5.472808643973677E-4]:1.449192088305E-1,82[&rate=5.472808643973677E-4]:2.149322749577E-1)[&rate=5.472808643973677E-4]:1.687714647347E-1,79[&rate=5.472808643973677E-4]:3.754845616103E-1)[&rate=5.472808643973677E-4]:2.535653137829E-2,71[&rate=5.472808643973677E-4]:3.734438327146E-1)[&rate=5.472808643973677E-4]:1.105893567205E-1,(((80[&rate=5.472808643973677E-4]:2.012483022228E-2,81[&rate=5.472808643973677E-4]:2.012483022228E-2)[&rate=5.472808643973677E-4]:3.981092258836E-1,73[&rate=5.472808643973677E-4]:4.67549124599E-1)[&rate=5.472808643973677E-4]:7.071725811966E-3,77[&rate=5.472808643973677E-4]:4.691413983563E-1)[&rate=5.472808643973677E-4]:7.790548970887E-2)[&rate=5.472808643973677E-4]:1.621471317075E-1)[&rate=5.472808643973677E-4]:7.29192660803E-1,(53[&rate=5.472808643973677E-4]:6.9566244029E-1,52[&rate=5.472808643973677E-4]:7.038591616014E-1)[&rate=5.472808643973677E-4]:1.740633728256E-3)[&rate=5.472808643973677E-4]:4.530291523709E-2,((((12[&rate=5.472808643973677E-4]:1.310188500345E-1,5[&rate=5.472808643973677E-4]:9.266268565109E-2)[&rate=5.472808643973677E-4]:2.044044381475E-1,29[&rate=5.472808643973677E-4]:4.422726032506E-1)[&rate=5.472808643973677E-4]:2.489562746633E-1,103[&rate=5.472808643973677E-4]:4.583521655851E-1)[&rate=5.472808643973677E-4]:1.940587722967E0,(133[&rate=5.472808643973677E-4]:7.554538960006E-1,(137[&rate=5.472808643973677E-4]:7.481273999861E-1,134[&rate=5.472808643973677E-4]:6.768945232739E-1)[&rate=5.472808643973677E-4]:4.842238642554E-2)[&rate=5.472808643973677E-4]:7.53075033647E-1)[&rate=5.472808643973677E-4]:1.625655657595E-2)[&rate=5.472808643973677E-4]:2.760652009243E-1)[&rate=5.472808643973677E-4]:5.307852190797E-1,((59[&rate=5.472808643973677E-4]:3.761974489994E-1,(((57[&rate=5.472808643973677E-4]:1.186345753456E-1,37[&rate=5.472808643973677E-4]:1.541537010287E-1)[&rate=5.472808643973677E-4]:2.029317066201E-1,(58[&rate=5.472808643973677E-4]:2.974434868788E-1,54[&rate=5.472808643973677E-4]:2.400664376985E-1)[&rate=5.472808643973677E-4]:4.051623770988E-2)[&rate=5.472808643973677E-4]:3.73158209211E-2,(55[&rate=5.472808643973677E-4]:2.80909025116E-1,56[&rate=5.472808643973677E-4]:2.80909025116E-1)[&rate=5.472808643973677E-4]:6.704411602205E-2)[&rate=5.472808643973677E-4]:2.004758654967E-2)[&rate=5.472808643973677E-4]:2.626503540343E-1,68[&rate=5.472808643973677E-4]:5.896674751647E-1)[&rate=5.472808643973677E-4]:5.828397537668E-1)[&rate=5.472808643973677E-4]:3.234954385069E-1)[&rate=5.472808643973677E-4]:9.290652455638E-4);
tree STATE_31770000 [&joint=-20974.777123071828,lnP=-20974.777123071828] = [&R] (33[&rate=5.898821391546769E-4]:1.540550147471E-1,(34[&rate=5.898821391546769E-4]:8.920156416168E-2,(32[&rate=5.898821391546769E-4]:3.336572753065E-4,(((66[&rate=5.898821391546769E-4]:1.808712127194E-1,(((119[&rate=5.898821391546769E-4]:1.64027006736E0,120[&rate=5.898821391546769E-4]:1.544379656401E0)[&rate=5.898821391546769E-4]:3.006447057385E-2,(135[&rate=5.898821391546769E-4]:2.35959893352E-1,(138[&rate=5.898821391546769E-4]:1.802300740967E-1,136[&rate=5.898821391546769E-4]:4.872322478148E-2)[&rate=5.898821391546769E-4]:2.557298192554E-1)[&rate=5.898821391546769E-4]:1.086429439102E0)[&rate=5.898821391546769E-4]:9.471637063422E-2,126[&rate=5.898821391546769E-4]:9.793483859239E-1)[&rate=5.898821391546769E-4]:4.486970164805E-1)[&rate=5.898821391546769E-4]:9.983038861294E-2,((122[&rate=5.898821391546769E-4]:1.734570096415E-1,(123[&rate=5.898821391546769E-4]:1.550109033687E-1,124[&rate=5.898821391546769E-4]:1.522786629316E-1)[&rate=5.898821391546769E-4]:1.844610627279E-2)[&rate=5.898821391546769E-4]:4.26977921934E-1,67[&rate=5.898821391546769E-4]:9.916238123485E-2)[&rate=5.898821391546769E-4]:1.815392200975E-1)[&rate=5.898821391546769E-4]:2.92189821715E-1,(((38[&rate=5.898821391546769E-4]:7.903741450931E-1,(146[&rate=5.898821391546769E-4]:8.269189430895E-1,((39[&rate=5.898821391546769E-4]:4.225014900916E-1,97[&rate=5.898821391546769E-4]:3.514632387254E-1)[&rate=5.898821391546769E-4]:1.907289316725E-1,(((147[&rate=5.898821391546769E-4]:3.269246211138E-1,(((31[&rate=5.898821391546769E-4]:6.895372600333E-1,(22[&rate=5.898821391546769E-4]:3.952213416707E-1,27[&rate=5.898821391546769E-4]:4.116596978351E-1)[&rate=5.898821391546769E-4]:2.395213978145E-1)[&rate=5.898821391546769E-4]:3.312519625643E-2,(26[&rate=5.898821391546769E-4]:5.451106477221E-1,(7[&rate=5.898821391546769E-4]:3.642825067626E-1,8[&rate=5.898821391546769E-4]:3.642825067626E-1)[&rate=5.898821391546769E-4]:7.397882589094E-2)[&rate=5.898821391546769E-4]:1.337161921292E-1)[&rate=5.898821391546769E-4]:3.830885977099E-1,2[&rate=5.898821391546769E-4]:8.783537937256E-1)[&rate=5.898821391546769E-4]:1.347919581037E0)[&rate=5.898821391546769E-4]:2.130867181429E-1,16[&rate=5.898821391546769E-4]:2.568127216194E0)[&rate=5.898821391546769E-4]:8.171188248541E-2,(((99[&rate=5.898821391546769E-4]:5.156277115304E-1,96[&rate=5.898821391546769E-4]:4.801085858475E-1)[&rate=5.898821391546769E-4]:6.17246985839E-5,40[&rate=5.898821391546769E-4]:3.654162121854E-1)[&rate=5.898821391546769E-4]:1.460736642826E-1,((((((((((90[&rate=5.898821391546769E-4]:3.347822618477E-2,91[&rate=5.898821391546769E-4]:3.347822618477E-2)[&rate=5.898821391546769E-4]:4.779913282069E-2,92[&rate=5.898821391546769E-4]:8.127735900546E-2)[&rate=5.898821391546769E-4]:1.258696187475E-1,((93[&rate=5.898821391546769E-4]:1.015713660681E-1,((86[&rate=5.898821391546769E-4]:4.45384311121E-2,85[&rate=5.898821391546769E-4]:4.45384311121E-2)[&rate=5.898821391546769E-4]:2.726839741705E-2,84[&rate=5.898821391546769E-4]:7.180682852915E-2)[&rate=5.898821391546769E-4]:1.606590740194E-2)[&rate=5.898821391546769E-4]:2.121845295443E-2,83[&rate=5.898821391546769E-4]:1.090911888855E-1)[&rate=5.898821391546769E-4]:8.435715873044E-2)[&rate=5.898821391546769E-4]:1.200047898945E-1,((88[&rate=5.898821391546769E-4]:9.357587988682E-2,89[&rate=5.898821391546769E-4]:1.072745100238E-1)[&rate=5.898821391546769E-4]:6.233827617975E-2,87[&rate=5.898821391546769E-4]:1.559141560666E-1)[&rate=5.898821391546769E-4]:1.575389814439E-1)[&rate=5.898821391546769E-4]:1.32153420392E0,((15[&rate=5.898821391546769E-4]:5.320626610442E-1,10[&rate=5.898821391546769E-4]:4.937064966608E-1)[&rate=5.898821391546769E-4]:2.840274418846E-1,(6[&rate=5.898821391546769E-4]:5.372915454073E-1,(3[&rate=5.898821391546769E-4]:2.0951313572E-1,18[&rate=5.898821391546769E-4]:3.245816288706E-1)[&rate=5.898821391546769E-4]:2.757236151668E-1)[&rate=5.898821391546769E-4]:2.240040369738E-1)[&rate=5.898821391546769E-4]:3.86020526173E-1)[&rate=5.898821391546769E-4]:3.532610778039E-1,((((117[&rate=5.898821391546769E-4]:7.446479477979E-1,(105[&rate=5.898821391546769E-4]:3.450178970836E-1,110[&rate=5.898821391546769E-4]:3.669357053027E-1)[&rate=5.898821391546769E-4]:3.694930644129E-1)[&rate=5.898821391546769E-4]:4.358712988458E-2,(113[&rate=5.898821391546769E-4]:6.599547261685E-1,(((4[&rate=5.898821391546769E-4]:2.930266577997E-2,30[&rate=5.898821391546769E-4]:2.01905405506E-1)[&rate=5.898821391546769E-4]:4.782272332061E-1,9[&rate=5.898821391546769E-4]:5.568449674791E-1)[&rate=5.898821391546769E-4]:7.685809888153E-2,(14[&rate=5.898821391546769E-4]:3.760962021358E-1,17[&rate=5.898821391546769E-4]:4.144523665195E-1)[&rate=5.898821391546769E-4]:2.658260423069E-1)[&rate=5.898821391546769E-4]:1.803248172574E-2)[&rate=5.898821391546769E-4]:1.255406254865E-1)[&rate=5.898821391546769E-4]:2.638415841131E-1,((((139[&rate=5.898821391546769E-4]:5.437419221637E-1,106[&rate=5.898821391546769E-4]:3.519611002459E-1)[&rate=5.898821391546769E-4]:5.576020016433E-2,(111[&rate=5.898821391546769E-4]:2.975014558912E-1,104[&rate=5.898821391546769E-4]:2.810630997268E-1)[&rate=5.898821391546769E-4]:1.266582006834E-1)[&rate=5.898821391546769E-4]:2.571491753541E-1,(116[&rate=5.898821391546769E-4]:5.171027025004E-1,(148[&rate=5.898821391546769E-4]:2.731688692412E-1,143[&rate=5.898821391546769E-4]:2.704291432138E-1)[&rate=5.898821391546769E-4]:2.822899976429E-1)[&rate=5.898821391546769E-4]:8.74938006612E-2)[&rate=5.898821391546769E-4]:3.089597707891E-1,(((107[&rate=5.898821391546769E-4]:4.599994869761E-1,(109[&rate=5.898821391546769E-4]:3.663171746778E-1,(112[&rate=5.898821391546769E-4]:2.350311001237E-1,114[&rate=5.898821391546769E-4]:1.528393193019E-1)[&rate=5.898821391546769E-4]:1.340258005814E-1)[&rate=5.898821391546769E-4]:1.128603944901E-1)[&rate=5.898821391546769E-4]:1.326474624936E-1,108[&rate=5.898821391546769E-4]:5.899072234423E-1)[&rate=5.898821391546769E-4]:1.253868291772E-1,((13[&rate=5.898821391546769E-4]:5.758596601026E-1,19[&rate=5.898821391546769E-4]:6.142158244863E-1)[&rate=5.898821391546769E-4]:2.805326504364E-2,115[&rate=5.898821391546769E-4]:5.217211443244E-1)[&rate=5.898821391546769E-4]:1.360386617197E-1)[&rate=5.898821391546769E-4]:2.557964679066E-1)[&rate=5.898821391546769E-4]:5.358888099542E-2)[&rate=5.898821391546769E-4]:2.737662792781E-1,((102[&rate=5.898821391546769E-4]:3.487193985023E-2,((24[&rate=5.898821391546769E-4]:8.41059287192E-1,(1[&rate=5.898821391546769E-4]:1.246629254956E-2,(21[&rate=5.898821391546769E-4]:4.825783375915E-1,28[&rate=5.898821391546769E-4]:5.072358718379E-1)[&rate=5.898821391546769E-4]:2.915317905746E-1)[&rate=5.898821391546769E-4]:4.777107683424E-2)[&rate=5.898821391546769E-4]:1.99504817817E-1,((11[&rate=5.898821391546769E-4]:5.44498247877E-1,140[&rate=5.898821391546769E-4]:5.253201656853E-1)[&rate=5.898821391546769E-4]:1.959656135238E-1,(23[&rate=5.898821391546769E-4]:7.054999320035E-1,(25[&rate=5.898821391546769E-4]:5.105831534937E-1,20[&rate=5.898821391546769E-4]:4.914050713019E-1)[&rate=5.898821391546769E-4]:2.058756826195E-1)[&rate=5.898821391546769E-4]:1.198954362465E-1)[&rate=5.898821391546769E-4]:2.042098326493E-1)[&rate=5.898821391546769E-4]:1.559516704576E-1)[&rate=5.898821391546769E-4]:1.996851119928E-1,((144[&rate=5.898821391546769E-4]:1.287165010442E-1,(145[&rate=5.898821391546769E-4]:3.135200924377E-2,141[&rate=5.898821391546769E-4]:2.861228321619E-2)[&rate=5.898821391546769E-4]:1.028439438553E-1)[&rate=5.898821391546769E-4]:1.690588804865E-1,142[&rate=5.898821391546769E-4]:3.032548335856E-1)[&rate=5.898821391546769E-4]:1.177877560723E0)[&rate=5.898821391546769E-4]:1.457356046353E-2)[&rate=5.898821391546769E-4]:2.021315055583E-1)[&rate=5.898821391546769E-4]:6.960398143892E-1,101[&rate=5.898821391546769E-4]:1.141822480199E0)[&rate=5.898821391546769E-4]:2.289261417248E-1,98[&rate=5.898821391546769E-4]:5.259997634764E-1)[&rate=5.898821391546769E-4]:1.130766773474E-2,94[&rate=5.898821391546769E-4]:4.635369394078E-1)[&rate=5.898821391546769E-4]:3.260271193994E-2,(95[&rate=5.898821391546769E-4]:4.665380709837E-1,100[&rate=5.898821391546769E-4]:3.818386174317E-1)[&rate=5.898821391546769E-4]:1.143010339161E-1)[&rate=5.898821391546769E-4]:6.999503386325E-2)[&rate=5.898821391546769E-4]:5.285629609373E-2)[&rate=5.898821391546769E-4]:4.888424920235E-2)[&rate=5.898821391546769E-4]:9.346994209048E-2)[&rate=5.898821391546769E-4]:1.519797921676E-1)[&rate=5.898821391546769E-4]:1.929233367909E-1,((((121[&rate=5.898821391546769E-4]:2.126342995797E0,35[&rate=5.898821391546769E-4]:3.155985364489E-4)[&rate=5.898821391546769E-4]:1.850031779874E-2,36[&rate=5.898821391546769E-4]:6.539125880095E-2)[&rate=5.898821391546769E-4]:1.30133572121E-2,127[&rate=5.898821391546769E-4]:2.598952561218E0)[&rate=5.898821391546769E-4]:6.820609719815E-2,(((((46[&rate=5.898821391546769E-4]:3.786931589165E-1,((42[&rate=5.898821391546769E-4]:2.118617733925E-1,(41[&rate=5.898821391546769E-4]:2.003350219581E-1,48[&rate=5.898821391546769E-4]:2.440508689526E-1)[&rate=5.898821391546769E-4]:6.062270560138E-3)[&rate=5.898821391546769E-4]:1.148160387304E-1,43[&rate=5.898821391546769E-4]:3.758581399916E-1)[&rate=5.898821391546769E-4]:2.835018924896E-3)[&rate=5.898821391546769E-4]:5.96810240321E-2,(44[&rate=5.898821391546769E-4]:3.931363111689E-1,47[&rate=5.898821391546769E-4]:3.986007920432E-1)[&rate=5.898821391546769E-4]:3.977339090547E-2)[&rate=5.898821391546769E-4]:8.84616817302E-2,(51[&rate=5.898821391546769E-4]:4.335119869496E-1,(49[&rate=5.898821391546769E-4]:3.6373964653E-1,50[&rate=5.898821391546769E-4]:3.6373964653E-1)[&rate=5.898821391546769E-4]:6.430785954535E-2)[&rate=5.898821391546769E-4]:6.600147335773E-2)[&rate=5.898821391546769E-4]:1.196056085487E-1,45[&rate=5.898821391546769E-4]:6.382447519162E-1)[&rate=5.898821391546769E-4]:1.261725967041E-1,((((60[&rate=5.898821391546769E-4]:1.634734555886E-1,(64[&rate=5.898821391546769E-4]:1.904149734189E-1,62[&rate=5.898821391546769E-4]:2.315108638299E-1)[&rate=5.898821391546769E-4]:1.237434136765E-1)[&rate=5.898821391546769E-4]:5.454100816342E-2,65[&rate=5.898821391546769E-4]:2.18014463752E-1)[&rate=5.898821391546769E-4]:1.38948344639E-1,(63[&rate=5.898821391546769E-4]:2.116357068911E-1,61[&rate=5.898821391546769E-4]:2.527315973021E-1)[&rate=5.898821391546769E-4]:2.960120330067E-1)[&rate=5.898821391546769E-4]:7.988212771394E-1,(128[&rate=5.898821391546769E-4]:1.023192837039E0,((69[&rate=5.898821391546769E-4]:4.203592660976E-1,118[&rate=5.898821391546769E-4]:4.094003619879E-1)[&rate=5.898821391546769E-4]:1.362787293609E-1,((129[&rate=5.898821391546769E-4]:1.22242931572E-1,132[&rate=5.898821391546769E-4]:1.249826575993E-1)[&rate=5.898821391546769E-4]:8.67070381088E-2,(131[&rate=5.898821391546769E-4]:1.532385575497E-1,130[&rate=5.898821391546769E-4]:1.504988315223E-1)[&rate=5.898821391546769E-4]:5.845113815845E-2)[&rate=5.898821391546769E-4]:1.997428202981E-1)[&rate=5.898821391546769E-4]:6.172397730879E-1)[&rate=5.898821391546769E-4]:1.846460430114E-1)[&rate=5.898821391546769E-4]:3.299746808607E-1)[&rate=5.898821391546769E-4]:9.098893312157E-2)[&rate=5.898821391546769E-4]:2.808966646231E-1)[&rate=5.898821391546769E-4]:1.509613528592E-1,((125[&rate=5.898821391546769E-4]:1.031894138076E0,(53[&rate=5.898821391546769E-4]:6.592474659903E-1,(((75[&rate=5.898821391546769E-4]:3.894888930582E-1,(70[&rate=5.898821391546769E-4]:3.211483990203E-1,(74[&rate=5.898821391546769E-4]:2.785372190505E-1,76[&rate=5.898821391546769E-4]:2.785372190505E-1)[&rate=5.898821391546769E-4]:8.096734435331E-2)[&rate=5.898821391546769E-4]:2.998432965439E-2)[&rate=5.898821391546769E-4]:9.739410912518E-2,((((71[&rate=5.898821391546769E-4]:4.174040586203E-2,79[&rate=5.898821391546769E-4]:6.913766613606E-2)[&rate=5.898821391546769E-4]:1.677327455866E-1,(82[&rate=5.898821391546769E-4]:2.391639281044E-1,(78[&rate=5.898821391546769E-4]:8.234508704747E-2,72[&rate=5.898821391546769E-4]:6.042727882815E-2)[&rate=5.898821391546769E-4]:1.485996629749E-1)[&rate=5.898821391546769E-4]:5.925661700381E-3)[&rate=5.898821391546769E-4]:6.158650127639E-2,73[&rate=5.898821391546769E-4]:3.395528034099E-1)[&rate=5.898821391546769E-4]:7.507030779734E-2,((80[&rate=5.898821391546769E-4]:2.199776231719E-1,81[&rate=5.898821391546769E-4]:2.199776231719E-1)[&rate=5.898821391546769E-4]:1.006419482988E-1,77[&rate=5.898821391546769E-4]:3.644551879091E-1)[&rate=5.898821391546769E-4]:4.468847124348E-2)[&rate=5.898821391546769E-4]:7.225989097612E-2)[&rate=5.898821391546769E-4]:7.684156961937E-1,(((((12[&rate=5.898821391546769E-4]:3.46412616894E-1,5[&rate=5.898821391546769E-4]:3.080564525105E-1)[&rate=5.898821391546769E-4]:3.056293400344E-2,29[&rate=5.898821391546769E-4]:4.838248659659E-1)[&rate=5.898821391546769E-4]:2.258956445264E-1,103[&rate=5.898821391546769E-4]:4.768437981635E-1)[&rate=5.898821391546769E-4]:1.510430910146E0,52[&rate=5.898821391546769E-4]:3.229809737481E-1)[&rate=5.898821391546769E-4]:6.356673186373E-2,((137[&rate=5.898821391546769E-4]:4.071062388334E-1,133[&rate=5.898821391546769E-4]:3.660103484223E-1)[&rate=5.898821391546769E-4]:4.363536489543E-3,134[&rate=5.898821391546769E-4]:3.402368986107E-1)[&rate=5.898821391546769E-4]:7.900565963568E-1)[&rate=5.898821391546769E-4]:1.304846554645E-1)[&rate=5.898821391546769E-4]:1.504118262253E-1)[&rate=5.898821391546769E-4]:5.830291857466E-1)[&rate=5.898821391546769E-4]:2.01119149733E-1,((((((57[&rate=5.898821391546769E-4]:1.670379618357E-1,37[&rate=5.898821391546769E-4]:2.025570875188E-1)[&rate=5.898821391546769E-4]:4.118748546762E-2,54[&rate=5.898821391546769E-4]:1.672418407459E-1)[&rate=5.898821391546769E-4]:1.153057705726E-1,58[&rate=5.898821391546769E-4]:3.399246604989E-1)[&rate=5.898821391546769E-4]:5.579267458188E-3,(55[&rate=5.898821391546769E-4]:1.241666378178E-1,56[&rate=5.898821391546769E-4]:1.241666378178E-1)[&rate=5.898821391546769E-4]:1.940148857676E-1)[&rate=5.898821391546769E-4]:1.947412193248E-1,59[&rate=5.898821391546769E-4]:5.211194642217E-1)[&rate=5.898821391546769E-4]:3.316384536415E-1,68[&rate=5.898821391546769E-4]:8.035775899943E-1)[&rate=5.898821391546769E-4]:2.627690311476E-1)[&rate=5.898821391546769E-4]:1.326740485807E-2)[&rate=5.898821391546769E-4]:4.099803481961E-2)[&rate=5.898821391546769E-4]:3.123737410771E-1)[&rate=5.898821391546769E-4]:6.695009866729E-2)[&rate=5.898821391546769E-4]:8.12918067498E-2);
tree STATE_31860000 [&joint=-20972.96848037765,lnP=-20972.96848037765] = [&R] (((32[&rate=5.539645076147273E-4]:2.67590837502E-3,(((((124[&rate=5.539645076147273E-4]:3.801198592848E-1,123[&rate=5.539645076147273E-4]:3.828520997219E-1)[&rate=5.539645076147273E-4]:1.037370695811E-1,122[&rate=5.539645076147273E-4]:4.865891693031E-1)[&rate=5.539645076147273E-4]:3.963395890752E-1,67[&rate=5.539645076147273E-4]:3.816562080376E-1)[&rate=5.539645076147273E-4]:2.069048041481E-1,(66[&rate=5.539645076147273E-4]:1.374441400383E-1,(((135[&rate=5.539645076147273E-4]:4.102130121828E-1,(138[&rate=5.539645076147273E-4]:2.572806452679E-1,136[&rate=5.539645076147273E-4]:1.257737959527E-1)[&rate=5.539645076147273E-4]:3.52932366915E-1)[&rate=5.539645076147273E-4]:2.160058180548E-1,(119[&rate=5.539645076147273E-4]:7.026167529715E-1,120[&rate=5.539645076147273E-4]:6.067263420126E-1)[&rate=5.539645076147273E-4]:2.715472827456E-1)[&rate=5.539645076147273E-4]:9.992528643162E-1,126[&rate=5.539645076147273E-4]:1.18771437739E0)[&rate=5.539645076147273E-4]:1.969039523338E-1)[&rate=5.539645076147273E-4]:4.511168721473E-1)[&rate=5.539645076147273E-4]:2.890661019561E-1,(((125[&rate=5.539645076147273E-4]:9.461191548136E-1,(((75[&rate=5.539645076147273E-4]:4.50799105171E-1,((70[&rate=5.539645076147273E-4]:3.769294771993E-1,74[&rate=5.539645076147273E-4]:4.152856415828E-1)[&rate=5.539645076147273E-4]:1.264970584119E-2,76[&rate=5.539645076147273E-4]:4.27935347424E-1)[&rate=5.539645076147273E-4]:2.2863757747E-2)[&rate=5.539645076147273E-4]:1.200370999539E-1,(((77[&rate=5.539645076147273E-4]:4.848492966341E-1,(80[&rate=5.539645076147273E-4]:1.01999861121E-1,81[&rate=5.539645076147273E-4]:1.01999861121E-1)[&rate=5.539645076147273E-4]:3.390138190747E-1)[&rate=5.539645076147273E-4]:9.207375883785E-3,(82[&rate=5.539645076147273E-4]:4.010426406143E-1,((72[&rate=5.539645076147273E-4]:8.109661601098E-2,78[&rate=5.539645076147273E-4]:1.030144242303E-1)[&rate=5.539645076147273E-4]:7.849807238393E-2,(71[&rate=5.539645076147273E-4]:1.4904966135E-1,79[&rate=5.539645076147273E-4]:1.76446921624E-1)[&rate=5.539645076147273E-4]:5.065574990208E-3)[&rate=5.539645076147273E-4]:2.113109659181E-1)[&rate=5.539645076147273E-4]:6.56167716295E-2)[&rate=5.539645076147273E-4]:1.971307338462E-3,73[&rate=5.539645076147273E-4]:5.01507431911E-1)[&rate=5.539645076147273E-4]:6.932877321388E-2)[&rate=5.539645076147273E-4]:1.064730817774E0,(53[&rate=5.539645076147273E-4]:8.304639985531E-1,((52[&rate=5.539645076147273E-4]:4.613220321288E-1,((137[&rate=5.539645076147273E-4]:5.550547376957E-1,134[&rate=5.539645076147273E-4]:4.838218609835E-1)[&rate=5.539645076147273E-4]:1.954364543547E-2,133[&rate=5.539645076147273E-4]:5.335024927201E-1)[&rate=5.539645076147273E-4]:7.017023150655E-1)[&rate=5.539645076147273E-4]:1.461885890966E-2,(((12[&rate=5.539645076147273E-4]:4.119870425283E-1,5[&rate=5.539645076147273E-4]:3.736308781448E-1)[&rate=5.539645076147273E-4]:1.186825053255E-1,29[&rate=5.539645076147273E-4]:6.375188629223E-1)[&rate=5.539645076147273E-4]:2.307398085845E-1,103[&rate=5.539645076147273E-4]:6.35381959178E-1)[&rate=5.539645076147273E-4]:1.504852666421E0)[&rate=5.539645076147273E-4]:3.627198288261E-1)[&rate=5.539645076147273E-4]:5.863996573404E-2)[&rate=5.539645076147273E-4]:2.673977041876E-1)[&rate=5.539645076147273E-4]:2.925675006579E-1,(((((57[&rate=5.539645076147273E-4]:2.143502392164E-1,(55[&rate=5.539645076147273E-4]:1.234795918592E-1,56[&rate=5.539645076147273E-4]:1.234795918592E-1)[&rate=5.539645076147273E-4]:7.99416856085E-2)[&rate=5.539645076147273E-4]:1.99477415636E-2,37[&rate=5.539645076147273E-4]:2.698171064631E-1)[&rate=5.539645076147273E-4]:6.408415793383E-2,(54[&rate=5.539645076147273E-4]:1.226688335875E-1,58[&rate=5.539645076147273E-4]:1.800458827678E-1)[&rate=5.539645076147273E-4]:1.347296985691E-1)[&rate=5.539645076147273E-4]:1.198962192838E-1,59[&rate=5.539645076147273E-4]:4.155461175606E-1)[&rate=5.539645076147273E-4]:3.187591848579E-1,68[&rate=5.539645076147273E-4]:6.851249745495E-1)[&rate=5.539645076147273E-4]:3.868950142553E-1)[&rate=5.539645076147273E-4]:3.43683958992E-1,34[&rate=5.539645076147273E-4]:4.969611394475E-3)[&rate=5.539645076147273E-4]:9.643804117231E-3)[&rate=5.539645076147273E-4]:9.9803010824E-3)[&rate=5.539645076147273E-4]:6.361267309186E-3,((38[&rate=5.539645076147273E-4]:8.666210379048E-1,(((((96[&rate=5.539645076147273E-4]:7.20123420289E-1,99[&rate=5.539645076147273E-4]:7.556425459718E-1)[&rate=5.539645076147273E-4]:3.690920247961E-2,((95[&rate=5.539645076147273E-4]:3.49929129104E-1,(94[&rate=5.539645076147273E-4]:6.619933336062E-2,100[&rate=5.539645076147273E-4]:6.619933336062E-2)[&rate=5.539645076147273E-4]:1.990303421913E-1)[&rate=5.539645076147273E-4]:4.283685679839E-1,98[&rate=5.539645076147273E-4]:7.673687353392E-1)[&rate=5.539645076147273E-4]:3.32508961504E-3)[&rate=5.539645076147273E-4]:2.494264655929E-2,147[&rate=5.539645076147273E-4]:7.245982201475E-1)[&rate=5.539645076147273E-4]:6.688877404402E-3,((((((102[&rate=5.539645076147273E-4]:2.509543146032E-1,((((28[&rate=5.539645076147273E-4]:5.065193602295E-1,21[&rate=5.539645076147273E-4]:4.818618259831E-1)[&rate=5.539645076147273E-4]:3.332410686416E-1,1[&rate=5.539645076147273E-4]:5.345905900818E-2)[&rate=5.539645076147273E-4]:3.879329814988E-2,24[&rate=5.539645076147273E-4]:8.730742749663E-1)[&rate=5.539645076147273E-4]:2.444744605226E-1,((23[&rate=5.539645076147273E-4]:6.077568445642E-1,(25[&rate=5.539645076147273E-4]:5.886987015806E-1,20[&rate=5.539645076147273E-4]:5.695206193888E-1)[&rate=5.539645076147273E-4]:3.001704709333E-2)[&rate=5.539645076147273E-4]:2.03401078242E-1,(11[&rate=5.539645076147273E-4]:6.160051402718E-1,140[&rate=5.539645076147273E-4]:5.968270580801E-1)[&rate=5.539645076147273E-4]:1.102212756852E-1)[&rate=5.539645076147273E-4]:2.95431908573E-1)[&rate=5.539645076147273E-4]:2.950494147307E-1)[&rate=5.539645076147273E-4]:1.406951015902E-1,(((((113[&rate=5.539645076147273E-4]:7.243356755598E-1,(14[&rate=5.539645076147273E-4]:5.275971600808E-1,17[&rate=5.539645076147273E-4]:5.659533244645E-1)[&rate=5.539645076147273E-4]:1.96738515479E-1)[&rate=5.539645076147273E-4]:7.27958663721E-2,((110[&rate=5.539645076147273E-4]:4.518898884416E-1,117[&rate=5.539645076147273E-4]:4.601090665239E-1)[&rate=5.539645076147273E-4]:8.89909057896E-2,105[&rate=5.539645076147273E-4]:5.189629860121E-1)[&rate=5.539645076147273E-4]:2.507712956461E-1)[&rate=5.539645076147273E-4]:2.808535732522E-2,(9[&rate=5.539645076147273E-4]:7.097674958165E-1,(4[&rate=5.539645076147273E-4]:3.41544505034E-1,30[&rate=5.539645076147273E-4]:5.1414724476E-1)[&rate=5.539645076147273E-4]:3.189079222893E-1)[&rate=5.539645076147273E-4]:1.072302253586E-1)[&rate=5.539645076147273E-4]:2.23042702611E-1,((((107[&rate=5.539645076147273E-4]:6.026719682511E-1,((109[&rate=5.539645076147273E-4]:4.277083482307E-1,(112[&rate=5.539645076147273E-4]:3.232458673786E-1,114[&rate=5.539645076147273E-4]:2.410540865567E-1)[&rate=5.539645076147273E-4]:1.072022068795E-1)[&rate=5.539645076147273E-4]:1.892657642702E-1,108[&rate=5.539645076147273E-4]:5.950563042819E-1)[&rate=5.539645076147273E-4]:4.875937941891E-3)[&rate=5.539645076147273E-4]:1.093436118157E-1,(13[&rate=5.539645076147273E-4]:3.87643999358E-1,19[&rate=5.539645076147273E-4]:4.260001637416E-1)[&rate=5.539645076147273E-4]:3.462893889279E-1)[&rate=5.539645076147273E-4]:5.398237427129E-2,115[&rate=5.539645076147273E-4]:7.057239817353E-1)[&rate=5.539645076147273E-4]:1.329795485941E-1,((116[&rate=5.539645076147273E-4]:4.852962554092E-1,((139[&rate=5.539645076147273E-4]:1.842556426496E-1,111[&rate=5.539645076147273E-4]:8.913176896229E-3)[&rate=5.539645076147273E-4]:3.927171926836E-1,(104[&rate=5.539645076147273E-4]:2.910399636575E-2,106[&rate=5.539645076147273E-4]:2.910399636575E-2)[&rate=5.539645076147273E-4]:3.560880170497E-1)[&rate=5.539645076147273E-4]:1.603782145965E-1)[&rate=5.539645076147273E-4]:8.851867626753E-2,(148[&rate=5.539645076147273E-4]:2.718913494867E-1,143[&rate=5.539645076147273E-4]:2.691516234593E-1)[&rate=5.539645076147273E-4]:3.402797465737E-1)[&rate=5.539645076147273E-4]:2.648885986527E-1)[&rate=5.539645076147273E-4]:1.273642907169E-1)[&rate=5.539645076147273E-4]:8.167568987369E-2,((144[&rate=5.539645076147273E-4]:5.633145640792E-1,(141[&rate=5.539645076147273E-4]:5.487995508406E-2,145[&rate=5.539645076147273E-4]:5.761968111165E-2)[&rate=5.539645076147273E-4]:5.111743350225E-1)[&rate=5.539645076147273E-4]:1.158369806179E-1,142[&rate=5.539645076147273E-4]:6.84630996752E-1)[&rate=5.539645076147273E-4]:6.179070347161E-1)[&rate=5.539645076147273E-4]:3.356867271911E-1)[&rate=5.539645076147273E-4]:1.379271798064E-1,((((((93[&rate=5.539645076147273E-4]:2.027242947092E-2,84[&rate=5.539645076147273E-4]:6.573799333905E-3)[&rate=5.539645076147273E-4]:4.656897517329E-2,((83[&rate=5.539645076147273E-4]:1.226677040025E-2,85[&rate=5.539645076147273E-4]:1.226677040025E-2)[&rate=5.539645076147273E-4]:1.853089379885E-2,86[&rate=5.539645076147273E-4]:3.079766419909E-2)[&rate=5.539645076147273E-4]:2.23451103081E-2)[&rate=5.539645076147273E-4]:4.809511640072E-2,((90[&rate=5.539645076147273E-4]:2.913382078785E-2,91[&rate=5.539645076147273E-4]:2.913382078785E-2)[&rate=5.539645076147273E-4]:2.030611992851E-2,92[&rate=5.539645076147273E-4]:4.943994071636E-2)[&rate=5.539645076147273E-4]:6.549658032857E-2)[&rate=5.539645076147273E-4]:1.062704021826E-1,87[&rate=5.539645076147273E-4]:2.075082930906E-1)[&rate=5.539645076147273E-4]:8.810841393304E-2,(88[&rate=5.539645076147273E-4]:1.860350780175E-2,89[&rate=5.539645076147273E-4]:3.230213793877E-2)[&rate=5.539645076147273E-4]:2.770131992219E-1)[&rate=5.539645076147273E-4]:1.200659468542E0,((((15[&rate=5.539645076147273E-4]:3.19453772086E-1,10[&rate=5.539645076147273E-4]:2.810976077025E-1)[&rate=5.539645076147273E-4]:2.488877097702E-1,18[&rate=5.539645076147273E-4]:5.765606599385E-1)[&rate=5.539645076147273E-4]:1.397155216981E-1,6[&rate=5.539645076147273E-4]:6.532624830065E-1)[&rate=5.539645076147273E-4]:3.988140679633E-2,3[&rate=5.539645076147273E-4]:6.410890952823E-1)[&rate=5.539645076147273E-4]:3.154610528861E-1)[&rate=5.539645076147273E-4]:5.702867218041E-1)[&rate=5.539645076147273E-4]:4.869280496426E-1,101[&rate=5.539645076147273E-4]:1.011025193588E0)[&rate=5.539645076147273E-4]:5.768024117094E-1,16[&rate=5.539645076147273E-4]:2.70015637242E0)[&rate=5.539645076147273E-4]:2.164244382211E-2,40[&rate=5.539645076147273E-4]:6.363058901252E-1)[&rate=5.539645076147273E-4]:3.760415824638E-2)[&rate=5.539645076147273E-4]:7.161036637309E-3,(39[&rate=5.539645076147273E-4]:3.924518079617E-1,(97[&rate=5.539645076147273E-4]:2.388224126401E-1,(((((7[&rate=5.539645076147273E-4]:2.086115645925E-1,8[&rate=5.539645076147273E-4]:2.086115645925E-1)[&rate=5.539645076147273E-4]:3.590415046453E-1,26[&rate=5.539645076147273E-4]:6.745023843063E-1)[&rate=5.539645076147273E-4]:1.958623432383E-1,((22[&rate=5.539645076147273E-4]:4.269175769015E-1,27[&rate=5.539645076147273E-4]:4.433559330658E-1)[&rate=5.539645076147273E-4]:3.599252230173E-1,31[&rate=5.539645076147273E-4]:8.416373204668E-1)[&rate=5.539645076147273E-4]:7.25630235162E-2)[&rate=5.539645076147273E-4]:1.31867913959E-1,2[&rate=5.539645076147273E-4]:8.186709976679E-1)[&rate=5.539645076147273E-4]:1.413755624025E0,146[&rate=5.539645076147273E-4]:3.959193980989E-1)[&rate=5.539645076147273E-4]:3.415984514233E-2)[&rate=5.539645076147273E-4]:8.259114395536E-2)[&rate=5.539645076147273E-4]:2.886192770472E-1)[&rate=5.539645076147273E-4]:2.538559638249E-1)[&rate=5.539645076147273E-4]:1.970745920839E-1,((((128[&rate=5.539645076147273E-4]:1.484199367607E0,((43[&rate=5.539645076147273E-4]:4.72975970761E-1,(46[&rate=5.539645076147273E-4]:3.679454888826E-1,((42[&rate=5.539645076147273E-4]:7.986405253853E-2,48[&rate=5.539645076147273E-4]:1.181154186587E-1)[&rate=5.539645076147273E-4]:3.360391538212E-2,41[&rate=5.539645076147273E-4]:1.080034870464E-1)[&rate=5.539645076147273E-4]:2.052971930932E-1)[&rate=5.539645076147273E-4]:1.050304818785E-1)[&rate=5.539645076147273E-4]:1.930967322177E-1,(((49[&rate=5.539645076147273E-4]:2.61318700748E-1,50[&rate=5.539645076147273E-4]:2.61318700748E-1)[&rate=5.539645076147273E-4]:9.148435306444E-2,51[&rate=5.539645076147273E-4]:3.582675346867E-1)[&rate=5.539645076147273E-4]:2.599686844672E-1,((47[&rate=5.539645076147273E-4]:2.758832730278E-2,44[&rate=5.539645076147273E-4]:2.212384642853E-2)[&rate=5.539645076147273E-4]:6.012193430757E-1,45[&rate=5.539645076147273E-4]:6.206109490671E-1)[&rate=5.539645076147273E-4]:1.675095314686E-2)[&rate=5.539645076147273E-4]:2.051407945334E-2)[&rate=5.539645076147273E-4]:5.292717364814E-2)[&rate=5.539645076147273E-4]:2.779785320196E-2,(((69[&rate=5.539645076147273E-4]:6.491361576838E-1,118[&rate=5.539645076147273E-4]:6.381772535742E-1)[&rate=5.539645076147273E-4]:9.356475050695E-2,(((131[&rate=5.539645076147273E-4]:1.680395295667E-1,130[&rate=5.539645076147273E-4]:1.652998035394E-1)[&rate=5.539645076147273E-4]:7.741704989641E-2,129[&rate=5.539645076147273E-4]:2.427168534358E-1)[&rate=5.539645076147273E-4]:2.329989220993E-2,132[&rate=5.539645076147273E-4]:2.687564716731E-1)[&rate=5.539645076147273E-4]:3.287389570655E-1)[&rate=5.539645076147273E-4]:9.08444219745E-1,(((65[&rate=5.539645076147273E-4]:1.429416396433E-1,(62[&rate=5.539645076147273E-4]:2.443896073265E-1,60[&rate=5.539645076147273E-4]:5.26087854088E-2)[&rate=5.539645076147273E-4]:9.033285423453E-2)[&rate=5.539645076147273E-4]:5.972723624758E-3,64[&rate=5.539645076147273E-4]:2.995992947748E-1)[&rate=5.539645076147273E-4]:5.821420246273E-1,(63[&rate=5.539645076147273E-4]:3.181017891777E-1,61[&rate=5.539645076147273E-4]:3.591976795887E-1)[&rate=5.539645076147273E-4]:5.636395302244E-1)[&rate=5.539645076147273E-4]:7.17349014013E-1)[&rate=5.539645076147273E-4]:1.15370243799E-2)[&rate=5.539645076147273E-4]:1.591169373918E-1,(127[&rate=5.539645076147273E-4]:2.686084721423E0,(36[&rate=5.539645076147273E-4]:5.286711003464E-2,35[&rate=5.539645076147273E-4]:6.291767568886E-3)[&rate=5.539645076147273E-4]:1.12669666183E-1)[&rate=5.539645076147273E-4]:2.338560116108E-2)[&rate=5.539645076147273E-4]:1.348145708348E-1,121[&rate=5.539645076147273E-4]:2.403189003008E0)[&rate=5.539645076147273E-4]:1.841685777255E-1)[&rate=5.539645076147273E-4]:4.326384990602E-1)[&rate=5.539645076147273E-4]:5.490457528745E-2,33[&rate=5.539645076147273E-4]:6.942120302637E-2);
tree STATE_31950000 [&joint=-20979.528935462164,lnP=-20979.528935462164] = [&R] ((33[&rate=5.552715226460129E-4]:3.220684604487E-2,(32[&rate=5.552715226460129E-4]:4.134161910225E-3,34[&rate=5.552715226460129E-4]:2.605197012931E-2)[&rate=5.552715226460129E-4]:2.259323207993E-2)[&rate=5.552715226460129E-4]:4.640693915287E-2,((((38[&rate=5.552715226460129E-4]:7.870713618749E-1,(((98[&rate=5.552715226460129E-4]:6.065093512404E-1,(99[&rate=5.552715226460129E-4]:4.987885484599E-1,96[&rate=5.552715226460129E-4]:4.63269422777E-1)[&rate=5.552715226460129E-4]:1.295787262778E-1)[&rate=5.552715226460129E-4]:1.768080882612E-1,(95[&rate=5.552715226460129E-4]:7.031392697439E-1,(94[&rate=5.552715226460129E-4]:3.106948249717E-1,100[&rate=5.552715226460129E-4]:3.106948249717E-1)[&rate=5.552715226460129E-4]:3.077449912202E-1)[&rate=5.552715226460129E-4]:9.110713150644E-2)[&rate=5.552715226460129E-4]:1.494379788445E-2,((16[&rate=5.552715226460129E-4]:2.680761390069E0,97[&rate=5.552715226460129E-4]:5.242302125854E-1)[&rate=5.552715226460129E-4]:3.2537334721E-2,(((146[&rate=5.552715226460129E-4]:5.548337991527E-1,(((31[&rate=5.552715226460129E-4]:9.830797442207E-1,((22[&rate=5.552715226460129E-4]:4.579009447444E-1,27[&rate=5.552715226460129E-4]:4.743393009088E-1)[&rate=5.552715226460129E-4]:3.896431636227E-1,((7[&rate=5.552715226460129E-4]:2.136549382999E-1,8[&rate=5.552715226460129E-4]:2.136549382999E-1)[&rate=5.552715226460129E-4]:3.030552771647E-1,26[&rate=5.552715226460129E-4]:6.235595305332E-1)[&rate=5.552715226460129E-4]:2.349434819436E-1)[&rate=5.552715226460129E-4]:8.074111530554E-2)[&rate=5.552715226460129E-4]:6.170872355808E-1,2[&rate=5.552715226460129E-4]:1.372769719527E0)[&rate=5.552715226460129E-4]:9.760993409772E-1,39[&rate=5.552715226460129E-4]:3.921432576752E-1)[&rate=5.552715226460129E-4]:4.247196224255E-2)[&rate=5.552715226460129E-4]:6.917488814399E-2,40[&rate=5.552715226460129E-4]:5.037901080618E-1)[&rate=5.552715226460129E-4]:6.320870987756E-2,(147[&rate=5.552715226460129E-4]:5.376516264964E-1,((((((87[&rate=5.552715226460129E-4]:2.80783266939E-1,(((91[&rate=5.552715226460129E-4]:7.272964549133E-2,90[&rate=5.552715226460129E-4]:7.272964549133E-2)[&rate=5.552715226460129E-4]:1.097699149667E-1,92[&rate=5.552715226460129E-4]:1.82499560458E-1)[&rate=5.552715226460129E-4]:2.883839854395E-2,((83[&rate=5.552715226460129E-4]:1.523815902365E-2,86[&rate=5.552715226460129E-4]:1.523815902365E-2)[&rate=5.552715226460129E-4]:5.120127034592E-2,((85[&rate=5.552715226460129E-4]:3.591584123939E-2,93[&rate=5.552715226460129E-4]:4.961447137641E-2)[&rate=5.552715226460129E-4]:2.598300245658E-3,84[&rate=5.552715226460129E-4]:3.851414148505E-2)[&rate=5.552715226460129E-4]:2.792528788452E-2)[&rate=5.552715226460129E-4]:1.311998994954E-1)[&rate=5.552715226460129E-4]:8.314393807406E-2)[&rate=5.552715226460129E-4]:1.328640786068E-2,(89[&rate=5.552715226460129E-4]:1.053425460079E-1,88[&rate=5.552715226460129E-4]:9.164391587088E-2)[&rate=5.552715226460129E-4]:2.024257589288E-1)[&rate=5.552715226460129E-4]:8.897606123741E-1,(3[&rate=5.552715226460129E-4]:4.723471709588E-1,18[&rate=5.552715226460129E-4]:5.874156641094E-1)[&rate=5.552715226460129E-4]:1.717570888179E-1)[&rate=5.552715226460129E-4]:2.431121635462E-2,((15[&rate=5.552715226460129E-4]:3.858463154E-1,10[&rate=5.552715226460129E-4]:3.474901510166E-1)[&rate=5.552715226460129E-4]:4.329447094743E-2,6[&rate=5.552715226460129E-4]:3.743462657996E-1)[&rate=5.552715226460129E-4]:3.461240048522E-1)[&rate=5.552715226460129E-4]:7.130401160182E-1,((102[&rate=5.552715226460129E-4]:9.338113093078E-2,((((20[&rate=5.552715226460129E-4]:1.469901285075E-1,25[&rate=5.552715226460129E-4]:1.661682106992E-1)[&rate=5.552715226460129E-4]:2.466962744986E-1,23[&rate=5.552715226460129E-4]:4.019055810882E-1)[&rate=5.552715226460129E-4]:8.953116102262E-2,(11[&rate=5.552715226460129E-4]:3.148352281806E-1,140[&rate=5.552715226460129E-4]:2.956571459889E-1)[&rate=5.552715226460129E-4]:9.167000708095E-2)[&rate=5.552715226460129E-4]:6.116512077171E-1,((1[&rate=5.552715226460129E-4]:3.34522901699E-2,(21[&rate=5.552715226460129E-4]:4.09209285712E-1,28[&rate=5.552715226460129E-4]:4.338668199584E-1)[&rate=5.552715226460129E-4]:3.858868400744E-1)[&rate=5.552715226460129E-4]:5.4468503382E-4,24[&rate=5.552715226460129E-4]:8.148188930119E-1)[&rate=5.552715226460129E-4]:2.992279609256E-1)[&rate=5.552715226460129E-4]:1.409781126096E-1)[&rate=5.552715226460129E-4]:1.68363230653E-1,(((144[&rate=5.552715226460129E-4]:1.60151677144E-1,(141[&rate=5.552715226460129E-4]:1.091652086244E-1,145[&rate=5.552715226460129E-4]:1.11904934652E-1)[&rate=5.552715226460129E-4]:5.372619454697E-2)[&rate=5.552715226460129E-4]:1.204114053837E-1,142[&rate=5.552715226460129E-4]:2.860425345827E-1)[&rate=5.552715226460129E-4]:1.107229867684E0,(((((((109[&rate=5.552715226460129E-4]:4.640861308944E-1,107[&rate=5.552715226460129E-4]:4.449080487026E-1)[&rate=5.552715226460129E-4]:1.859996566343E-2,(112[&rate=5.552715226460129E-4]:3.815151837716E-1,114[&rate=5.552715226460129E-4]:2.993234029497E-1)[&rate=5.552715226460129E-4]:1.039106388136E-1)[&rate=5.552715226460129E-4]:4.997801385156E-2,108[&rate=5.552715226460129E-4]:5.107463021903E-1)[&rate=5.552715226460129E-4]:5.13844717102E-2,((13[&rate=5.552715226460129E-4]:4.486540083631E-1,19[&rate=5.552715226460129E-4]:4.870101727468E-1)[&rate=5.552715226460129E-4]:4.027091736727E-2,115[&rate=5.552715226460129E-4]:4.067331449085E-1)[&rate=5.552715226460129E-4]:9.786338241654E-2)[&rate=5.552715226460129E-4]:1.65566303771E-1,(((139[&rate=5.552715226460129E-4]:5.69776853162E-1,(104[&rate=5.552715226460129E-4]:3.500272778159E-1,106[&rate=5.552715226460129E-4]:3.500272778159E-1)[&rate=5.552715226460129E-4]:2.796875342836E-2)[&rate=5.552715226460129E-4]:1.984724464492E-2,111[&rate=5.552715226460129E-4]:4.142816320536E-1)[&rate=5.552715226460129E-4]:2.400250016537E-1,116[&rate=5.552715226460129E-4]:5.775943049401E-1)[&rate=5.552715226460129E-4]:9.256852615588E-2)[&rate=5.552715226460129E-4]:1.424168161272E-2,(148[&rate=5.552715226460129E-4]:3.471201131304E-1,143[&rate=5.552715226460129E-4]:3.443803871031E-1)[&rate=5.552715226460129E-4]:3.75640563962E-1)[&rate=5.552715226460129E-4]:2.504625463115E-1,((14[&rate=5.552715226460129E-4]:5.111603441957E-1,17[&rate=5.552715226460129E-4]:5.495165085794E-1)[&rate=5.552715226460129E-4]:4.219590539829E-1,((9[&rate=5.552715226460129E-4]:7.416073539503E-1,(4[&rate=5.552715226460129E-4]:1.42505327051E-1,30[&rate=5.552715226460129E-4]:3.15108066777E-1)[&rate=5.552715226460129E-4]:5.497869584062E-1)[&rate=5.552715226460129E-4]:9.528768155072E-2,(117[&rate=5.552715226460129E-4]:5.136162701707E-1,((110[&rate=5.552715226460129E-4]:2.187421087104E-1,105[&rate=5.552715226460129E-4]:1.968243004913E-1)[&rate=5.552715226460129E-4]:1.998567391012E-1,113[&rate=5.552715226460129E-4]:4.240782998663E-1)[&rate=5.552715226460129E-4]:8.679824427673E-2)[&rate=5.552715226460129E-4]:3.342376694401E-1)[&rate=5.552715226460129E-4]:8.800518459547E-2)[&rate=5.552715226460129E-4]:8.393944166348E-2)[&rate=5.552715226460129E-4]:2.036108226982E-1)[&rate=5.552715226460129E-4]:1.150473017831E-1)[&rate=5.552715226460129E-4]:1.224509565931E-1)[&rate=5.552715226460129E-4]:4.934613183477E-1,101[&rate=5.552715226460129E-4]:8.721771844697E-1)[&rate=5.552715226460129E-4]:5.812615518401E-1)[&rate=5.552715226460129E-4]:8.672424062331E-2)[&rate=5.552715226460129E-4]:6.080698073323E-2)[&rate=5.552715226460129E-4]:4.204013816725E-2)[&rate=5.552715226460129E-4]:1.855314359642E-1)[&rate=5.552715226460129E-4]:5.271045705045E-1,(((((44[&rate=5.552715226460129E-4]:4.666536218268E-1,(47[&rate=5.552715226460129E-4]:3.949591354708E-1,51[&rate=5.552715226460129E-4]:3.676367310993E-1)[&rate=5.552715226460129E-4]:7.715896723032E-2)[&rate=5.552715226460129E-4]:1.858897704176E-1,(((43[&rate=5.552715226460129E-4]:5.249621859848E-1,46[&rate=5.552715226460129E-4]:5.249621859848E-1)[&rate=5.552715226460129E-4]:5.116806254843E-4,(41[&rate=5.552715226460129E-4]:4.304369544826E-1,(48[&rate=5.552715226460129E-4]:4.355103164958E-1,42[&rate=5.552715226460129E-4]:3.972589503755E-1)[&rate=5.552715226460129E-4]:3.864248498132E-2)[&rate=5.552715226460129E-4]:4.039210338469E-2)[&rate=5.552715226460129E-4]:1.230275724313E-1,(49[&rate=5.552715226460129E-4]:5.083121468739E-1,50[&rate=5.552715226460129E-4]:5.083121468739E-1)[&rate=5.552715226460129E-4]:1.07402406922E-1)[&rate=5.552715226460129E-4]:9.506434077119E-3)[&rate=5.552715226460129E-4]:1.157676859414E-1,45[&rate=5.552715226460129E-4]:7.655788377488E-1)[&rate=5.552715226460129E-4]:1.42492110909E-1,(((((130[&rate=5.552715226460129E-4]:3.460144706103E-2,131[&rate=5.552715226460129E-4]:3.734117308839E-2)[&rate=5.552715226460129E-4]:1.977363729961E-1,(132[&rate=5.552715226460129E-4]:1.826664873847E-1,129[&rate=5.552715226460129E-4]:1.799267613573E-1)[&rate=5.552715226460129E-4]:5.241105869987E-2)[&rate=5.552715226460129E-4]:4.091884843444E-1,(118[&rate=5.552715226460129E-4]:7.663997031219E-1,69[&rate=5.552715226460129E-4]:7.773586072315E-1)[&rate=5.552715226460129E-4]:1.211290264963E-2)[&rate=5.552715226460129E-4]:7.032838659201E-1,128[&rate=5.552715226460129E-4]:1.342070444294E0)[&rate=5.552715226460129E-4]:1.216228737086E-1,(((60[&rate=5.552715226460129E-4]:2.154096726797E-1,(62[&rate=5.552715226460129E-4]:3.547747484373E-1,64[&rate=5.552715226460129E-4]:3.136788580263E-1)[&rate=5.552715226460129E-4]:5.241574616009E-2)[&rate=5.552715226460129E-4]:9.751627247118E-2,65[&rate=5.552715226460129E-4]:3.129259451509E-1)[&rate=5.552715226460129E-4]:3.464940726967E-1,(63[&rate=5.552715226460129E-4]:1.54365376475E-1,61[&rate=5.552715226460129E-4]:1.954612668861E-1)[&rate=5.552715226460129E-4]:6.557395728792E-1)[&rate=5.552715226460129E-4]:7.522185056349E-1)[&rate=5.552715226460129E-4]:2.177738429462E-1)[&rate=5.552715226460129E-4]:5.219204063088E-2,(((121[&rate=5.552715226460129E-4]:1.832962650797E0,127[&rate=5.552715226460129E-4]:2.274058541208E0)[&rate=5.552715226460129E-4]:2.864807296463E-1,36[&rate=5.552715226460129E-4]:3.999132564889E-2)[&rate=5.552715226460129E-4]:1.413174839862E-2,35[&rate=5.552715226460129E-4]:7.547731581753E-3)[&rate=5.552715226460129E-4]:1.973443467105E-1)[&rate=5.552715226460129E-4]:5.069184075717E-1)[&rate=5.552715226460129E-4]:1.49239626112E-1,((125[&rate=5.552715226460129E-4]:1.272591945713E0,(((134[&rate=5.552715226460129E-4]:3.852406832861E-1,(133[&rate=5.552715226460129E-4]:3.938308422008E-1,137[&rate=5.552715226460129E-4]:4.349267326118E-1)[&rate=5.552715226460129E-4]:2.154682738649E-2)[&rate=5.552715226460129E-4]:1.10849080467E0,53[&rate=5.552715226460129E-4]:7.417889772892E-1)[&rate=5.552715226460129E-4]:8.603299703687E-4,((52[&rate=5.552715226460129E-4]:4.946599386936E-1,(((12[&rate=5.552715226460129E-4]:2.077487879716E-1,5[&rate=5.552715226460129E-4]:1.693926235882E-1)[&rate=5.552715226460129E-4]:3.9986716501E-1,29[&rate=5.552715226460129E-4]:7.144652680502E-1)[&rate=5.552715226460129E-4]:1.098062160746E-1,103[&rate=5.552715226460129E-4]:5.91394771796E-1)[&rate=5.552715226460129E-4]:1.567558901459E0)[&rate=5.552715226460129E-4]:1.370449015304E-1,((75[&rate=5.552715226460129E-4]:3.733059945931E-1,((74[&rate=5.552715226460129E-4]:1.287869714517E-1,76[&rate=5.552715226460129E-4]:1.287869714517E-1)[&rate=5.552715226460129E-4]:2.181193153062E-1,70[&rate=5.552715226460129E-4]:3.085501223744E-1)[&rate=5.552715226460129E-4]:2.63997078352E-2)[&rate=5.552715226460129E-4]:4.641367936154E-1,((((82[&rate=5.552715226460129E-4]:3.594764299995E-1,(79[&rate=5.552715226460129E-4]:1.785412513707E-1,(72[&rate=5.552715226460129E-4]:6.043551442339E-3,78[&rate=5.552715226460129E-4]:2.796135966165E-2)[&rate=5.552715226460129E-4]:1.50579891709E-1)[&rate=5.552715226460129E-4]:1.727160005467E-1)[&rate=5.552715226460129E-4]:1.037366345884E-2,(71[&rate=5.552715226460129E-4]:8.919264929807E-2,73[&rate=5.552715226460129E-4]:1.576857999829E-1)[&rate=5.552715226460129E-4]:2.450410058041E-1)[&rate=5.552715226460129E-4]:2.002768356127E-2,77[&rate=5.552715226460129E-4]:4.172750372936E-1)[&rate=5.552715226460129E-4]:1.453687729441E-1,(80[&rate=5.552715226460129E-4]:4.90316605058E-2,81[&rate=5.552715226460129E-4]:4.90316605058E-2)[&rate=5.552715226460129E-4]:4.697765332935E-1)[&rate=5.552715226460129E-4]:2.69319525916E-1)[&rate=5.552715226460129E-4]:5.325283893162E-1)[&rate=5.552715226460129E-4]:1.19141188347E-1)[&rate=5.552715226460129E-4]:7.403251521144E-1)[&rate=5.552715226460129E-4]:1.381395796573E-1,((57[&rate=5.552715226460129E-4]:3.708870572691E-1,((((54[&rate=5.552715226460129E-4]:1.853576635435E-2,37[&rate=5.552715226460129E-4]:9.503849859479E-2)[&rate=5.552715226460129E-4]:5.432766421423E-2,59[&rate=5.552715226460129E-4]:1.111147966888E-1)[&rate=5.552715226460129E-4]:1.539470460087E-1,(55[&rate=5.552715226460129E-4]:1.879138916247E-1,56[&rate=5.552715226460129E-4]:1.879138916247E-1)[&rate=5.552715226460129E-4]:6.895122976127E-2)[&rate=5.552715226460129E-4]:6.544349120831E-2,58[&rate=5.552715226460129E-4]:3.49631016966E-1)[&rate=5.552715226460129E-4]:3.764948292616E-2)[&rate=5.552715226460129E-4]:1.705072357099E-1,68[&rate=5.552715226460129E-4]:4.89481724673E-1)[&rate=5.552715226460129E-4]:7.545831340303E-1)[&rate=5.552715226460129E-4]:1.647058910449E-1)[&rate=5.552715226460129E-4]:5.747264027391E-4,((67[&rate=5.552715226460129E-4]:5.628954164497E-1,(122[&rate=5.552715226460129E-4]:4.354850087887E-1,(124[&rate=5.552715226460129E-4]:6.685213746936E-2,123[&rate=5.552715226460129E-4]:6.958437790648E-2)[&rate=5.552715226460129E-4]:3.659006308822E-1)[&rate=5.552715226460129E-4]:6.286829580017E-1)[&rate=5.552715226460129E-4]:1.037199318043E-1,((126[&rate=5.552715226460129E-4]:1.06161363304E0,(((135[&rate=5.552715226460129E-4]:3.813755210216E-1,(138[&rate=5.552715226460129E-4]:2.052059604745E-1,136[&rate=5.552715226460129E-4]:7.369911115933E-2)[&rate=5.552715226460129E-4]:3.761695605471E-1)[&rate=5.552715226460129E-4]:5.479952270309E-1,119[&rate=5.552715226460129E-4]:1.277315953532E0)[&rate=5.552715226460129E-4]:4.824188861396E-1,120[&rate=5.552715226460129E-4]:1.663844428713E0)[&rate=5.552715226460129E-4]:8.758131601245E-2)[&rate=5.552715226460129E-4]:8.047869061965E-1,66[&rate=5.552715226460129E-4]:6.192263495517E-1)[&rate=5.552715226460129E-4]:4.738899870234E-2)[&rate=5.552715226460129E-4]:1.950094901247E-1)[&rate=5.552715226460129E-4]:9.644100161345E-2);
tree STATE_32040000 [&joint=-20983.86430141058,lnP=-20983.86430141058] = [&R] ((((33[&rate=5.68596688864352E-4]:4.593631165362E-3,(((38[&rate=5.68596688864352E-4]:7.900943397489E-1,(((39[&rate=5.68596688864352E-4]:3.787351278612E-1,(147[&rate=5.68596688864352E-4]:3.595564053765E-1,16[&rate=5.68596688864352E-4]:2.387672282313E0)[&rate=5.68596688864352E-4]:7.655577166503E-2)[&rate=5.68596688864352E-4]:8.812627366919E-2,40[&rate=5.68596688864352E-4]:4.668614015304E-1)[&rate=5.68596688864352E-4]:4.730174161719E-2,(((((7[&rate=5.68596688864352E-4]:3.514331469954E-1,8[&rate=5.68596688864352E-4]:3.514331469954E-1)[&rate=5.68596688864352E-4]:2.151226256572E-1,26[&rate=5.68596688864352E-4]:6.734050877211E-1)[&rate=5.68596688864352E-4]:8.262268849749E-3,((22[&rate=5.68596688864352E-4]:3.266365219633E-1,27[&rate=5.68596688864352E-4]:3.430748781277E-1)[&rate=5.68596688864352E-4]:2.898333381819E-1,31[&rate=5.68596688864352E-4]:6.712643806932E-1)[&rate=5.68596688864352E-4]:5.423859231605E-2)[&rate=5.68596688864352E-4]:1.219519379983E-1,2[&rate=5.68596688864352E-4]:6.200576507334E-1)[&rate=5.68596688864352E-4]:1.806258797401E0,(((98[&rate=5.68596688864352E-4]:4.854399221766E-1,(((((((144[&rate=5.68596688864352E-4]:1.000948535079E-1,(145[&rate=5.68596688864352E-4]:5.357443037511E-2,141[&rate=5.68596688864352E-4]:5.083470434752E-2)[&rate=5.68596688864352E-4]:5.199987518772E-2)[&rate=5.68596688864352E-4]:1.703190456719E-1,142[&rate=5.68596688864352E-4]:2.758933512347E-1)[&rate=5.68596688864352E-4]:1.054554145592E0,((((117[&rate=5.68596688864352E-4]:4.286187545786E-1,9[&rate=5.68596688864352E-4]:4.176598504689E-1)[&rate=5.68596688864352E-4]:1.171282921276E-1,(4[&rate=5.68596688864352E-4]:3.132922317229E-1,30[&rate=5.68596688864352E-4]:4.858949714489E-1)[&rate=5.68596688864352E-4]:1.721808423805E-1)[&rate=5.68596688864352E-4]:1.549086858801E-1,((110[&rate=5.68596688864352E-4]:3.898247789888E-1,(105[&rate=5.68596688864352E-4]:3.615803767169E-1,113[&rate=5.68596688864352E-4]:3.889776369907E-1)[&rate=5.68596688864352E-4]:6.326594052801E-3)[&rate=5.68596688864352E-4]:2.042802569995E-1,(14[&rate=5.68596688864352E-4]:4.22821405488E-1,17[&rate=5.68596688864352E-4]:4.611775698717E-1)[&rate=5.68596688864352E-4]:1.76763082555E-1)[&rate=5.68596688864352E-4]:9.833151851567E-2)[&rate=5.68596688864352E-4]:3.350567943168E-1,(((13[&rate=5.68596688864352E-4]:6.086246319368E-1,19[&rate=5.68596688864352E-4]:6.469807963205E-1)[&rate=5.68596688864352E-4]:7.459780235775E-2,115[&rate=5.68596688864352E-4]:6.010306534727E-1)[&rate=5.68596688864352E-4]:3.229495607567E-1,((((112[&rate=5.68596688864352E-4]:6.369600053826E-1,(109[&rate=5.68596688864352E-4]:2.469093620946E-1,114[&rate=5.68596688864352E-4]:1.674573073001E-1)[&rate=5.68596688864352E-4]:3.873109172607E-1)[&rate=5.68596688864352E-4]:4.58506033201E-2,((107[&rate=5.68596688864352E-4]:2.860199115246E-2,108[&rate=5.68596688864352E-4]:2.58622651251E-2)[&rate=5.68596688864352E-4]:5.17214262301E-1,116[&rate=5.68596688864352E-4]:4.855422808507E-1)[&rate=5.68596688864352E-4]:1.150765470302E-1)[&rate=5.68596688864352E-4]:1.348148047588E-1,(148[&rate=5.68596688864352E-4]:5.331079058269E-1,143[&rate=5.68596688864352E-4]:5.303681797995E-1)[&rate=5.68596688864352E-4]:2.406818911964E-1)[&rate=5.68596688864352E-4]:1.397384907779E-2,((139[&rate=5.68596688864352E-4]:1.763863195223E-1,111[&rate=5.68596688864352E-4]:1.043853768935E-3)[&rate=5.68596688864352E-4]:3.630278508543E-1,(106[&rate=5.68596688864352E-4]:2.041236359221E-1,104[&rate=5.68596688864352E-4]:2.041236359221E-1)[&rate=5.68596688864352E-4]:1.435097125368E-1)[&rate=5.68596688864352E-4]:4.620481058613E-1)[&rate=5.68596688864352E-4]:1.74572732512E-1)[&rate=5.68596688864352E-4]:2.68008058242E-2)[&rate=5.68596688864352E-4]:1.248719562254E-1)[&rate=5.68596688864352E-4]:2.933881845264E-2,(102[&rate=5.68596688864352E-4]:3.004687196164E-2,(((11[&rate=5.68596688864352E-4]:5.313044831432E-1,140[&rate=5.68596688864352E-4]:5.121264009514E-1)[&rate=5.68596688864352E-4]:1.607388294698E-2,(23[&rate=5.68596688864352E-4]:6.301760685675E-1,(20[&rate=5.68596688864352E-4]:5.595280925355E-1,25[&rate=5.68596688864352E-4]:5.787061747273E-1)[&rate=5.68596688864352E-4]:6.242879794986E-2)[&rate=5.68596688864352E-4]:2.133804371902E-3)[&rate=5.68596688864352E-4]:4.883875026601E-1,(((21[&rate=5.68596688864352E-4]:6.384220433551E-1,28[&rate=5.68596688864352E-4]:6.630795776016E-1)[&rate=5.68596688864352E-4]:5.916953236205E-2,24[&rate=5.68596688864352E-4]:7.167696579089E-1)[&rate=5.68596688864352E-4]:7.011950294252E-2,1[&rate=5.68596688864352E-4]:6.067243043224E-3)[&rate=5.68596688864352E-4]:3.447671188577E-1)[&rate=5.68596688864352E-4]:6.003442786889E-2)[&rate=5.68596688864352E-4]:8.316410085235E-2)[&rate=5.68596688864352E-4]:2.872133883302E-1,(((15[&rate=5.68596688864352E-4]:4.761514278831E-1,10[&rate=5.68596688864352E-4]:4.377952634996E-1)[&rate=5.68596688864352E-4]:1.159120295415E-1,(6[&rate=5.68596688864352E-4]:5.141652338372E-1,18[&rate=5.68596688864352E-4]:5.771789324673E-1)[&rate=5.68596688864352E-4]:2.310370303963E-2)[&rate=5.68596688864352E-4]:9.738526969649E-2,(((((91[&rate=5.68596688864352E-4]:3.235330455095E-2,90[&rate=5.68596688864352E-4]:3.235330455095E-2)[&rate=5.68596688864352E-4]:5.916938257298E-2,92[&rate=5.68596688864352E-4]:9.152268712393E-2)[&rate=5.68596688864352E-4]:1.109261467374E-1,(((86[&rate=5.68596688864352E-4]:1.893714630838E-2,85[&rate=5.68596688864352E-4]:1.893714630838E-2)[&rate=5.68596688864352E-4]:1.436170803971E-1,93[&rate=5.68596688864352E-4]:1.762528568425E-1)[&rate=5.68596688864352E-4]:1.41544467411E-3,(83[&rate=5.68596688864352E-4]:8.353138771784E-2,84[&rate=5.68596688864352E-4]:8.353138771784E-2)[&rate=5.68596688864352E-4]:8.043828366172E-2)[&rate=5.68596688864352E-4]:2.478053234479E-2)[&rate=5.68596688864352E-4]:1.311196198338E-1,((89[&rate=5.68596688864352E-4]:2.099402751353E-2,88[&rate=5.68596688864352E-4]:7.295397376512E-3)[&rate=5.68596688864352E-4]:2.053983034191E-1,87[&rate=5.68596688864352E-4]:2.126937007956E-1)[&rate=5.68596688864352E-4]:1.071761227625E-1)[&rate=5.68596688864352E-4]:6.763752097513E-1,3[&rate=5.68596688864352E-4]:4.565190059123E-1)[&rate=5.68596688864352E-4]:1.260804061405E-1)[&rate=5.68596688864352E-4]:8.15085223064E-1)[&rate=5.68596688864352E-4]:2.787946370462E-1,101[&rate=5.68596688864352E-4]:6.737395461355E-1)[&rate=5.68596688864352E-4]:6.392052712066E-1,(95[&rate=5.68596688864352E-4]:4.374876400771E-1,(94[&rate=5.68596688864352E-4]:8.581456488069E-2,100[&rate=5.68596688864352E-4]:8.581456488069E-2)[&rate=5.68596688864352E-4]:2.669736216444E-1)[&rate=5.68596688864352E-4]:4.163728056619E-2)[&rate=5.68596688864352E-4]:1.724396328201E-2)[&rate=5.68596688864352E-4]:7.453229109061E-2,((99[&rate=5.68596688864352E-4]:4.605480737685E-1,96[&rate=5.68596688864352E-4]:4.250289480856E-1)[&rate=5.68596688864352E-4]:3.859251332996E-2,97[&rate=5.68596688864352E-4]:2.778291116887E-1)[&rate=5.68596688864352E-4]:8.268954966597E-2)[&rate=5.68596688864352E-4]:1.869351828199E-2,146[&rate=5.68596688864352E-4]:5.704690102378E-1)[&rate=5.68596688864352E-4]:1.934021430182E-2)[&rate=5.68596688864352E-4]:4.457249784292E-2)[&rate=5.68596688864352E-4]:3.442372075303E-1)[&rate=5.68596688864352E-4]:5.209757189828E-1,((((121[&rate=5.68596688864352E-4]:1.572754752838E0,127[&rate=5.68596688864352E-4]:2.013850643249E0)[&rate=5.68596688864352E-4]:7.499889929403E-1,35[&rate=5.68596688864352E-4]:1.967163485181E-1)[&rate=5.68596688864352E-4]:6.904716128171E-2,(((128[&rate=5.68596688864352E-4]:1.164389356369E0,(118[&rate=5.68596688864352E-4]:6.926635540872E-1,(69[&rate=5.68596688864352E-4]:6.792854086473E-1,((130[&rate=5.68596688864352E-4]:2.119817304807E-1,131[&rate=5.68596688864352E-4]:2.14721456508E-1)[&rate=5.68596688864352E-4]:1.437074413107E-1,(132[&rate=5.68596688864352E-4]:2.927444093333E-1,129[&rate=5.68596688864352E-4]:2.90004683306E-1)[&rate=5.68596688864352E-4]:6.568448848548E-2)[&rate=5.68596688864352E-4]:1.756510313763E-1)[&rate=5.68596688864352E-4]:2.43370495495E-2)[&rate=5.68596688864352E-4]:6.114518296791E-1)[&rate=5.68596688864352E-4]:5.634752485833E-1,((65[&rate=5.68596688864352E-4]:3.012417578049E-1,(62[&rate=5.68596688864352E-4]:4.890024209909E-1,(60[&rate=5.68596688864352E-4]:2.216081224734E-1,64[&rate=5.68596688864352E-4]:3.722930539801E-1)[&rate=5.68596688864352E-4]:7.56134765997E-2)[&rate=5.68596688864352E-4]:4.02015873181E-3)[&rate=5.68596688864352E-4]:3.180414388264E-1,(63[&rate=5.68596688864352E-4]:3.980646835513E-1,61[&rate=5.68596688864352E-4]:4.391605739623E-1)[&rate=5.68596688864352E-4]:3.719034445867E-1)[&rate=5.68596688864352E-4]:1.0565266138E0)[&rate=5.68596688864352E-4]:2.388152119469E-2,(45[&rate=5.68596688864352E-4]:7.708532130957E-1,((51[&rate=5.68596688864352E-4]:5.451393597463E-1,((43[&rate=5.68596688864352E-4]:4.617798338941E-1,(46[&rate=5.68596688864352E-4]:4.594315038663E-1,(41[&rate=5.68596688864352E-4]:2.889917195114E-1,(48[&rate=5.68596688864352E-4]:2.505062451817E-1,42[&rate=5.68596688864352E-4]:2.122548790615E-1)[&rate=5.68596688864352E-4]:8.220132132412E-2)[&rate=5.68596688864352E-4]:1.15794975612E-1)[&rate=5.68596688864352E-4]:2.348330027766E-3)[&rate=5.68596688864352E-4]:6.468280847139E-2,(44[&rate=5.68596688864352E-4]:3.484575427605E-1,47[&rate=5.68596688864352E-4]:3.539220236347E-1)[&rate=5.68596688864352E-4]:1.725406187308E-1)[&rate=5.68596688864352E-4]:4.599912175227E-2)[&rate=5.68596688864352E-4]:3.343671369997E-3,(49[&rate=5.68596688864352E-4]:2.972115844913E-1,50[&rate=5.68596688864352E-4]:2.972115844913E-1)[&rate=5.68596688864352E-4]:2.458069657507E-1)[&rate=5.68596688864352E-4]:2.032444989193E-1)[&rate=5.68596688864352E-4]:2.074967007599E-1)[&rate=5.68596688864352E-4]:4.278450694064E-2)[&rate=5.68596688864352E-4]:2.682542798344E-1,36[&rate=5.68596688864352E-4]:5.805931321E-1)[&rate=5.68596688864352E-4]:1.746868225819E-1)[&rate=5.68596688864352E-4]:9.539416520765E-2,((67[&rate=5.68596688864352E-4]:2.732224896757E-1,(122[&rate=5.68596688864352E-4]:2.597334342643E-1,(123[&rate=5.68596688864352E-4]:4.537687980778E-3,124[&rate=5.68596688864352E-4]:1.805447543652E-3)[&rate=5.68596688864352E-4]:2.551957462835E-1)[&rate=5.68596688864352E-4]:5.147616057521E-1)[&rate=5.68596688864352E-4]:2.259006209231E-1,(((119[&rate=5.68596688864352E-4]:1.629232765867E0,126[&rate=5.68596688864352E-4]:8.435302432233E-1)[&rate=5.68596688864352E-4]:1.772505689212E-1,(120[&rate=5.68596688864352E-4]:1.580563680635E0,((138[&rate=5.68596688864352E-4]:2.720201297941E-1,136[&rate=5.68596688864352E-4]:1.405132804789E-1)[&rate=5.68596688864352E-4]:4.447947395541E-1,135[&rate=5.68596688864352E-4]:5.168148693481E-1)[&rate=5.68596688864352E-4]:8.116940167659E-1)[&rate=5.68596688864352E-4]:1.300292431948E-1)[&rate=5.68596688864352E-4]:6.963337160686E-1,66[&rate=5.68596688864352E-4]:4.699403385281E-1)[&rate=5.68596688864352E-4]:2.918277207074E-2)[&rate=5.68596688864352E-4]:3.04975666825E-1)[&rate=5.68596688864352E-4]:7.9946908536E-2)[&rate=5.68596688864352E-4]:3.682117276092E-3,34[&rate=5.68596688864352E-4]:2.471410460583E-2)[&rate=5.68596688864352E-4]:3.1933655819E-3,32[&rate=5.68596688864352E-4]:5.989661968639E-3)[&rate=5.68596688864352E-4]:5.599627295774E-2,((125[&rate=5.68596688864352E-4]:1.044026021325E0,(((75[&rate=5.68596688864352E-4]:5.815917140686E-1,(76[&rate=5.68596688864352E-4]:4.496463452934E-1,(70[&rate=5.68596688864352E-4]:3.47274528662E-1,74[&rate=5.68596688864352E-4]:3.856306930455E-1)[&rate=5.68596688864352E-4]:6.401565224792E-2)[&rate=5.68596688864352E-4]:1.319453687752E-1)[&rate=5.68596688864352E-4]:1.77736472048E-1,((80[&rate=5.68596688864352E-4]:2.820601134742E-1,81[&rate=5.68596688864352E-4]:2.820601134742E-1)[&rate=5.68596688864352E-4]:3.487508661206E-1,(((79[&rate=5.68596688864352E-4]:4.191288605844E-1,(78[&rate=5.68596688864352E-4]:1.022302888562E-1,72[&rate=5.68596688864352E-4]:8.031248063685E-2)[&rate=5.68596688864352E-4]:3.168985717282E-1)[&rate=5.68596688864352E-4]:3.828473687065E-3,82[&rate=5.68596688864352E-4]:4.311765123535E-1)[&rate=5.68596688864352E-4]:1.241750351313E-1,(77[&rate=5.68596688864352E-4]:4.903559618745E-1,(73[&rate=5.68596688864352E-4]:3.287506365153E-1,71[&rate=5.68596688864352E-4]:2.602574858304E-1)[&rate=5.68596688864352E-4]:1.670847774139E-1)[&rate=5.68596688864352E-4]:9.239284588438E-2)[&rate=5.68596688864352E-4]:9.189778827434E-2)[&rate=5.68596688864352E-4]:7.920213802876E-2)[&rate=5.68596688864352E-4]:6.595239889228E-1,((53[&rate=5.68596688864352E-4]:4.292053806048E-1,(137[&rate=5.68596688864352E-4]:7.37807600906E-1,(133[&rate=5.68596688864352E-4]:4.594907091988E-1,134[&rate=5.68596688864352E-4]:4.293537228976E-1)[&rate=5.68596688864352E-4]:2.372210012962E-1)[&rate=5.68596688864352E-4]:5.14573167078E-1)[&rate=5.68596688864352E-4]:1.050530893134E-1,(52[&rate=5.68596688864352E-4]:4.569577037926E-1,(((12[&rate=5.68596688864352E-4]:2.178016087984E-1,5[&rate=5.68596688864352E-4]:1.794454444149E-1)[&rate=5.68596688864352E-4]:3.580862188884E-1,29[&rate=5.68596688864352E-4]:6.827371427553E-1)[&rate=5.68596688864352E-4]:7.727985635812E-2,103[&rate=5.68596688864352E-4]:5.271402867846E-1)[&rate=5.68596688864352E-4]:1.594111151569E0)[&rate=5.68596688864352E-4]:8.549748743704E-2)[&rate=5.68596688864352E-4]:1.38130646509E-1)[&rate=5.68596688864352E-4]:5.820194185586E-1)[&rate=5.68596688864352E-4]:4.496057011713E-1,((59[&rate=5.68596688864352E-4]:3.917868404293E-1,((56[&rate=5.68596688864352E-4]:1.74743824851E-1,55[&rate=5.68596688864352E-4]:1.74743824851E-1)[&rate=5.68596688864352E-4]:1.815825583811E-1,(57[&rate=5.68596688864352E-4]:3.430361892175E-1,((58[&rate=5.68596688864352E-4]:2.149470941133E-1,37[&rate=5.68596688864352E-4]:2.340727771734E-1)[&rate=5.68596688864352E-4]:1.48374208312E-2,54[&rate=5.68596688864352E-4]:1.724074657642E-1)[&rate=5.68596688864352E-4]:1.296451168959E-1)[&rate=5.68596688864352E-4]:2.421915576338E-2)[&rate=5.68596688864352E-4]:2.726373588556E-2)[&rate=5.68596688864352E-4]:2.278402862501E-1,68[&rate=5.68596688864352E-4]:5.704467988104E-1)[&rate=5.68596688864352E-4]:7.565182570188E-1)[&rate=5.68596688864352E-4]:1.676730237186E-1);
tree STATE_32130000 [&joint=-20975.55165229139,lnP=-20975.55165229139] = [&R] ((32[&rate=5.171560639994589E-4]:7.320108252205E-3,(33[&rate=5.171560639994589E-4]:2.721468636142E-3,34[&rate=5.171560639994589E-4]:1.915982480051E-2)[&rate=5.171560639994589E-4]:1.007809167078E-2)[&rate=5.171560639994589E-4]:1.769289772825E-2,(((125[&rate=5.171560639994589E-4]:9.71596287118E-1,(53[&rate=5.171560639994589E-4]:7.622320739726E-1,(((75[&rate=5.171560639994589E-4]:3.956096697106E-1,((70[&rate=5.171560639994589E-4]:2.196103114883E-1,74[&rate=5.171560639994589E-4]:2.579664758718E-1)[&rate=5.171560639994589E-4]:5.593124249438E-2,76[&rate=5.171560639994589E-4]:3.138977183662E-1)[&rate=5.171560639994589E-4]:8.171195134447E-2)[&rate=5.171560639994589E-4]:1.754166898331E-1,((((78[&rate=5.171560639994589E-4]:8.625918741674E-2,72[&rate=5.171560639994589E-4]:6.434137919743E-2)[&rate=5.171560639994589E-4]:1.923901958389E-1,82[&rate=5.171560639994589E-4]:2.868685613377E-1)[&rate=5.171560639994589E-4]:7.473120521288E-2,79[&rate=5.171560639994589E-4]:3.533805884685E-1)[&rate=5.171560639994589E-4]:4.358779117475E-2,(77[&rate=5.171560639994589E-4]:4.22674076977E-1,((80[&rate=5.171560639994589E-4]:3.30137728027E-2,81[&rate=5.171560639994589E-4]:3.30137728027E-2)[&rate=5.171560639994589E-4]:2.044616846814E-1,(71[&rate=5.171560639994589E-4]:1.911785119683E-1,73[&rate=5.171560639994589E-4]:2.596716626532E-1)[&rate=5.171560639994589E-4]:2.711886332405E-2)[&rate=5.171560639994589E-4]:1.413630030545E-1)[&rate=5.171560639994589E-4]:9.910741022344E-3)[&rate=5.171560639994589E-4]:1.329620894897E-1)[&rate=5.171560639994589E-4]:9.012085084268E-1,(((137[&rate=5.171560639994589E-4]:3.294823884382E-1,134[&rate=5.171560639994589E-4]:2.58249511726E-1)[&rate=5.171560639994589E-4]:1.22302527925E-1,133[&rate=5.171560639994589E-4]:4.106890259522E-1)[&rate=5.171560639994589E-4]:9.561723899892E-1,((((12[&rate=5.171560639994589E-4]:1.540673527481E-1,5[&rate=5.171560639994589E-4]:1.157111883647E-1)[&rate=5.171560639994589E-4]:3.501968318487E-1,29[&rate=5.171560639994589E-4]:6.111134996654E-1)[&rate=5.171560639994589E-4]:3.004670760653E-1,103[&rate=5.171560639994589E-4]:6.787038634019E-1)[&rate=5.171560639994589E-4]:1.547947573883E0,52[&rate=5.171560639994589E-4]:5.623577027236E-1)[&rate=5.171560639994589E-4]:3.062093756103E-2)[&rate=5.171560639994589E-4]:1.409898903852E-1)[&rate=5.171560639994589E-4]:3.646026461413E-2)[&rate=5.171560639994589E-4]:4.197467268066E-1)[&rate=5.171560639994589E-4]:2.242361411465E-1,((59[&rate=5.171560639994589E-4]:4.257698112357E-1,((57[&rate=5.171560639994589E-4]:3.372164837565E-1,((54[&rate=5.171560639994589E-4]:1.799756399137E-1,58[&rate=5.171560639994589E-4]:2.37352689094E-1)[&rate=5.171560639994589E-4]:2.330794179341E-2,37[&rate=5.171560639994589E-4]:2.797863139475E-1)[&rate=5.171560639994589E-4]:9.294929549207E-2)[&rate=5.171560639994589E-4]:5.275436007495E-2,(55[&rate=5.171560639994589E-4]:2.690937751867E-1,56[&rate=5.171560639994589E-4]:2.690937751867E-1)[&rate=5.171560639994589E-4]:1.09948106896E-1)[&rate=5.171560639994589E-4]:3.853120784143E-2)[&rate=5.171560639994589E-4]:1.705161186694E-1,68[&rate=5.171560639994589E-4]:5.471056020362E-1)[&rate=5.171560639994589E-4]:4.820601595615E-1)[&rate=5.171560639994589E-4]:2.28360055118E-1,(((38[&rate=5.171560639994589E-4]:9.082537670364E-1,((((39[&rate=5.171560639994589E-4]:4.935336062328E-1,((((((((((91[&rate=5.171560639994589E-4]:8.010528458062E-2,90[&rate=5.171560639994589E-4]:8.010528458062E-2)[&rate=5.171560639994589E-4]:4.317001071539E-2,92[&rate=5.171560639994589E-4]:1.23275295296E-1)[&rate=5.171560639994589E-4]:5.105598615455E-2,87[&rate=5.171560639994589E-4]:1.606326513136E-1)[&rate=5.171560639994589E-4]:6.048458727372E-2,((86[&rate=5.171560639994589E-4]:8.211128532658E-2,93[&rate=5.171560639994589E-4]:9.58099154636E-2)[&rate=5.171560639994589E-4]:3.200434487835E-2,((84[&rate=5.171560639994589E-4]:8.657799826711E-2,85[&rate=5.171560639994589E-4]:8.657799826711E-2)[&rate=5.171560639994589E-4]:1.831019360124E-2,83[&rate=5.171560639994589E-4]:1.048881918684E-1)[&rate=5.171560639994589E-4]:9.227438336582E-3)[&rate=5.171560639994589E-4]:1.070016083823E-1)[&rate=5.171560639994589E-4]:5.963055540151E-1,(89[&rate=5.171560639994589E-4]:9.759719594969E-2,88[&rate=5.171560639994589E-4]:8.389856581268E-2)[&rate=5.171560639994589E-4]:7.335242267897E-1)[&rate=5.171560639994589E-4]:4.855671034155E-1,(((15[&rate=5.171560639994589E-4]:4.263343164132E-1,10[&rate=5.171560639994589E-4]:3.879781520298E-1)[&rate=5.171560639994589E-4]:2.767434695986E-1,(18[&rate=5.171560639994589E-4]:5.479705936623E-1,6[&rate=5.171560639994589E-4]:4.849568950322E-1)[&rate=5.171560639994589E-4]:1.633263704319E-1)[&rate=5.171560639994589E-4]:1.561760562514E-1,3[&rate=5.171560639994589E-4]:7.52404527195E-1)[&rate=5.171560639994589E-4]:1.085934142577E-2)[&rate=5.171560639994589E-4]:8.149990063567E-1,((((((21[&rate=5.171560639994589E-4]:6.962024134598E-1,28[&rate=5.171560639994589E-4]:7.208599477063E-1)[&rate=5.171560639994589E-4]:2.057449017196E-1,1[&rate=5.171560639994589E-4]:1.40303479563E-1)[&rate=5.171560639994589E-4]:4.158285851184E-2,24[&rate=5.171560639994589E-4]:9.62708255883E-1)[&rate=5.171560639994589E-4]:2.823258957941E-1,(((140[&rate=5.171560639994589E-4]:6.360758751425E-1,11[&rate=5.171560639994589E-4]:6.552539573342E-1)[&rate=5.171560639994589E-4]:7.523945915653E-2,(23[&rate=5.171560639994589E-4]:6.026431540328E-1,(20[&rate=5.171560639994589E-4]:3.801845978667E-1,25[&rate=5.171560639994589E-4]:3.993626800585E-1)[&rate=5.171560639994589E-4]:2.14239378084E-1)[&rate=5.171560639994589E-4]:2.127817693072E-1)[&rate=5.171560639994589E-4]:3.455424709715E-1,102[&rate=5.171560639994589E-4]:1.028246280478E-2)[&rate=5.171560639994589E-4]:7.310785325597E-2)[&rate=5.171560639994589E-4]:1.669390414711E-1,(((141[&rate=5.171560639994589E-4]:2.549277908358E-2,145[&rate=5.171560639994589E-4]:2.823250511116E-2)[&rate=5.171560639994589E-4]:1.775019870873E-1,144[&rate=5.171560639994589E-4]:2.002550401435E-1)[&rate=5.171560639994589E-4]:1.026438213673E-1,142[&rate=5.171560639994589E-4]:3.083783135658E-1)[&rate=5.171560639994589E-4]:1.188526386432E0)[&rate=5.171560639994589E-4]:9.745804382812E-2,((((4[&rate=5.171560639994589E-4]:1.504309364195E-1,30[&rate=5.171560639994589E-4]:3.230336761455E-1)[&rate=5.171560639994589E-4]:3.71216424692E-1,(9[&rate=5.171560639994589E-4]:4.998112203006E-1,(14[&rate=5.171560639994589E-4]:2.400771389825E-1,17[&rate=5.171560639994589E-4]:2.784333033662E-1)[&rate=5.171560639994589E-4]:2.679532594001E-1)[&rate=5.171560639994589E-4]:7.115120930412E-2)[&rate=5.171560639994589E-4]:8.122182899057E-2,((113[&rate=5.171560639994589E-4]:4.978083997047E-1,110[&rate=5.171560639994589E-4]:4.9232894765E-1)[&rate=5.171560639994589E-4]:4.494997880203E-3,(105[&rate=5.171560639994589E-4]:3.314195105805E-1,117[&rate=5.171560639994589E-4]:3.615564968819E-1)[&rate=5.171560639994589E-4]:1.434866267306E-1)[&rate=5.171560639994589E-4]:1.581000390924E-1)[&rate=5.171560639994589E-4]:6.953178872163E-1,((((13[&rate=5.171560639994589E-4]:4.047726223927E-1,19[&rate=5.171560639994589E-4]:4.431287867764E-1)[&rate=5.171560639994589E-4]:2.351059368137E-1,115[&rate=5.171560639994589E-4]:5.576867783845E-1)[&rate=5.171560639994589E-4]:2.521315980544E-1,(((112[&rate=5.171560639994589E-4]:2.727858781692E-1,114[&rate=5.171560639994589E-4]:1.905940973474E-1)[&rate=5.171560639994589E-4]:2.228237941382E-1,(109[&rate=5.171560639994589E-4]:4.758953385328E-1,107[&rate=5.171560639994589E-4]:4.567172563411E-1)[&rate=5.171560639994589E-4]:1.697460774728E-2)[&rate=5.171560639994589E-4]:2.493627250383E-1,108[&rate=5.171560639994589E-4]:7.203148630993E-1)[&rate=5.171560639994589E-4]:1.47037759915E-1)[&rate=5.171560639994589E-4]:2.663051639745E-1,((((139[&rate=5.171560639994589E-4]:6.348371752901E-1,106[&rate=5.171560639994589E-4]:4.430563533723E-1)[&rate=5.171560639994589E-4]:1.378577799648E-1,(111[&rate=5.171560639994589E-4]:3.340162256587E-1,104[&rate=5.171560639994589E-4]:3.175778694943E-1)[&rate=5.171560639994589E-4]:2.633362638429E-1)[&rate=5.171560639994589E-4]:2.478534488784E-1,(148[&rate=5.171560639994589E-4]:2.399123633461E-1,143[&rate=5.171560639994589E-4]:2.371726373187E-1)[&rate=5.171560639994589E-4]:5.669374106504E-1)[&rate=5.171560639994589E-4]:1.480385811634E-2,116[&rate=5.171560639994589E-4]:7.832974677291E-1)[&rate=5.171560639994589E-4]:2.928260726843E-1)[&rate=5.171560639994589E-4]:1.974060026584E-1)[&rate=5.171560639994589E-4]:6.603868020588E-2)[&rate=5.171560639994589E-4]:2.332151996448E-1)[&rate=5.171560639994589E-4]:1.836906638384E-1,101[&rate=5.171560639994589E-4]:7.592138127883E-1)[&rate=5.171560639994589E-4]:6.555594263051E-1,146[&rate=5.171560639994589E-4]:5.618276593345E-1)[&rate=5.171560639994589E-4]:5.18988057182E-2,((2[&rate=5.171560639994589E-4]:7.733919749906E-1,((22[&rate=5.171560639994589E-4]:4.004107940429E-1,27[&rate=5.171560639994589E-4]:4.168491502073E-1)[&rate=5.171560639994589E-4]:5.211720610406E-1,(31[&rate=5.171560639994589E-4]:7.437109445579E-1,((7[&rate=5.171560639994589E-4]:3.126082790968E-1,8[&rate=5.171560639994589E-4]:3.126082790968E-1)[&rate=5.171560639994589E-4]:1.753934235672E-1,26[&rate=5.171560639994589E-4]:5.948510177326E-1)[&rate=5.171560639994589E-4]:1.05024310387E-1)[&rate=5.171560639994589E-4]:2.326664310737E-1)[&rate=5.171560639994589E-4]:2.441185963302E-2)[&rate=5.171560639994589E-4]:1.658808102911E0,147[&rate=5.171560639994589E-4]:5.328513242525E-1)[&rate=5.171560639994589E-4]:1.803361074566E-2)[&rate=5.171560639994589E-4]:2.572041502225E-5)[&rate=5.171560639994589E-4]:6.463015807488E-2,40[&rate=5.171560639994589E-4]:5.581637643077E-1)[&rate=5.171560639994589E-4]:5.94961200125E-2,(16[&rate=5.171560639994589E-4]:2.411843439122E0,97[&rate=5.171560639994589E-4]:2.553122616388E-1)[&rate=5.171560639994589E-4]:2.913093713152E-1)[&rate=5.171560639994589E-4]:2.046468199499E-1,((98[&rate=5.171560639994589E-4]:6.181009720918E-1,(95[&rate=5.171560639994589E-4]:4.5219818339E-1,(94[&rate=5.171560639994589E-4]:2.586466609224E-1,100[&rate=5.171560639994589E-4]:2.586466609224E-1)[&rate=5.171560639994589E-4]:1.088520689156E-1)[&rate=5.171560639994589E-4]:1.768317504505E-1)[&rate=5.171560639994589E-4]:1.262876217238E-1,(99[&rate=5.171560639994589E-4]:6.743378131244E-1,96[&rate=5.171560639994589E-4]:6.388186874415E-1)[&rate=5.171560639994589E-4]:9.190870418845E-2)[&rate=5.171560639994589E-4]:2.063334110008E-1)[&rate=5.171560639994589E-4]:1.542530736953E-1)[&rate=5.171560639994589E-4]:2.963636448789E-1,((((127[&rate=5.171560639994589E-4]:2.347405609998E0,121[&rate=5.171560639994589E-4]:1.906309719587E0)[&rate=5.171560639994589E-4]:2.096284879304E-1,36[&rate=5.171560639994589E-4]:3.648615272333E-2)[&rate=5.171560639994589E-4]:2.634050284974E-1,35[&rate=5.171560639994589E-4]:2.53315838755E-1)[&rate=5.171560639994589E-4]:1.185097186888E-1,(((((69[&rate=5.171560639994589E-4]:9.434777652261E-1,118[&rate=5.171560639994589E-4]:9.325188611164E-1)[&rate=5.171560639994589E-4]:4.911759088432E-2,((130[&rate=5.171560639994589E-4]:1.143844397226E-1,131[&rate=5.171560639994589E-4]:1.171241657499E-1)[&rate=5.171560639994589E-4]:1.92456735584E-1,(132[&rate=5.171560639994589E-4]:1.233624417824E-1,129[&rate=5.171560639994589E-4]:1.20622715755E-1)[&rate=5.171560639994589E-4]:1.862184595515E-1)[&rate=5.171560639994589E-4]:5.378089753243E-1)[&rate=5.171560639994589E-4]:5.283633891769E-1,128[&rate=5.171560639994589E-4]:1.37027381378E0)[&rate=5.171560639994589E-4]:2.092682924853E-1,(((65[&rate=5.171560639994589E-4]:1.219630379984E-1,62[&rate=5.171560639994589E-4]:3.137438599162E-1)[&rate=5.171560639994589E-4]:3.337417760116E-2,(64[&rate=5.171560639994589E-4]:2.306788588276E-1,60[&rate=5.171560639994589E-4]:7.99939273209E-2)[&rate=5.171560639994589E-4]:7.53432882787E-2)[&rate=5.171560639994589E-4]:7.10815224742E-2,(63[&rate=5.171560639994589E-4]:9.286870442154E-2,61[&rate=5.171560639994589E-4]:1.339645948326E-1)[&rate=5.171560639994589E-4]:2.84234965159E-1)[&rate=5.171560639994589E-4]:1.301068573671E0)[&rate=5.171560639994589E-4]:1.463060828923E-1,(45[&rate=5.171560639994589E-4]:7.460714839381E-1,((43[&rate=5.171560639994589E-4]:4.809528286276E-1,(46[&rate=5.171560639994589E-4]:4.512437067303E-1,(41[&rate=5.171560639994589E-4]:3.513128501149E-1,(42[&rate=5.171560639994589E-4]:3.195678932488E-1,48[&rate=5.171560639994589E-4]:3.57819259369E-1)[&rate=5.171560639994589E-4]:3.720943774034E-2)[&rate=5.171560639994589E-4]:4.528604787239E-2)[&rate=5.171560639994589E-4]:2.97091218973E-2)[&rate=5.171560639994589E-4]:2.141846505871E-1,((47[&rate=5.171560639994589E-4]:4.64901263499E-1,(44[&rate=5.171560639994589E-4]:3.569349659159E-1,51[&rate=5.171560639994589E-4]:3.350770424187E-1)[&rate=5.171560639994589E-4]:1.025018167088E-1)[&rate=5.171560639994589E-4]:1.390811696993E-1,(49[&rate=5.171560639994589E-4]:5.303708992724E-1,50[&rate=5.171560639994589E-4]:5.303708992724E-1)[&rate=5.171560639994589E-4]:4.082464868012E-2)[&rate=5.171560639994589E-4]:9.115504601643E-2)[&rate=5.171560639994589E-4]:5.913072603482E-2)[&rate=5.171560639994589E-4]:2.063804929285E-1)[&rate=5.171560639994589E-4]:1.747444915736E-1)[&rate=5.171560639994589E-4]:2.304264079559E-1)[&rate=5.171560639994589E-4]:1.067951881957E-1,((((((135[&rate=5.171560639994589E-4]:9.330692019285E-1,(138[&rate=5.171560639994589E-4]:4.868951012228E-1,136[&rate=5.171560639994589E-4]:3.553882519076E-1)[&rate=5.171560639994589E-4]:6.461741007058E-1)[&rate=5.171560639994589E-4]:3.739270922679E-1,126[&rate=5.171560639994589E-4]:8.692389770321E-1)[&rate=5.171560639994589E-4]:1.745769633422E-1,119[&rate=5.171560639994589E-4]:1.829518463018E0)[&rate=5.171560639994589E-4]:3.326762321386E-1,120[&rate=5.171560639994589E-4]:2.066304284198E0)[&rate=5.171560639994589E-4]:2.431282590369E-2,66[&rate=5.171560639994589E-4]:1.536308087316E-1)[&rate=5.171560639994589E-4]:1.742658810658E-1,(67[&rate=5.171560639994589E-4]:2.392578909374E-1,(122[&rate=5.171560639994589E-4]:2.690883396609E-1,(123[&rate=5.171560639994589E-4]:1.286183498489E-1,124[&rate=5.171560639994589E-4]:1.258861094118E-1)[&rate=5.171560639994589E-4]:1.404699898119E-1)[&rate=5.171560639994589E-4]:4.714421016173E-1)[&rate=5.171560639994589E-4]:8.863879886004E-2)[&rate=5.171560639994589E-4]:3.811504637979E-1)[&rate=5.171560639994589E-4]:7.580253480106E-4)[&rate=5.171560639994589E-4]:2.001393338862E-1);
tree STATE_32220000 [&joint=-20980.730668568878,lnP=-20980.730668568878] = [&R] ((((66[&rate=6.088960949327493E-4]:2.36113679787E-1,((119[&rate=6.088960949327493E-4]:1.587509194013E0,((135[&rate=6.088960949327493E-4]:3.003224097214E-1,(138[&rate=6.088960949327493E-4]:1.622905389976E-1,136[&rate=6.088960949327493E-4]:3.078368968235E-2)[&rate=6.088960949327493E-4]:3.380318707238E-1)[&rate=6.088960949327493E-4]:9.167953889642E-1,120[&rate=6.088960949327493E-4]:1.469172593206E0)[&rate=6.088960949327493E-4]:2.244618984789E-2)[&rate=6.088960949327493E-4]:2.486200531619E-1,126[&rate=6.088960949327493E-4]:1.050426724531E0)[&rate=6.088960949327493E-4]:4.32861144941E-1)[&rate=6.088960949327493E-4]:3.844613211281E-2,(67[&rate=6.088960949327493E-4]:1.182118854786E-1,(122[&rate=6.088960949327493E-4]:3.0418636605E-1,(123[&rate=6.088960949327493E-4]:1.380760068338E-2,124[&rate=6.088960949327493E-4]:1.107536024626E-2)[&rate=6.088960949327493E-4]:2.903787653667E-1)[&rate=6.088960949327493E-4]:3.152980697692E-1)[&rate=6.088960949327493E-4]:1.563479264213E-1)[&rate=6.088960949327493E-4]:6.731242782353E-1,34[&rate=6.088960949327493E-4]:8.467039150506E-2)[&rate=6.088960949327493E-4]:9.648162749348E-2,(((38[&rate=6.088960949327493E-4]:7.937968278769E-1,((((100[&rate=6.088960949327493E-4]:2.614181174556E-1,94[&rate=6.088960949327493E-4]:2.614181174556E-1)[&rate=6.088960949327493E-4]:1.015145924379E-1,95[&rate=6.088960949327493E-4]:4.476321634455E-1)[&rate=6.088960949327493E-4]:1.688316454447E-1,(98[&rate=6.088960949327493E-4]:5.380359890755E-1,(99[&rate=6.088960949327493E-4]:4.536002839462E-1,96[&rate=6.088960949327493E-4]:4.180811582634E-1)[&rate=6.088960949327493E-4]:1.062936286265E-1)[&rate=6.088960949327493E-4]:6.749885806598E-2)[&rate=6.088960949327493E-4]:1.64110160198E-1,(16[&rate=6.088960949327493E-4]:2.501864398239E0,(((((((3[&rate=6.088960949327493E-4]:6.961602791034E-1,(18[&rate=6.088960949327493E-4]:5.223530177471E-1,(6[&rate=6.088960949327493E-4]:3.74879255663E-1,(15[&rate=6.088960949327493E-4]:3.617721548729E-1,10[&rate=6.088960949327493E-4]:3.234159904894E-1)[&rate=6.088960949327493E-4]:6.790162133794E-2)[&rate=6.088960949327493E-4]:8.446006345397E-2)[&rate=6.088960949327493E-4]:2.888757545069E-1)[&rate=6.088960949327493E-4]:9.18498337523E-2,(((((84[&rate=6.088960949327493E-4]:1.471807726954E-2,93[&rate=6.088960949327493E-4]:2.841670740656E-2)[&rate=6.088960949327493E-4]:9.590763504604E-2,(85[&rate=6.088960949327493E-4]:8.332708513254E-2,83[&rate=6.088960949327493E-4]:8.332708513254E-2)[&rate=6.088960949327493E-4]:2.729862718304E-2)[&rate=6.088960949327493E-4]:2.187790110167E-2,86[&rate=6.088960949327493E-4]:1.325036134172E-1)[&rate=6.088960949327493E-4]:1.182633805276E-1,((91[&rate=6.088960949327493E-4]:1.881926642364E-2,90[&rate=6.088960949327493E-4]:1.881926642364E-2)[&rate=6.088960949327493E-4]:8.726139184225E-2,92[&rate=6.088960949327493E-4]:1.060806582659E-1)[&rate=6.088960949327493E-4]:1.58384965816E-1)[&rate=6.088960949327493E-4]:2.954974122643E-2,(87[&rate=6.088960949327493E-4]:2.139360420699E-1,(89[&rate=6.088960949327493E-4]:1.062000035644E-1,88[&rate=6.088960949327493E-4]:9.250137342741E-2)[&rate=6.088960949327493E-4]:1.214346686425E-1)[&rate=6.088960949327493E-4]:6.638069310135E-2)[&rate=6.088960949327493E-4]:1.047419405082E0)[&rate=6.088960949327493E-4]:6.730213224955E-1,((((24[&rate=6.088960949327493E-4]:9.676576843516E-1,((21[&rate=6.088960949327493E-4]:6.194146035639E-1,28[&rate=6.088960949327493E-4]:6.440721378103E-1)[&rate=6.088960949327493E-4]:2.120342280647E-1,1[&rate=6.088960949327493E-4]:6.980499601213E-2)[&rate=6.088960949327493E-4]:1.170307705312E-1)[&rate=6.088960949327493E-4]:4.305783446219E-1,(102[&rate=6.088960949327493E-4]:1.856705654749E-1,((140[&rate=6.088960949327493E-4]:5.820468015817E-1,11[&rate=6.088960949327493E-4]:6.012248837734E-1)[&rate=6.088960949327493E-4]:1.369057174655E-1,(23[&rate=6.088960949327493E-4]:6.319792840952E-1,(20[&rate=6.088960949327493E-4]:4.703591473049E-1,25[&rate=6.088960949327493E-4]:4.895372294966E-1)[&rate=6.088960949327493E-4]:1.534009587082E-1)[&rate=6.088960949327493E-4]:1.91082823993E-1)[&rate=6.088960949327493E-4]:5.132933888934E-1)[&rate=6.088960949327493E-4]:5.092162788223E-2)[&rate=6.088960949327493E-4]:5.654091516419E-2,((((115[&rate=6.088960949327493E-4]:4.968922802812E-1,(13[&rate=6.088960949327493E-4]:4.731645542915E-1,19[&rate=6.088960949327493E-4]:5.115207186752E-1)[&rate=6.088960949327493E-4]:1.059195068116E-1)[&rate=6.088960949327493E-4]:1.654948912194E-1,((108[&rate=6.088960949327493E-4]:3.9659431479E-1,107[&rate=6.088960949327493E-4]:3.993340408173E-1)[&rate=6.088960949327493E-4]:5.773364427E-2,((112[&rate=6.088960949327493E-4]:3.234755705994E-1,114[&rate=6.088960949327493E-4]:2.412837897775E-1)[&rate=6.088960949327493E-4]:7.182565565954E-2,109[&rate=6.088960949327493E-4]:3.925615002316E-1)[&rate=6.088960949327493E-4]:8.368426704747E-2)[&rate=6.088960949327493E-4]:2.655934590161E-1)[&rate=6.088960949327493E-4]:1.468044320659E-1,((116[&rate=6.088960949327493E-4]:5.945725839937E-1,((139[&rate=6.088960949327493E-4]:3.783582655381E-1,111[&rate=6.088960949327493E-4]:2.030157997847E-1)[&rate=6.088960949327493E-4]:3.242276114394E-1,(104[&rate=6.088960949327493E-4]:3.765566894259E-1,106[&rate=6.088960949327493E-4]:3.765566894259E-1)[&rate=6.088960949327493E-4]:1.342483656339E-1)[&rate=6.088960949327493E-4]:1.440415015367E-1)[&rate=6.088960949327493E-4]:1.083693179146E-1,(148[&rate=6.088960949327493E-4]:2.88023842503E-1,143[&rate=6.088960949327493E-4]:2.852841164757E-1)[&rate=6.088960949327493E-4]:4.532742237889E-1)[&rate=6.088960949327493E-4]:1.062497016582E-1)[&rate=6.088960949327493E-4]:1.901731365382E-1,((110[&rate=6.088960949327493E-4]:7.576161700723E-1,117[&rate=6.088960949327493E-4]:7.658353481546E-1)[&rate=6.088960949327493E-4]:1.98673162646E-1,(((14[&rate=6.088960949327493E-4]:3.252384980398E-1,17[&rate=6.088960949327493E-4]:3.635946624234E-1)[&rate=6.088960949327493E-4]:2.9292472542E-1,((4[&rate=6.088960949327493E-4]:8.494483294249E-2,30[&rate=6.088960949327493E-4]:2.575475726685E-1)[&rate=6.088960949327493E-4]:4.074766755908E-1,(113[&rate=6.088960949327493E-4]:3.776480731414E-1,9[&rate=6.088960949327493E-4]:3.694288950593E-1)[&rate=6.088960949327493E-4]:1.723076819671E-1)[&rate=6.088960949327493E-4]:6.820746835123E-2)[&rate=6.088960949327493E-4]:2.073647730748E-2,105[&rate=6.088960949327493E-4]:6.115024404934E-1)[&rate=6.088960949327493E-4]:3.228690840058E-1)[&rate=6.088960949327493E-4]:1.197877361536E-1)[&rate=6.088960949327493E-4]:2.855491903343E-1)[&rate=6.088960949327493E-4]:5.639581298483E-2,((144[&rate=6.088960949327493E-4]:3.24619684262E-1,(141[&rate=6.088960949327493E-4]:2.904057505128E-1,145[&rate=6.088960949327493E-4]:2.931454765404E-1)[&rate=6.088960949327493E-4]:3.695365977662E-2)[&rate=6.088960949327493E-4]:2.277356272563E-1,142[&rate=6.088960949327493E-4]:5.578347635733E-1)[&rate=6.088960949327493E-4]:1.038269500399E0)[&rate=6.088960949327493E-4]:1.142422398725E-1)[&rate=6.088960949327493E-4]:6.974569747364E-1,101[&rate=6.088960949327493E-4]:1.15574868406E0)[&rate=6.088960949327493E-4]:1.303647728951E-1,(39[&rate=6.088960949327493E-4]:2.681022538922E-1,97[&rate=6.088960949327493E-4]:1.97064002526E-1)[&rate=6.088960949327493E-4]:4.484704406924E-2)[&rate=6.088960949327493E-4]:8.047882085316E-2,(((((22[&rate=6.088960949327493E-4]:4.49748582487E-1,27[&rate=6.088960949327493E-4]:4.661869386513E-1)[&rate=6.088960949327493E-4]:1.856242322106E-1,31[&rate=6.088960949327493E-4]:6.901673352456E-1)[&rate=6.088960949327493E-4]:3.081224095487E-2,2[&rate=6.088960949327493E-4]:4.935823159264E-1)[&rate=6.088960949327493E-4]:1.273407986539E-1,(26[&rate=6.088960949327493E-4]:7.316390868897E-1,(7[&rate=6.088960949327493E-4]:2.980176456679E-1,8[&rate=6.088960949327493E-4]:2.980176456679E-1)[&rate=6.088960949327493E-4]:3.267721261532E-1)[&rate=6.088960949327493E-4]:7.284567152628E-2)[&rate=6.088960949327493E-4]:1.708071048487E0,(40[&rate=6.088960949327493E-4]:3.584822852536E-1,147[&rate=6.088960949327493E-4]:4.15859334434E-1)[&rate=6.088960949327493E-4]:1.378607498467E-2)[&rate=6.088960949327493E-4]:2.115975857626E-2)[&rate=6.088960949327493E-4]:5.876107396916E-3,146[&rate=6.088960949327493E-4]:5.195228054464E-1)[&rate=6.088960949327493E-4]:1.706724591059E-2)[&rate=6.088960949327493E-4]:2.248582346711E-1)[&rate=6.088960949327493E-4]:2.208731320128E-1)[&rate=6.088960949327493E-4]:5.676591149822E-1,(121[&rate=6.088960949327493E-4]:2.57636990836E0,((((45[&rate=6.088960949327493E-4]:6.13722237462E-1,(((46[&rate=6.088960949327493E-4]:5.427583198049E-1,((42[&rate=6.088960949327493E-4]:3.330183834346E-1,41[&rate=6.088960949327493E-4]:3.275539025603E-1)[&rate=6.088960949327493E-4]:1.411361386886E-2,48[&rate=6.088960949327493E-4]:3.853833634237E-1)[&rate=6.088960949327493E-4]:1.464459946327E-1)[&rate=6.088960949327493E-4]:1.882351380782E-2,43[&rate=6.088960949327493E-4]:5.615818336127E-1)[&rate=6.088960949327493E-4]:9.770055247334E-3,((49[&rate=6.088960949327493E-4]:3.812022679698E-1,50[&rate=6.088960949327493E-4]:3.812022679698E-1)[&rate=6.088960949327493E-4]:1.502094930658E-1,(51[&rate=6.088960949327493E-4]:4.985802827206E-1,(44[&rate=6.088960949327493E-4]:4.599680415981E-1,47[&rate=6.088960949327493E-4]:4.654325224724E-1)[&rate=6.088960949327493E-4]:6.047016461967E-2)[&rate=6.088960949327493E-4]:3.829595918929E-2)[&rate=6.088960949327493E-4]:7.153242578671E-3)[&rate=6.088960949327493E-4]:5.056706991334E-2)[&rate=6.088960949327493E-4]:1.331409758435E-1,((((((132[&rate=6.088960949327493E-4]:1.469167703113E-1,129[&rate=6.088960949327493E-4]:1.44177044284E-1)[&rate=6.088960949327493E-4]:1.502214863873E-1,130[&rate=6.088960949327493E-4]:2.943985306712E-1)[&rate=6.088960949327493E-4]:3.242061068598E-2,131[&rate=6.088960949327493E-4]:3.295588673846E-1)[&rate=6.088960949327493E-4]:1.049828559078E-1,(118[&rate=6.088960949327493E-4]:4.81589309276E-1,69[&rate=6.088960949327493E-4]:4.925482133857E-1)[&rate=6.088960949327493E-4]:8.719898935885E-2)[&rate=6.088960949327493E-4]:8.269710536751E-1,128[&rate=6.088960949327493E-4]:1.256033324913E0)[&rate=6.088960949327493E-4]:3.051392692546E-2,(((65[&rate=6.088960949327493E-4]:1.491903397534E-1,62[&rate=6.088960949327493E-4]:3.409711616711E-1)[&rate=6.088960949327493E-4]:4.189920797493E-2,(60[&rate=6.088960949327493E-4]:4.307394674537E-2,64[&rate=6.088960949327493E-4]:1.937588782521E-1)[&rate=6.088960949327493E-4]:1.48015600983E-1)[&rate=6.088960949327493E-4]:1.61524161169E-1,(63[&rate=6.088960949327493E-4]:6.061530161112E-3,61[&rate=6.088960949327493E-4]:4.715742057215E-2)[&rate=6.088960949327493E-4]:4.972371102429E-1)[&rate=6.088960949327493E-4]:8.818787484204E-1)[&rate=6.088960949327493E-4]:2.337121737586E-1)[&rate=6.088960949327493E-4]:5.062582209775E-2,35[&rate=6.088960949327493E-4]:4.211812440686E-2)[&rate=6.088960949327493E-4]:2.356272161431E-1,(127[&rate=6.088960949327493E-4]:2.707819400894E0,36[&rate=6.088960949327493E-4]:1.872714556888E-1)[&rate=6.088960949327493E-4]:1.370492273269E-1)[&rate=6.088960949327493E-4]:1.725971705493E-1)[&rate=6.088960949327493E-4]:3.087479852444E-1)[&rate=6.088960949327493E-4]:2.733968633755E-1,((32[&rate=6.088960949327493E-4]:2.0958146255E-2,((((((56[&rate=6.088960949327493E-4]:1.277990156842E-1,55[&rate=6.088960949327493E-4]:1.277990156842E-1)[&rate=6.088960949327493E-4]:2.774914291363E-1,(57[&rate=6.088960949327493E-4]:3.439574063705E-1,(37[&rate=6.088960949327493E-4]:1.350712347039E-1,54[&rate=6.088960949327493E-4]:5.856850246347E-2)[&rate=6.088960949327493E-4]:2.444052973497E-1)[&rate=6.088960949327493E-4]:7.226200019876E-2)[&rate=6.088960949327493E-4]:9.90379620141E-3,58[&rate=6.088960949327493E-4]:4.425166453937E-1)[&rate=6.088960949327493E-4]:6.412660379393E-2,59[&rate=6.088960949327493E-4]:4.875175661275E-1)[&rate=6.088960949327493E-4]:1.885249182659E-1,68[&rate=6.088960949327493E-4]:6.268621565244E-1)[&rate=6.088960949327493E-4]:3.683697787981E-1,(125[&rate=6.088960949327493E-4]:8.363820894806E-1,(53[&rate=6.088960949327493E-4]:6.987934783066E-1,((((75[&rate=6.088960949327493E-4]:4.709059920335E-1,((70[&rate=6.088960949327493E-4]:3.753908180196E-1,76[&rate=6.088960949327493E-4]:4.13746982403E-1)[&rate=6.088960949327493E-4]:1.283996069292E-2,74[&rate=6.088960949327493E-4]:4.265869430959E-1)[&rate=6.088960949327493E-4]:4.431904893755E-2)[&rate=6.088960949327493E-4]:6.106878429879E-2,((((80[&rate=6.088960949327493E-4]:9.29557145341E-2,81[&rate=6.088960949327493E-4]:9.29557145341E-2)[&rate=6.088960949327493E-4]:3.208898911137E-1,((82[&rate=6.088960949327493E-4]:3.034002523786E-1,(71[&rate=6.088960949327493E-4]:1.101087348686E-1,79[&rate=6.088960949327493E-4]:1.375059951426E-1)[&rate=6.088960949327493E-4]:1.576750791539E-1)[&rate=6.088960949327493E-4]:9.355375724766E-2,(78[&rate=6.088960949327493E-4]:1.240073046011E-1,72[&rate=6.088960949327493E-4]:1.020894963818E-1)[&rate=6.088960949327493E-4]:2.647275269431E-1)[&rate=6.088960949327493E-4]:3.332995218597E-2)[&rate=6.088960949327493E-4]:3.129002963745E-2,77[&rate=6.088960949327493E-4]:4.889712517237E-1)[&rate=6.088960949327493E-4]:1.280893364325E-3,73[&rate=6.088960949327493E-4]:4.957315971427E-1)[&rate=6.088960949327493E-4]:3.624317918958E-2)[&rate=6.088960949327493E-4]:8.318786228836E-1,(133[&rate=6.088960949327493E-4]:5.973243278748E-1,(137[&rate=6.088960949327493E-4]:4.330582253874E-1,134[&rate=6.088960949327493E-4]:3.618253486752E-1)[&rate=6.088960949327493E-4]:2.053619928984E-1)[&rate=6.088960949327493E-4]:8.021455096972E-1)[&rate=6.088960949327493E-4]:4.240983727162E-2,(52[&rate=6.088960949327493E-4]:4.567835060308E-1,(((12[&rate=6.088960949327493E-4]:3.668458646093E-1,5[&rate=6.088960949327493E-4]:3.284897002259E-1)[&rate=6.088960949327493E-4]:1.871080827255E-1,29[&rate=6.088960949327493E-4]:6.608032624034E-1)[&rate=6.088960949327493E-4]:3.36886332012E-1,103[&rate=6.088960949327493E-4]:7.648128820866E-1)[&rate=6.088960949327493E-4]:1.356264358505E0)[&rate=6.088960949327493E-4]:2.11213393156E-1)[&rate=6.088960949327493E-4]:3.899330043124E-2)[&rate=6.088960949327493E-4]:3.479711248352E-1)[&rate=6.088960949327493E-4]:3.255165125086E-1)[&rate=6.088960949327493E-4]:4.58378355554E-1)[&rate=6.088960949327493E-4]:1.029286403925E-1,33[&rate=6.088960949327493E-4]:1.293662387022E-1)[&rate=6.088960949327493E-4]:2.366906622248E-2)[&rate=6.088960949327493E-4]:1.16783579095E-2);
tree STATE_32310000 [&joint=-20964.095040074935,lnP=-20964.095040074935] = [&R] (((66[&rate=5.885423837869235E-4]:4.52497137934E-1,((126[&rate=5.885423837869235E-4]:9.651411566658E-1,119[&rate=5.885423837869235E-4]:1.75084367931E0)[&rate=5.885423837869235E-4]:3.803974957731E-1,((135[&rate=5.885423837869235E-4]:6.602881495685E-1,(138[&rate=5.885423837869235E-4]:3.29113559149E-1,136[&rate=5.885423837869235E-4]:1.976067098338E-1)[&rate=5.885423837869235E-4]:5.311745904195E-1)[&rate=5.885423837869235E-4]:1.0697873334E0,120[&rate=5.885423837869235E-4]:1.982130277489E0)[&rate=5.885423837869235E-4]:5.322048663466E-2)[&rate=5.885423837869235E-4]:3.541326751801E-1)[&rate=5.885423837869235E-4]:2.235994528252E-1,(67[&rate=5.885423837869235E-4]:4.913540217613E-1,(122[&rate=5.885423837869235E-4]:2.31354217327E-1,(124[&rate=5.885423837869235E-4]:1.774316809541E-1,123[&rate=5.885423837869235E-4]:1.801639213912E-1)[&rate=5.885423837869235E-4]:5.119029593578E-2)[&rate=5.885423837869235E-4]:7.61272354775E-1)[&rate=5.885423837869235E-4]:1.847425689979E-1)[&rate=5.885423837869235E-4]:3.162800505119E-1,((33[&rate=5.885423837869235E-4]:6.777381075007E-2,34[&rate=5.885423837869235E-4]:8.421216691444E-2)[&rate=5.885423837869235E-4]:3.132034569911E-2,(32[&rate=5.885423837869235E-4]:7.142978093669E-2,(((38[&rate=5.885423837869235E-4]:9.919264952598E-1,(((147[&rate=5.885423837869235E-4]:6.282072874009E-1,((39[&rate=5.885423837869235E-4]:4.405178143707E-1,((((((84[&rate=5.885423837869235E-4]:1.53909905289E-1,((86[&rate=5.885423837869235E-4]:4.214371613322E-2,85[&rate=5.885423837869235E-4]:4.214371613322E-2)[&rate=5.885423837869235E-4]:7.057989899672E-2,(93[&rate=5.885423837869235E-4]:9.094220479791E-2,83[&rate=5.885423837869235E-4]:7.724357466089E-2)[&rate=5.885423837869235E-4]:3.548004046905E-2)[&rate=5.885423837869235E-4]:4.118629015909E-2)[&rate=5.885423837869235E-4]:7.467958072042E-2,(((91[&rate=5.885423837869235E-4]:4.567359230885E-2,90[&rate=5.885423837869235E-4]:4.567359230885E-2)[&rate=5.885423837869235E-4]:2.035651362548E-2,92[&rate=5.885423837869235E-4]:6.603010593433E-2)[&rate=5.885423837869235E-4]:1.358840301405E-1,87[&rate=5.885423837869235E-4]:1.882155059378E-1)[&rate=5.885423837869235E-4]:4.037398007164E-2)[&rate=5.885423837869235E-4]:5.180541694184E-2,(89[&rate=5.885423837869235E-4]:4.978679393443E-2,88[&rate=5.885423837869235E-4]:3.608816379742E-2)[&rate=5.885423837869235E-4]:2.443067391539E-1)[&rate=5.885423837869235E-4]:1.033388894693E0,((18[&rate=5.885423837869235E-4]:3.357711509743E-1,3[&rate=5.885423837869235E-4]:2.207026578237E-1)[&rate=5.885423837869235E-4]:5.107804321317E-1,((15[&rate=5.885423837869235E-4]:3.675387718685E-1,10[&rate=5.885423837869235E-4]:3.29182607485E-1)[&rate=5.885423837869235E-4]:3.537084296515E-1,6[&rate=5.885423837869235E-4]:6.664526809721E-1)[&rate=5.885423837869235E-4]:1.170852035037E-1)[&rate=5.885423837869235E-4]:4.257468029167E-2)[&rate=5.885423837869235E-4]:8.086182721768E-1,((((((115[&rate=5.885423837869235E-4]:5.912457891185E-1,(13[&rate=5.885423837869235E-4]:5.41942375594E-1,19[&rate=5.885423837869235E-4]:5.802985399777E-1)[&rate=5.885423837869235E-4]:1.314951943464E-1)[&rate=5.885423837869235E-4]:1.198018828292E-1,(((112[&rate=5.885423837869235E-4]:2.427661393135E-1,114[&rate=5.885423837869235E-4]:1.605743584917E-1)[&rate=5.885423837869235E-4]:1.845631280227E-1,109[&rate=5.885423837869235E-4]:4.245895413089E-1)[&rate=5.885423837869235E-4]:2.137895499919E-1,(108[&rate=5.885423837869235E-4]:2.638224136943E-1,107[&rate=5.885423837869235E-4]:2.665621397217E-1)[&rate=5.885423837869235E-4]:3.526388693874E-1)[&rate=5.885423837869235E-4]:1.521206354415E-1)[&rate=5.885423837869235E-4]:8.237220677732E-2,((148[&rate=5.885423837869235E-4]:1.835073577511E-1,143[&rate=5.885423837869235E-4]:1.807676317237E-1)[&rate=5.885423837869235E-4]:6.119027847899E-1,(((104[&rate=5.885423837869235E-4]:2.967257525337E-1,106[&rate=5.885423837869235E-4]:2.967257525337E-1)[&rate=5.885423837869235E-4]:4.287900180697E-2,(111[&rate=5.885423837869235E-4]:3.003071388348E-1,139[&rate=5.885423837869235E-4]:4.756496045882E-1)[&rate=5.885423837869235E-4]:5.573597167028E-2)[&rate=5.885423837869235E-4]:4.318336111634E-1,116[&rate=5.885423837869235E-4]:7.111643929013E-1)[&rate=5.885423837869235E-4]:4.588958525597E-2)[&rate=5.885423837869235E-4]:3.636590056778E-2)[&rate=5.885423837869235E-4]:1.425200967317E-1,((9[&rate=5.885423837869235E-4]:7.590145797573E-1,((4[&rate=5.885423837869235E-4]:3.79221877444E-1,30[&rate=5.885423837869235E-4]:5.5182461717E-1)[&rate=5.885423837869235E-4]:3.193609521522E-1,(14[&rate=5.885423837869235E-4]:3.487496699909E-1,17[&rate=5.885423837869235E-4]:3.871058343746E-1)[&rate=5.885423837869235E-4]:4.073674061805E-1)[&rate=5.885423837869235E-4]:1.111668166793E-2)[&rate=5.885423837869235E-4]:2.552451771738E-2,(117[&rate=5.885423837869235E-4]:7.945176054317E-1,((105[&rate=5.885423837869235E-4]:5.66993947025E-1,110[&rate=5.885423837869235E-4]:5.889117552441E-1)[&rate=5.885423837869235E-4]:1.220905012814E-1,113[&rate=5.885423837869235E-4]:7.164817085802E-1)[&rate=5.885423837869235E-4]:7.529617082396E-2)[&rate=5.885423837869235E-4]:9.803961525887E-4)[&rate=5.885423837869235E-4]:2.253734807219E-1)[&rate=5.885423837869235E-4]:4.369760229832E-1,((102[&rate=5.885423837869235E-4]:6.238259975151E-2,((140[&rate=5.885423837869235E-4]:3.19100103971E-1,11[&rate=5.885423837869235E-4]:3.382781861628E-1)[&rate=5.885423837869235E-4]:1.401005669271E-1,((20[&rate=5.885423837869235E-4]:2.797419938351E-1,25[&rate=5.885423837869235E-4]:2.989200760268E-1)[&rate=5.885423837869235E-4]:2.396867950356E-1,23[&rate=5.885423837869235E-4]:5.276479669528E-1)[&rate=5.885423837869235E-4]:3.566229298632E-2)[&rate=5.885423837869235E-4]:6.497572713191E-1)[&rate=5.885423837869235E-4]:6.770001302684E-3,((21[&rate=5.885423837869235E-4]:4.642519392099E-1,28[&rate=5.885423837869235E-4]:4.889094734563E-1)[&rate=5.885423837869235E-4]:4.711255382461E-1,(24[&rate=5.885423837869235E-4]:9.171547838131E-1,1[&rate=5.885423837869235E-4]:1.363328660049E-1)[&rate=5.885423837869235E-4]:3.740077583465E-2)[&rate=5.885423837869235E-4]:2.762408770228E-1)[&rate=5.885423837869235E-4]:3.119825754681E-1)[&rate=5.885423837869235E-4]:1.371937126581E-3,(((145[&rate=5.885423837869235E-4]:3.766153049445E-1,141[&rate=5.885423837869235E-4]:3.738755789169E-1)[&rate=5.885423837869235E-4]:5.187254044798E-2,144[&rate=5.885423837869235E-4]:4.230083933375E-1)[&rate=5.885423837869235E-4]:8.279915707607E-2,142[&rate=5.885423837869235E-4]:5.112870024685E-1)[&rate=5.885423837869235E-4]:1.117795453646E0)[&rate=5.885423837869235E-4]:2.029086548024E-1)[&rate=5.885423837869235E-4]:2.876675232923E-1,101[&rate=5.885423837869235E-4]:8.676038396886E-1)[&rate=5.885423837869235E-4]:5.460781336758E-1)[&rate=5.885423837869235E-4]:5.029107492425E-2,146[&rate=5.885423837869235E-4]:6.110274685298E-1)[&rate=5.885423837869235E-4]:8.002134892564E-2)[&rate=5.885423837869235E-4]:1.019917105668E-1,(16[&rate=5.885423837869235E-4]:2.752783364032E0,(97[&rate=5.885423837869235E-4]:5.574729032439E-1,40[&rate=5.885423837869235E-4]:6.285111546101E-1)[&rate=5.885423837869235E-4]:3.877928330452E-2)[&rate=5.885423837869235E-4]:5.531510872678E-3)[&rate=5.885423837869235E-4]:1.049141089269E-1,((2[&rate=5.885423837869235E-4]:7.819267856065E-1,(31[&rate=5.885423837869235E-4]:8.833152464337E-1,((22[&rate=5.885423837869235E-4]:3.594342272802E-1,27[&rate=5.885423837869235E-4]:3.758725834446E-1)[&rate=5.885423837869235E-4]:4.32960005362E-1,(26[&rate=5.885423837869235E-4]:6.33006700518E-1,(7[&rate=5.885423837869235E-4]:2.433712820976E-1,8[&rate=5.885423837869235E-4]:2.433712820976E-1)[&rate=5.885423837869235E-4]:2.827861033519E-1)[&rate=5.885423837869235E-4]:1.703464362339E-1)[&rate=5.885423837869235E-4]:3.612649324345E-2)[&rate=5.885423837869235E-4]:1.260087994468E-1)[&rate=5.885423837869235E-4]:1.880475556395E0,((98[&rate=5.885423837869235E-4]:7.129548665111E-1,((100[&rate=5.885423837869235E-4]:2.400597814595E-1,94[&rate=5.885423837869235E-4]:2.400597814595E-1)[&rate=5.885423837869235E-4]:1.706435032162E-1,95[&rate=5.885423837869235E-4]:4.954027382277E-1)[&rate=5.885423837869235E-4]:2.284810900322E-1)[&rate=5.885423837869235E-4]:1.884017156586E-2,(99[&rate=5.885423837869235E-4]:6.063667224802E-1,96[&rate=5.885423837869235E-4]:5.708475967974E-1)[&rate=5.885423837869235E-4]:1.47286239094E-1)[&rate=5.885423837869235E-4]:1.022968016416E-1)[&rate=5.885423837869235E-4]:7.205951854195E-2)[&rate=5.885423837869235E-4]:2.824964484746E-1)[&rate=5.885423837869235E-4]:3.396636822028E-1,(((36[&rate=5.885423837869235E-4]:1.305304421722E-1,(35[&rate=5.885423837869235E-4]:6.9937611858E-2,((45[&rate=5.885423837869235E-4]:6.326348640977E-1,((50[&rate=5.885423837869235E-4]:3.886078056501E-1,49[&rate=5.885423837869235E-4]:3.886078056501E-1)[&rate=5.885423837869235E-4]:2.051849741781E-1,((((46[&rate=5.885423837869235E-4]:4.840496490215E-1,((41[&rate=5.885423837869235E-4]:3.878263721496E-1,42[&rate=5.885423837869235E-4]:3.932908530238E-1)[&rate=5.885423837869235E-4]:6.964480699976E-3,48[&rate=5.885423837869235E-4]:4.38506699844E-1)[&rate=5.885423837869235E-4]:3.461398742895E-2)[&rate=5.885423837869235E-4]:3.563155986208E-3,43[&rate=5.885423837869235E-4]:4.876128050077E-1)[&rate=5.885423837869235E-4]:7.55121798915E-2,(44[&rate=5.885423837869235E-4]:4.646169527781E-1,47[&rate=5.885423837869235E-4]:4.700814336524E-1)[&rate=5.885423837869235E-4]:9.304355124677E-2)[&rate=5.885423837869235E-4]:1.719223163215E-2,51[&rate=5.885423837869235E-4]:5.529948121598E-1)[&rate=5.885423837869235E-4]:4.626244854263E-2)[&rate=5.885423837869235E-4]:1.425192033512E-2)[&rate=5.885423837869235E-4]:1.830791077505E-1,(((118[&rate=5.885423837869235E-4]:6.477287612601E-1,((131[&rate=5.885423837869235E-4]:2.319594636321E-1,130[&rate=5.885423837869235E-4]:2.292197376047E-1)[&rate=5.885423837869235E-4]:8.817657231334E-3,(129[&rate=5.885423837869235E-4]:2.273700725139E-1,132[&rate=5.885423837869235E-4]:2.301097985412E-1)[&rate=5.885423837869235E-4]:1.066732232219E-2)[&rate=5.885423837869235E-4]:2.727050650542E-1)[&rate=5.885423837869235E-4]:6.866351884977E-2,69[&rate=5.885423837869235E-4]:7.273511842196E-1)[&rate=5.885423837869235E-4]:7.393373819953E-1,(128[&rate=5.885423837869235E-4]:1.30338117826E0,(((60[&rate=5.885423837869235E-4]:4.709193851552E-2,(62[&rate=5.885423837869235E-4]:1.077377232766E-1,64[&rate=5.885423837869235E-4]:6.664183286559E-2)[&rate=5.885423837869235E-4]:1.311350371566E-1)[&rate=5.885423837869235E-4]:1.43958257247E-1,65[&rate=5.885423837869235E-4]:1.910501957625E-1)[&rate=5.885423837869235E-4]:3.374890692145E-1,(63[&rate=5.885423837869235E-4]:3.06839001507E-1,61[&rate=5.885423837869235E-4]:3.479348919181E-1)[&rate=5.885423837869235E-4]:3.723851949767E-1)[&rate=5.885423837869235E-4]:7.227871187627E-1)[&rate=5.885423837869235E-4]:1.262245644776E-2)[&rate=5.885423837869235E-4]:2.731065494315E-1)[&rate=5.885423837869235E-4]:9.59455100622E-3)[&rate=5.885423837869235E-4]:1.401748784847E-2)[&rate=5.885423837869235E-4]:1.192703135528E-2,127[&rate=5.885423837869235E-4]:2.663005418733E0)[&rate=5.885423837869235E-4]:1.387788340477E-1,121[&rate=5.885423837869235E-4]:2.36068836237E0)[&rate=5.885423837869235E-4]:4.945637658377E-1)[&rate=5.885423837869235E-4]:1.869784737813E-1,(((((54[&rate=5.885423837869235E-4]:2.100452254503E-1,59[&rate=5.885423837869235E-4]:2.482965915705E-1)[&rate=5.885423837869235E-4]:1.836981625269E-1,((37[&rate=5.885423837869235E-4]:3.972261923213E-1,(55[&rate=5.885423837869235E-4]:2.945085063766E-1,56[&rate=5.885423837869235E-4]:2.945085063766E-1)[&rate=5.885423837869235E-4]:5.626959851285E-2)[&rate=5.885423837869235E-4]:5.722105505823E-2,58[&rate=5.885423837869235E-4]:4.353215643194E-1)[&rate=5.885423837869235E-4]:1.579887283805E-2)[&rate=5.885423837869235E-4]:1.403574922423E-2,57[&rate=5.885423837869235E-4]:4.487627437587E-1)[&rate=5.885423837869235E-4]:1.51493710893E-1,68[&rate=5.885423837869235E-4]:5.483438863457E-1)[&rate=5.885423837869235E-4]:6.742172973364E-1,(125[&rate=5.885423837869235E-4]:1.089313726437E0,(((137[&rate=5.885423837869235E-4]:7.302541420149E-1,(133[&rate=5.885423837869235E-4]:6.110952622592E-1,134[&rate=5.885423837869235E-4]:5.809582759581E-1)[&rate=5.885423837869235E-4]:7.806298934463E-2)[&rate=5.885423837869235E-4]:7.755507386017E-1,(52[&rate=5.885423837869235E-4]:6.285413273305E-1,(103[&rate=5.885423837869235E-4]:8.441112901299E-1,(29[&rate=5.885423837869235E-4]:7.492233727419E-1,(12[&rate=5.885423837869235E-4]:1.626553185067E-1,5[&rate=5.885423837869235E-4]:1.242991541232E-1)[&rate=5.885423837869235E-4]:4.797187391667E-1)[&rate=5.885423837869235E-4]:3.277646297168E-1)[&rate=5.885423837869235E-4]:1.448723771762E0)[&rate=5.885423837869235E-4]:6.228488721821E-2)[&rate=5.885423837869235E-4]:1.813634705365E-1,(((75[&rate=5.885423837869235E-4]:6.118827828985E-1,(76[&rate=5.885423837869235E-4]:5.044477464586E-1,(74[&rate=5.885423837869235E-4]:4.042736030104E-1,70[&rate=5.885423837869235E-4]:3.65917438627E-1)[&rate=5.885423837869235E-4]:1.001741434482E-1)[&rate=5.885423837869235E-4]:1.074350364399E-1)[&rate=5.885423837869235E-4]:2.975940989757E-1,(((78[&rate=5.885423837869235E-4]:4.563927391024E-2,72[&rate=5.885423837869235E-4]:2.372146569093E-2)[&rate=5.885423837869235E-4]:4.230521918682E-1,((79[&rate=5.885423837869235E-4]:2.93960572156E-1,71[&rate=5.885423837869235E-4]:2.66563311882E-1)[&rate=5.885423837869235E-4]:1.2028728413E-1,82[&rate=5.885423837869235E-4]:4.22467034368E-1)[&rate=5.885423837869235E-4]:5.444360949251E-2)[&rate=5.885423837869235E-4]:1.100515483752E-1,(77[&rate=5.885423837869235E-4]:5.413791560804E-1,(73[&rate=5.885423837869235E-4]:3.921110076558E-1,(81[&rate=5.885423837869235E-4]:8.983825840364E-2,80[&rate=5.885423837869235E-4]:8.983825840364E-2)[&rate=5.885423837869235E-4]:2.52957680759E-1)[&rate=5.885423837869235E-4]:1.547476004794E-1)[&rate=5.885423837869235E-4]:7.298029642933E-2)[&rate=5.885423837869235E-4]:2.896379773098E-1)[&rate=5.885423837869235E-4]:6.171571352013E-1,53[&rate=5.885423837869235E-4]:7.801709584634E-1)[&rate=5.885423837869235E-4]:8.382200531039E-2)[&rate=5.885423837869235E-4]:4.357032763246E-1)[&rate=5.885423837869235E-4]:2.999141239116E-1)[&rate=5.885423837869235E-4]:2.413626588185E-1)[&rate=5.885423837869235E-4]:4.015808305751E-2)[&rate=5.885423837869235E-4]:2.218492345777E-2)[&rate=5.885423837869235E-4]:1.383043002749E-2);
tree STATE_32400000 [&joint=-20973.762480645288,lnP=-20973.762480645288] = [&R] ((32[&rate=6.227737902927474E-4]:6.552129079225E-3,((((66[&rate=6.227737902927474E-4]:4.348906652655E-1,((126[&rate=6.227737902927474E-4]:8.606522696897E-1,(120[&rate=6.227737902927474E-4]:9.504655505797E-1,(135[&rate=6.227737902927474E-4]:3.710641157944E-1,(138[&rate=6.227737902927474E-4]:1.798879467779E-1,136[&rate=6.227737902927474E-4]:4.838109746274E-2)[&rate=6.227737902927474E-4]:3.911761690165E-1)[&rate=6.227737902927474E-4]:3.273466402648E-1)[&rate=6.227737902927474E-4]:5.999988307948E-1)[&rate=6.227737902927474E-4]:2.024146026587E-1,119[&rate=6.227737902927474E-4]:1.848769394992E0)[&rate=6.227737902927474E-4]:6.189979826022E-1)[&rate=6.227737902927474E-4]:1.040757544551E-1,((122[&rate=6.227737902927474E-4]:3.11965334791E-1,(124[&rate=6.227737902927474E-4]:1.240650852443E-1,123[&rate=6.227737902927474E-4]:1.267973256814E-1)[&rate=6.227737902927474E-4]:1.851680091096E-1)[&rate=6.227737902927474E-4]:4.992953646675E-1,67[&rate=6.227737902927474E-4]:3.099881491178E-1)[&rate=6.227737902927474E-4]:2.289782706028E-1)[&rate=6.227737902927474E-4]:2.512600427923E-1,((((59[&rate=6.227737902927474E-4]:4.399581450568E-1,((55[&rate=6.227737902927474E-4]:2.601376085116E-1,56[&rate=6.227737902927474E-4]:2.601376085116E-1)[&rate=6.227737902927474E-4]:1.286604958789E-1,((54[&rate=6.227737902927474E-4]:2.992884837359E-1,37[&rate=6.227737902927474E-4]:3.757912159764E-1)[&rate=6.227737902927474E-4]:5.911102243749E-2,(57[&rate=6.227737902927474E-4]:3.685630827104E-1,58[&rate=6.227737902927474E-4]:3.849565253334E-1)[&rate=6.227737902927474E-4]:3.082003002039E-2)[&rate=6.227737902927474E-4]:3.439534083722E-4)[&rate=6.227737902927474E-4]:4.296331935473E-2)[&rate=6.227737902927474E-4]:2.137861445473E-1,68[&rate=6.227737902927474E-4]:6.045639617351E-1)[&rate=6.227737902927474E-4]:4.66711581457E-1,(125[&rate=6.227737902927474E-4]:1.185692723603E0,(((((133[&rate=6.227737902927474E-4]:4.178774326482E-1,134[&rate=6.227737902927474E-4]:3.87740446347E-1)[&rate=6.227737902927474E-4]:4.539329948017E-3,137[&rate=6.227737902927474E-4]:4.635126530073E-1)[&rate=6.227737902927474E-4]:9.585728562434E-1,53[&rate=6.227737902927474E-4]:5.989101218714E-1)[&rate=6.227737902927474E-4]:9.10745857903E-2,((103[&rate=6.227737902927474E-4]:4.995311948266E-1,(29[&rate=6.227737902927474E-4]:3.591311750599E-1,(12[&rate=6.227737902927474E-4]:8.704220852063E-2,5[&rate=6.227737902927474E-4]:4.868604413718E-2)[&rate=6.227737902927474E-4]:1.652396514708E-1)[&rate=6.227737902927474E-4]:3.732767320954E-1)[&rate=6.227737902927474E-4]:1.731685644935E0,52[&rate=6.227737902927474E-4]:5.669231052003E-1)[&rate=6.227737902927474E-4]:1.312583237728E-1)[&rate=6.227737902927474E-4]:6.497751104432E-2,(((76[&rate=6.227737902927474E-4]:2.72131567843E-1,(70[&rate=6.227737902927474E-4]:2.292207739217E-1,74[&rate=6.227737902927474E-4]:2.675769383052E-1)[&rate=6.227737902927474E-4]:4.55462953775E-3)[&rate=6.227737902927474E-4]:1.171435922285E-1,75[&rate=6.227737902927474E-4]:3.892751600715E-1)[&rate=6.227737902927474E-4]:2.605078241458E-1,((80[&rate=6.227737902927474E-4]:2.089614931034E-1,81[&rate=6.227737902927474E-4]:2.089614931034E-1)[&rate=6.227737902927474E-4]:3.490859500218E-1,((((72[&rate=6.227737902927474E-4]:6.513069133245E-4,78[&rate=6.227737902927474E-4]:2.256911513264E-2)[&rate=6.227737902927474E-4]:2.895661052042E-1,79[&rate=6.227737902927474E-4]:3.121352203368E-1)[&rate=6.227737902927474E-4]:3.457365317905E-2,82[&rate=6.227737902927474E-4]:3.549280515979E-1)[&rate=6.227737902927474E-4]:1.41343512874E-1,((77[&rate=6.227737902927474E-4]:1.307750087354E-1,73[&rate=6.227737902927474E-4]:1.362544607901E-1)[&rate=6.227737902927474E-4]:5.781284967437E-2,71[&rate=6.227737902927474E-4]:1.255741597796E-1)[&rate=6.227737902927474E-4]:3.350809663362E-1)[&rate=6.227737902927474E-4]:7.821423481766E-2)[&rate=6.227737902927474E-4]:4.242047259897E-2)[&rate=6.227737902927474E-4]:8.516422931008E-1)[&rate=6.227737902927474E-4]:6.411130185578E-1)[&rate=6.227737902927474E-4]:5.224948625624E-2)[&rate=6.227737902927474E-4]:2.570355501234E-1,((38[&rate=6.227737902927474E-4]:1.148677733745E0,(40[&rate=6.227737902927474E-4]:8.495997020421E-1,(((((100[&rate=6.227737902927474E-4]:4.083800886473E-1,94[&rate=6.227737902927474E-4]:4.083800886473E-1)[&rate=6.227737902927474E-4]:1.096990322715E-1,95[&rate=6.227737902927474E-4]:6.027785744708E-1)[&rate=6.227737902927474E-4]:1.585970860251E-1,((99[&rate=6.227737902927474E-4]:5.165302357922E-1,96[&rate=6.227737902927474E-4]:4.810111101094E-1)[&rate=6.227737902927474E-4]:8.704431242928E-2,98[&rate=6.227737902927474E-4]:5.817166247243E-1)[&rate=6.227737902927474E-4]:1.687300740229E-1)[&rate=6.227737902927474E-4]:7.681919414005E-2,(((26[&rate=6.227737902927474E-4]:5.992435947654E-1,(7[&rate=6.227737902927474E-4]:1.210693247157E-1,8[&rate=6.227737902927474E-4]:1.210693247157E-1)[&rate=6.227737902927474E-4]:3.713249549811E-1)[&rate=6.227737902927474E-4]:1.61123480921E-2,(31[&rate=6.227737902927474E-4]:6.308914182279E-1,(22[&rate=6.227737902927474E-4]:2.631152831137E-1,27[&rate=6.227737902927474E-4]:2.795536392781E-1)[&rate=6.227737902927474E-4]:3.129816145661E-1)[&rate=6.227737902927474E-4]:2.830014106792E-2)[&rate=6.227737902927474E-4]:1.632624879269E-1,2[&rate=6.227737902927474E-4]:5.950567869487E-1)[&rate=6.227737902927474E-4]:2.060519608222E0)[&rate=6.227737902927474E-4]:1.492380928675E-1,((((((((6[&rate=6.227737902927474E-4]:6.363828254332E-1,(15[&rate=6.227737902927474E-4]:3.120027174017E-1,10[&rate=6.227737902927474E-4]:2.736465530182E-1)[&rate=6.227737902927474E-4]:3.791746285793E-1)[&rate=6.227737902927474E-4]:9.489969293788E-2,(3[&rate=6.227737902927474E-4]:3.446084148555E-1,18[&rate=6.227737902927474E-4]:4.596769080061E-1)[&rate=6.227737902927474E-4]:3.346193089951E-1)[&rate=6.227737902927474E-4]:3.510127916356E-1,((((83[&rate=6.227737902927474E-4]:5.437887308735E-2,85[&rate=6.227737902927474E-4]:5.437887308735E-2)[&rate=6.227737902927474E-4]:4.365867662668E-2,((93[&rate=6.227737902927474E-4]:4.588795038122E-2,86[&rate=6.227737902927474E-4]:3.218932024421E-2)[&rate=6.227737902927474E-4]:3.539654471885E-2,84[&rate=6.227737902927474E-4]:6.758586496306E-2)[&rate=6.227737902927474E-4]:3.045168475098E-2)[&rate=6.227737902927474E-4]:6.60338929858E-2,((91[&rate=6.227737902927474E-4]:7.09937855589E-2,90[&rate=6.227737902927474E-4]:7.09937855589E-2)[&rate=6.227737902927474E-4]:1.531449796121E-2,92[&rate=6.227737902927474E-4]:8.630828352011E-2)[&rate=6.227737902927474E-4]:9.146178931675E-2)[&rate=6.227737902927474E-4]:3.509657630504E-1,(87[&rate=6.227737902927474E-4]:2.394580740139E-1,(89[&rate=6.227737902927474E-4]:5.041100187698E-2,88[&rate=6.227737902927474E-4]:3.671237173996E-2)[&rate=6.227737902927474E-4]:2.027457022739E-1)[&rate=6.227737902927474E-4]:2.755791317364E-1)[&rate=6.227737902927474E-4]:1.054929337133E0)[&rate=6.227737902927474E-4]:2.054738194088E-1,(((141[&rate=6.227737902927474E-4]:3.698334252602E-1,(145[&rate=6.227737902927474E-4]:3.394576659499E-1,144[&rate=6.227737902927474E-4]:3.33978213895E-1)[&rate=6.227737902927474E-4]:3.311548533783E-2)[&rate=6.227737902927474E-4]:1.086785499525E-1,142[&rate=6.227737902927474E-4]:4.812517012403E-1)[&rate=6.227737902927474E-4]:8.430814410162E-1,((((113[&rate=6.227737902927474E-4]:4.896335242552E-1,(105[&rate=6.227737902927474E-4]:4.014237615195E-1,110[&rate=6.227737902927474E-4]:4.233415697386E-1)[&rate=6.227737902927474E-4]:6.081250246197E-2)[&rate=6.227737902927474E-4]:1.369943335963E-1,(9[&rate=6.227737902927474E-4]:5.56340028731E-1,(((4[&rate=6.227737902927474E-4]:2.074668278329E-1,30[&rate=6.227737902927474E-4]:3.800695675589E-1)[&rate=6.227737902927474E-4]:1.713494622693E-2,117[&rate=6.227737902927474E-4]:2.848757466626E-1)[&rate=6.227737902927474E-4]:2.512137202596E-1,(14[&rate=6.227737902927474E-4]:1.787827122329E-1,17[&rate=6.227737902927474E-4]:2.171388766166E-1)[&rate=6.227737902927474E-4]:3.545670286617E-1)[&rate=6.227737902927474E-4]:3.120946591851E-2)[&rate=6.227737902927474E-4]:6.206865103846E-2)[&rate=6.227737902927474E-4]:4.728930994802E-1,((((108[&rate=6.227737902927474E-4]:5.683502250288E-1,((107[&rate=6.227737902927474E-4]:3.320430258843E-1,(112[&rate=6.227737902927474E-4]:2.551124012436E-1,114[&rate=6.227737902927474E-4]:1.729206204217E-1)[&rate=6.227737902927474E-4]:9.884843285987E-2)[&rate=6.227737902927474E-4]:6.60079519153E-2,109[&rate=6.227737902927474E-4]:4.172290599914E-1)[&rate=6.227737902927474E-4]:1.730389732565E-1)[&rate=6.227737902927474E-4]:1.099897597627E-1,(13[&rate=6.227737902927474E-4]:6.580665406566E-1,19[&rate=6.227737902927474E-4]:6.964227050403E-1)[&rate=6.227737902927474E-4]:4.493097838139E-2)[&rate=6.227737902927474E-4]:4.659777262468E-3,115[&rate=6.227737902927474E-4]:6.254655154786E-1)[&rate=6.227737902927474E-4]:6.865554101396E-2,((148[&rate=6.227737902927474E-4]:2.288889198716E-1,143[&rate=6.227737902927474E-4]:2.261491938443E-1)[&rate=6.227737902927474E-4]:3.19522282941E-1,(116[&rate=6.227737902927474E-4]:3.665535532479E-1,((104[&rate=6.227737902927474E-4]:1.989110600318E-1,106[&rate=6.227737902927474E-4]:1.989110600318E-1)[&rate=6.227737902927474E-4]:4.190749311495E-2,(111[&rate=6.227737902927474E-4]:1.831987416302E-1,139[&rate=6.227737902927474E-4]:3.585412073836E-1)[&rate=6.227737902927474E-4]:7.405816768099E-2)[&rate=6.227737902927474E-4]:1.860089727039E-1)[&rate=6.227737902927474E-4]:1.43501485181E-1)[&rate=6.227737902927474E-4]:1.840660180636E-1)[&rate=6.227737902927474E-4]:3.232081200174E-1)[&rate=6.227737902927474E-4]:4.128668177726E-2,((((1[&rate=6.227737902927474E-4]:9.200993417773E-2,(28[&rate=6.227737902927474E-4]:7.400352245314E-1,21[&rate=6.227737902927474E-4]:7.15377690285E-1)[&rate=6.227737902927474E-4]:1.382760795093E-1)[&rate=6.227737902927474E-4]:9.561404730802E-2,24[&rate=6.227737902927474E-4]:9.68445899294E-1)[&rate=6.227737902927474E-4]:2.183090336253E-1,102[&rate=6.227737902927474E-4]:2.511109730297E-2)[&rate=6.227737902927474E-4]:2.011239897496E-3,((11[&rate=6.227737902927474E-4]:4.103045435376E-1,140[&rate=6.227737902927474E-4]:3.911264613458E-1)[&rate=6.227737902927474E-4]:1.403287841455E-1,(23[&rate=6.227737902927474E-4]:5.471697337289E-1,(20[&rate=6.227737902927474E-4]:2.848351826298E-1,25[&rate=6.227737902927474E-4]:3.040132648215E-1)[&rate=6.227737902927474E-4]:2.54115373017E-1)[&rate=6.227737902927474E-4]:8.83951008034E-2)[&rate=6.227737902927474E-4]:5.422424341749E-1)[&rate=6.227737902927474E-4]:3.971269916901E-2)[&rate=6.227737902927474E-4]:1.09227634212E-2)[&rate=6.227737902927474E-4]:1.606962611317E-1)[&rate=6.227737902927474E-4]:3.354713560317E-1,101[&rate=6.227737902927474E-4]:5.684459648991E-1)[&rate=6.227737902927474E-4]:7.519788798992E-1,(97[&rate=6.227737902927474E-4]:2.285625274554E-1,16[&rate=6.227737902927474E-4]:2.385093704939E0)[&rate=6.227737902927474E-4]:4.7659906983E-2)[&rate=6.227737902927474E-4]:1.069997443616E-1,(146[&rate=6.227737902927474E-4]:4.793388934395E-1,39[&rate=6.227737902927474E-4]:3.591203142045E-1)[&rate=6.227737902927474E-4]:9.51401159616E-2)[&rate=6.227737902927474E-4]:2.192488418588E-1,147[&rate=6.227737902927474E-4]:7.308863212053E-1)[&rate=6.227737902927474E-4]:1.745794131835E-1)[&rate=6.227737902927474E-4]:1.511016833723E-3)[&rate=6.227737902927474E-4]:3.673840426319E-1)[&rate=6.227737902927474E-4]:1.775669323499E-1,((((((65[&rate=6.227737902927474E-4]:1.678573911773E-1,(60[&rate=6.227737902927474E-4]:1.540430968249E-2,(64[&rate=6.227737902927474E-4]:1.555894222244E-1,62[&rate=6.227737902927474E-4]:1.966853126355E-1)[&rate=6.227737902927474E-4]:1.049981896475E-2)[&rate=6.227737902927474E-4]:1.524530814948E-1)[&rate=6.227737902927474E-4]:2.382378150612E-1,(63[&rate=6.227737902927474E-4]:6.248659301564E-2,61[&rate=6.227737902927474E-4]:1.035824834267E-1)[&rate=6.227737902927474E-4]:4.942935447295E-1)[&rate=6.227737902927474E-4]:8.6513735014E-1,((121[&rate=6.227737902927474E-4]:1.761318723241E0,127[&rate=6.227737902927474E-4]:2.202414613652E0)[&rate=6.227737902927474E-4]:1.298476815586E-1,128[&rate=6.227737902927474E-4]:1.293906130827E0)[&rate=6.227737902927474E-4]:2.938122007194E-2)[&rate=6.227737902927474E-4]:9.392611084243E-2,(118[&rate=6.227737902927474E-4]:5.884056950672E-1,(69[&rate=6.227737902927474E-4]:5.844095332E-1,((131[&rate=6.227737902927474E-4]:1.352121603242E-1,130[&rate=6.227737902927474E-4]:1.324724342968E-1)[&rate=6.227737902927474E-4]:1.878163802135E-1,(129[&rate=6.227737902927474E-4]:1.030461284919E-1,132[&rate=6.227737902927474E-4]:1.057858545193E-1)[&rate=6.227737902927474E-4]:2.172426860184E-1)[&rate=6.227737902927474E-4]:1.161755132101E-1)[&rate=6.227737902927474E-4]:1.495506597677E-2)[&rate=6.227737902927474E-4]:9.685337940714E-1)[&rate=6.227737902927474E-4]:6.332299691613E-1,(((((46[&rate=6.227737902927474E-4]:4.34899072962E-1,(43[&rate=6.227737902927474E-4]:4.191130361818E-1,(42[&rate=6.227737902927474E-4]:3.456674208629E-1,(48[&rate=6.227737902927474E-4]:3.760722783033E-1,41[&rate=6.227737902927474E-4]:3.323564313088E-1)[&rate=6.227737902927474E-4]:7.846508679822E-3)[&rate=6.227737902927474E-4]:2.426528745012E-2)[&rate=6.227737902927474E-4]:1.578603678023E-2)[&rate=6.227737902927474E-4]:9.782699904842E-2,(51[&rate=6.227737902927474E-4]:3.967805029486E-1,44[&rate=6.227737902927474E-4]:4.186384264458E-1)[&rate=6.227737902927474E-4]:1.086231646903E-1)[&rate=6.227737902927474E-4]:2.751333855809E-2,(50[&rate=6.227737902927474E-4]:3.108832677267E-1,49[&rate=6.227737902927474E-4]:3.108832677267E-1)[&rate=6.227737902927474E-4]:2.165692575961E-1)[&rate=6.227737902927474E-4]:8.716192502581E-2,45[&rate=6.227737902927474E-4]:6.392046142829E-1)[&rate=6.227737902927474E-4]:5.225269129053E-3,47[&rate=6.227737902927474E-4]:6.526266047234E-1)[&rate=6.227737902927474E-4]:6.326173351993E-1)[&rate=6.227737902927474E-4]:6.023426252886E-2,(36[&rate=6.227737902927474E-4]:1.498799851884E-1,35[&rate=6.227737902927474E-4]:1.033046427227E-1)[&rate=6.227737902927474E-4]:4.786059274211E-1)[&rate=6.227737902927474E-4]:1.419686494357E-1)[&rate=6.227737902927474E-4]:5.67112359638E-2)[&rate=6.227737902927474E-4]:9.636006969663E-3)[&rate=6.227737902927474E-4]:8.624732364847E-2,34[&rate=6.227737902927474E-4]:1.34600875313E-2)[&rate=6.227737902927474E-4]:1.500984976702E-2)[&rate=6.227737902927474E-4]:3.674756468274E-2,33[&rate=6.227737902927474E-4]:4.877914581668E-2);
tree STATE_32490000 [&joint=-20974.654630295438,lnP=-20974.654630295438] = [&R] (((34[&rate=5.761428524014196E-4]:2.999356649964E-2,32[&rate=5.761428524014196E-4]:8.075758280549E-3)[&rate=5.761428524014196E-4]:2.134057724478E-2,(((((57[&rate=5.761428524014196E-4]:4.04142641907E-1,(((37[&rate=5.761428524014196E-4]:1.558037798649E-1,58[&rate=5.761428524014196E-4]:1.366780968048E-1)[&rate=5.761428524014196E-4]:1.742173299992E-2,54[&rate=5.761428524014196E-4]:9.672278062442E-2)[&rate=5.761428524014196E-4]:1.990941735321E-1,((55[&rate=5.761428524014196E-4]:1.993054750027E-1,56[&rate=5.761428524014196E-4]:1.993054750027E-1)[&rate=5.761428524014196E-4]:4.264538749932E-2,59[&rate=5.761428524014196E-4]:2.501475838137E-1)[&rate=5.761428524014196E-4]:8.392073646305E-2)[&rate=5.761428524014196E-4]:6.734208119318E-2)[&rate=5.761428524014196E-4]:1.478665832755E-1,68[&rate=5.761428524014196E-4]:5.000966568764E-1)[&rate=5.761428524014196E-4]:4.733279340351E-1,(125[&rate=5.761428524014196E-4]:8.759491915866E-1,((((75[&rate=5.761428524014196E-4]:4.984184832396E-1,(74[&rate=5.761428524014196E-4]:3.852924311978E-1,(70[&rate=5.761428524014196E-4]:3.151867599761E-1,76[&rate=5.761428524014196E-4]:3.535429243595E-1)[&rate=5.761428524014196E-4]:3.174950683824E-2)[&rate=5.761428524014196E-4]:1.131260520418E-1)[&rate=5.761428524014196E-4]:3.45057709575E-1,((82[&rate=5.761428524014196E-4]:3.880037595601E-1,(79[&rate=5.761428524014196E-4]:2.300812792303E-1,(72[&rate=5.761428524014196E-4]:3.817247266398E-2,78[&rate=5.761428524014196E-4]:6.009028088329E-2)[&rate=5.761428524014196E-4]:1.69990998347E-1)[&rate=5.761428524014196E-4]:1.497033022478E-1)[&rate=5.761428524014196E-4]:1.370688263547E-1,(73[&rate=5.761428524014196E-4]:5.317821820115E-1,((71[&rate=5.761428524014196E-4]:2.949338461589E-1,(80[&rate=5.761428524014196E-4]:2.232426305944E-1,81[&rate=5.761428524014196E-4]:2.232426305944E-1)[&rate=5.761428524014196E-4]:9.086929775625E-2)[&rate=5.761428524014196E-4]:6.258090878879E-2,77[&rate=5.761428524014196E-4]:4.205284535778E-1)[&rate=5.761428524014196E-4]:1.05774276379E-1)[&rate=5.761428524014196E-4]:2.616711623207E-2)[&rate=5.761428524014196E-4]:2.855268945709E-1)[&rate=5.761428524014196E-4]:2.772888737293E-1,53[&rate=5.761428524014196E-4]:3.743020079317E-1)[&rate=5.761428524014196E-4]:2.937198700959E-1,((137[&rate=5.761428524014196E-4]:4.943395674678E-1,(134[&rate=5.761428524014196E-4]:3.406988319958E-1,133[&rate=5.761428524014196E-4]:3.708358182969E-1)[&rate=5.761428524014196E-4]:8.240785875986E-2)[&rate=5.761428524014196E-4]:7.818548126507E-1,((103[&rate=5.761428524014196E-4]:6.364344486033E-1,(29[&rate=5.761428524014196E-4]:5.477417165893E-1,(12[&rate=5.761428524014196E-4]:1.350044116885E-1,5[&rate=5.761428524014196E-4]:9.664824730508E-2)[&rate=5.761428524014196E-4]:3.058879898322E-1)[&rate=5.761428524014196E-4]:3.215694443429E-1)[&rate=5.761428524014196E-4]:1.486284772734E0,52[&rate=5.761428524014196E-4]:4.584254867763E-1)[&rate=5.761428524014196E-4]:2.790227274434E-3)[&rate=5.761428524014196E-4]:2.150028852883E-1)[&rate=5.761428524014196E-4]:4.183098272202E-1)[&rate=5.761428524014196E-4]:2.641420659917E-1)[&rate=5.761428524014196E-4]:1.899367980135E-1,(66[&rate=5.761428524014196E-4]:3.347637757158E-1,((((123[&rate=5.761428524014196E-4]:1.284976378649E-1,124[&rate=5.761428524014196E-4]:1.257653974278E-1)[&rate=5.761428524014196E-4]:3.435771559821E-2,122[&rate=5.761428524014196E-4]:1.628553534632E-1)[&rate=5.761428524014196E-4]:4.768217015768E-1,67[&rate=5.761428524014196E-4]:1.384045046993E-1)[&rate=5.761428524014196E-4]:7.895388466794E-2,((126[&rate=5.761428524014196E-4]:7.802665293992E-1,119[&rate=5.761428524014196E-4]:1.565969052043E0)[&rate=5.761428524014196E-4]:3.985869355413E-1,((135[&rate=5.761428524014196E-4]:6.510959499904E-1,(138[&rate=5.761428524014196E-4]:1.782187582869E-1,136[&rate=5.761428524014196E-4]:4.671190897173E-2)[&rate=5.761428524014196E-4]:6.728771917035E-1)[&rate=5.761428524014196E-4]:7.93026429755E-1,120[&rate=5.761428524014196E-4]:1.696177174266E0)[&rate=5.761428524014196E-4]:1.724884023595E-1)[&rate=5.761428524014196E-4]:2.856791141117E-1)[&rate=5.761428524014196E-4]:1.174053863486E-1)[&rate=5.761428524014196E-4]:2.808769754368E-1)[&rate=5.761428524014196E-4]:1.338871527017E-1,((38[&rate=5.761428524014196E-4]:7.592731046212E-1,((((97[&rate=5.761428524014196E-4]:3.310642475352E-1,39[&rate=5.761428524014196E-4]:4.021024989014E-1)[&rate=5.761428524014196E-4]:8.390379262923E-2,(147[&rate=5.761428524014196E-4]:5.29185756856E-1,(40[&rate=5.761428524014196E-4]:4.582437759269E-1,(146[&rate=5.761428524014196E-4]:5.627109581308E-1,((2[&rate=5.761428524014196E-4]:6.677043036277E-1,(((22[&rate=5.761428524014196E-4]:2.740547611596E-1,27[&rate=5.761428524014196E-4]:2.90493117324E-1)[&rate=5.761428524014196E-4]:3.464279984087E-1,31[&rate=5.761428524014196E-4]:6.752772801164E-1)[&rate=5.761428524014196E-4]:7.798607412589E-2,(26[&rate=5.761428524014196E-4]:6.267482554652E-1,(7[&rate=5.761428524014196E-4]:2.133410098415E-1,8[&rate=5.761428524014196E-4]:2.133410098415E-1)[&rate=5.761428524014196E-4]:3.065579305551E-1)[&rate=5.761428524014196E-4]:8.267948233872E-2)[&rate=5.761428524014196E-4]:1.418382096594E-1)[&rate=5.761428524014196E-4]:1.602503375321E0,(((((102[&rate=5.761428524014196E-4]:2.904529313069E-1,((1[&rate=5.761428524014196E-4]:4.98807254897E-2,(28[&rate=5.761428524014196E-4]:5.579772766882E-1,21[&rate=5.761428524014196E-4]:5.333197424417E-1)[&rate=5.761428524014196E-4]:2.782048186645E-1)[&rate=5.761428524014196E-4]:8.443154962543E-2,24[&rate=5.761428524014196E-4]:9.151341929234E-1)[&rate=5.761428524014196E-4]:5.369625739999E-1)[&rate=5.761428524014196E-4]:3.89709261739E-2,((11[&rate=5.761428524014196E-4]:4.510953503764E-1,140[&rate=5.761428524014196E-4]:4.319172681847E-1)[&rate=5.761428524014196E-4]:3.497509146463E-2,((20[&rate=5.761428524014196E-4]:3.320859897919E-1,25[&rate=5.761428524014196E-4]:3.512640719836E-1)[&rate=5.761428524014196E-4]:1.116588147461E-1,23[&rate=5.761428524014196E-4]:4.519639826201E-1)[&rate=5.761428524014196E-4]:1.190379660701E-1)[&rate=5.761428524014196E-4]:9.091068402972E-1)[&rate=5.761428524014196E-4]:5.086488200369E-3,(((141[&rate=5.761428524014196E-4]:2.544763835275E-1,(144[&rate=5.761428524014196E-4]:2.440331714521E-1,145[&rate=5.761428524014196E-4]:2.495126235071E-1)[&rate=5.761428524014196E-4]:7.703486048037E-3)[&rate=5.761428524014196E-4]:1.201203438471E-1,142[&rate=5.761428524014196E-4]:3.773364534022E-1)[&rate=5.761428524014196E-4]:1.201076489579E0,((((105[&rate=5.761428524014196E-4]:4.712434031626E-1,(110[&rate=5.761428524014196E-4]:4.804434064498E-1,113[&rate=5.761428524014196E-4]:4.859228585045E-1)[&rate=5.761428524014196E-4]:1.271780493195E-2)[&rate=5.761428524014196E-4]:2.386425033528E-1,((14[&rate=5.761428524014196E-4]:4.632150420214E-1,17[&rate=5.761428524014196E-4]:5.01571206405E-1)[&rate=5.761428524014196E-4]:2.26139995456E-1,117[&rate=5.761428524014196E-4]:6.92094763505E-1)[&rate=5.761428524014196E-4]:4.792812931183E-2)[&rate=5.761428524014196E-4]:4.706400605178E-2,(9[&rate=5.761428524014196E-4]:7.134553860551E-1,(4[&rate=5.761428524014196E-4]:7.548032917513E-2,30[&rate=5.761428524014196E-4]:2.480830689011E-1)[&rate=5.761428524014196E-4]:5.886599883869E-1)[&rate=5.761428524014196E-4]:6.267260870383E-2)[&rate=5.761428524014196E-4]:1.758100936655E-1,(((148[&rate=5.761428524014196E-4]:4.324680846077E-1,143[&rate=5.761428524014196E-4]:4.297283585804E-1)[&rate=5.761428524014196E-4]:3.466406233592E-1,((104[&rate=5.761428524014196E-4]:5.139185649839E-1,((111[&rate=5.761428524014196E-4]:1.160665804672E-1,139[&rate=5.761428524014196E-4]:2.914090462206E-1)[&rate=5.761428524014196E-4]:4.870987158943E-3,106[&rate=5.761428524014196E-4]:1.044992114618E-1)[&rate=5.761428524014196E-4]:4.094193535221E-1)[&rate=5.761428524014196E-4]:2.087814811089E-1,116[&rate=5.761428524014196E-4]:6.6242607349E-1)[&rate=5.761428524014196E-4]:7.832647009321E-2)[&rate=5.761428524014196E-4]:1.048265851189E-1,(((109[&rate=5.761428524014196E-4]:5.381591658742E-1,(112[&rate=5.761428524014196E-4]:3.712316713383E-1,114[&rate=5.761428524014196E-4]:2.890398905165E-1)[&rate=5.761428524014196E-4]:1.696672205633E-1)[&rate=5.761428524014196E-4]:6.879457706133E-2,(108[&rate=5.761428524014196E-4]:4.631029617837E-1,107[&rate=5.761428524014196E-4]:4.65842687811E-1)[&rate=5.761428524014196E-4]:1.219329729328E-1)[&rate=5.761428524014196E-4]:1.139406257905E-1,((13[&rate=5.761428524014196E-4]:4.990833466216E-1,19[&rate=5.761428524014196E-4]:5.374395110053E-1)[&rate=5.761428524014196E-4]:1.863133421124E-1,115[&rate=5.761428524014196E-4]:6.032049079121E-1)[&rate=5.761428524014196E-4]:3.823740601944E-2)[&rate=5.761428524014196E-4]:2.041368147706E-1)[&rate=5.761428524014196E-4]:3.238635698244E-2)[&rate=5.761428524014196E-4]:4.456529367484E-1)[&rate=5.761428524014196E-4]:2.672745165799E-3)[&rate=5.761428524014196E-4]:1.431617697197E-1,(((89[&rate=5.761428524014196E-4]:1.748529054446E-1,88[&rate=5.761428524014196E-4]:1.611542753076E-1)[&rate=5.761428524014196E-4]:7.852890637594E-1,(((91[&rate=5.761428524014196E-4]:9.679345399357E-2,90[&rate=5.761428524014196E-4]:9.679345399357E-2)[&rate=5.761428524014196E-4]:1.072352602293E-1,92[&rate=5.761428524014196E-4]:2.040287142229E-1)[&rate=5.761428524014196E-4]:8.323481334413E-2,(87[&rate=5.761428524014196E-4]:2.215251110119E-1,((86[&rate=5.761428524014196E-4]:1.661959438988E-1,((85[&rate=5.761428524014196E-4]:9.667882493172E-2,93[&rate=5.761428524014196E-4]:1.103774550687E-1)[&rate=5.761428524014196E-4]:2.059602588088E-2,84[&rate=5.761428524014196E-4]:1.172748508126E-1)[&rate=5.761428524014196E-4]:4.892109308623E-2)[&rate=5.761428524014196E-4]:2.283723590984E-2,83[&rate=5.761428524014196E-4]:1.890331798087E-1)[&rate=5.761428524014196E-4]:3.249193120321E-2)[&rate=5.761428524014196E-4]:5.203978641814E-2)[&rate=5.761428524014196E-4]:6.72878441637E-1)[&rate=5.761428524014196E-4]:4.528376707656E-1,((15[&rate=5.761428524014196E-4]:5.115620077204E-1,10[&rate=5.761428524014196E-4]:4.732058433369E-1)[&rate=5.761428524014196E-4]:2.322555100982E-1,((3[&rate=5.761428524014196E-4]:2.997116099454E-1,18[&rate=5.761428524014196E-4]:4.14780103096E-1)[&rate=5.761428524014196E-4]:2.073498999411E-1,6[&rate=5.761428524014196E-4]:5.59116304407E-1)[&rate=5.761428524014196E-4]:1.299066928637E-1)[&rate=5.761428524014196E-4]:2.225867796853E-1)[&rate=5.761428524014196E-4]:6.15377406938E-1)[&rate=5.761428524014196E-4]:6.009719391731E-1,101[&rate=5.761428524014196E-4]:1.073164602519E0)[&rate=5.761428524014196E-4]:2.134814325945E-1)[&rate=5.761428524014196E-4]:1.290105027762E-1)[&rate=5.761428524014196E-4]:1.575139703103E-2)[&rate=5.761428524014196E-4]:1.356493174877E-2)[&rate=5.761428524014196E-4]:1.419758385492E-2)[&rate=5.761428524014196E-4]:2.323165043278E-2,16[&rate=5.761428524014196E-4]:2.594730868081E0)[&rate=5.761428524014196E-4]:1.36997715423E-1,((((100[&rate=5.761428524014196E-4]:2.452914540636E-1,94[&rate=5.761428524014196E-4]:2.452914540636E-1)[&rate=5.761428524014196E-4]:7.831400678847E-2,95[&rate=5.761428524014196E-4]:4.083049144041E-1)[&rate=5.761428524014196E-4]:2.381984494317E-1,(99[&rate=5.761428524014196E-4]:4.01508920915E-1,96[&rate=5.761428524014196E-4]:3.659897952321E-1)[&rate=5.761428524014196E-4]:2.559234046693E-1)[&rate=5.761428524014196E-4]:4.599750644827E-2,98[&rate=5.761428524014196E-4]:6.815719085353E-1)[&rate=5.761428524014196E-4]:9.307904939739E-2)[&rate=5.761428524014196E-4]:1.813434581639E-1)[&rate=5.761428524014196E-4]:5.113857204466E-1,((121[&rate=5.761428524014196E-4]:1.985576756353E0,127[&rate=5.761428524014196E-4]:2.426672646764E0)[&rate=5.761428524014196E-4]:3.429069466229E-1,((36[&rate=5.761428524014196E-4]:1.176356489871E-1,35[&rate=5.761428524014196E-4]:7.106030652136E-2)[&rate=5.761428524014196E-4]:3.763435998227E-2,(((((((48[&rate=5.761428524014196E-4]:2.807712321071E-1,(41[&rate=5.761428524014196E-4]:1.841514054439E-1,42[&rate=5.761428524014196E-4]:1.896158863182E-1)[&rate=5.761428524014196E-4]:5.290397966865E-2)[&rate=5.761428524014196E-4]:1.802485271992E-1,43[&rate=5.761428524014196E-4]:4.719487210547E-1)[&rate=5.761428524014196E-4]:5.869193896177E-2,46[&rate=5.761428524014196E-4]:5.306406600165E-1)[&rate=5.761428524014196E-4]:8.101161679351E-2,(49[&rate=5.761428524014196E-4]:5.553683785341E-1,((51[&rate=5.761428524014196E-4]:4.986631046409E-1,(47[&rate=5.761428524014196E-4]:3.531050558752E-1,44[&rate=5.761428524014196E-4]:3.476405750009E-1)[&rate=5.761428524014196E-4]:1.728804531372E-1)[&rate=5.761428524014196E-4]:4.850684895187E-3,50[&rate=5.761428524014196E-4]:4.980493086619E-1)[&rate=5.761428524014196E-4]:5.731906987221E-2)[&rate=5.761428524014196E-4]:2.349701303019E-2)[&rate=5.761428524014196E-4]:1.012523467711E-1,45[&rate=5.761428524014196E-4]:7.047079022697E-1)[&rate=5.761428524014196E-4]:7.591673196543E-2,(((118[&rate=5.761428524014196E-4]:7.288656255667E-1,69[&rate=5.761428524014196E-4]:7.398245296763E-1)[&rate=5.761428524014196E-4]:9.685869569055E-2,(131[&rate=5.761428524014196E-4]:4.004557569348E-1,((132[&rate=5.761428524014196E-4]:2.468343428538E-2,129[&rate=5.761428524014196E-4]:2.194370825802E-2)[&rate=5.761428524014196E-4]:1.640746785664E-1,130[&rate=5.761428524014196E-4]:1.860183868245E-1)[&rate=5.761428524014196E-4]:2.11697644083E-1)[&rate=5.761428524014196E-4]:2.910219889799E-1)[&rate=5.761428524014196E-4]:7.01295427203E-1,(((64[&rate=5.761428524014196E-4]:3.936831254419E-1,(60[&rate=5.761428524014196E-4]:2.156098107425E-1,62[&rate=5.761428524014196E-4]:4.073906326602E-1)[&rate=5.761428524014196E-4]:2.738838319272E-2)[&rate=5.761428524014196E-4]:1.08015660857E-1,65[&rate=5.761428524014196E-4]:3.510138547922E-1)[&rate=5.761428524014196E-4]:1.711788582997E-1,(63[&rate=5.761428524014196E-4]:2.361631348469E-3,61[&rate=5.761428524014196E-4]:4.345752175951E-2)[&rate=5.761428524014196E-4]:6.705160132501E-1)[&rate=5.761428524014196E-4]:8.130462134506E-1)[&rate=5.761428524014196E-4]:1.667271254635E-1)[&rate=5.761428524014196E-4]:3.726119556224E-2,128[&rate=5.761428524014196E-4]:1.591282042089E0)[&rate=5.761428524014196E-4]:4.617974770259E-2)[&rate=5.761428524014196E-4]:9.376163921252E-2)[&rate=5.761428524014196E-4]:4.658370728362E-1)[&rate=5.761428524014196E-4]:8.123452530206E-2)[&rate=5.761428524014196E-4]:1.648199385201E-1)[&rate=5.761428524014196E-4]:1.111995719922E-1,33[&rate=5.761428524014196E-4]:1.460953595722E-1);
tree STATE_32580000 [&joint=-20982.93658722213,lnP=-20982.93658722213] = [&R] ((((((38[&rate=5.783372430369846E-4]:7.940833938225E-1,(146[&rate=5.783372430369846E-4]:9.423167837897E-1,((98[&rate=5.783372430369846E-4]:6.603025465718E-1,((96[&rate=5.783372430369846E-4]:5.529225827065E-1,99[&rate=5.783372430369846E-4]:5.884417083894E-1)[&rate=5.783372430369846E-4]:8.268386586323E-2,(95[&rate=5.783372430369846E-4]:5.578256629212E-1,(100[&rate=5.783372430369846E-4]:3.419304643895E-1,94[&rate=5.783372430369846E-4]:3.419304643895E-1)[&rate=5.783372430369846E-4]:1.311957449797E-1)[&rate=5.783372430369846E-4]:1.023709495829E-1)[&rate=5.783372430369846E-4]:1.103489581638E-2)[&rate=5.783372430369846E-4]:9.787188527638E-2,(((39[&rate=5.783372430369846E-4]:4.295761394277E-1,97[&rate=5.783372430369846E-4]:3.585378880615E-1)[&rate=5.783372430369846E-4]:7.139473613962E-2,((40[&rate=5.783372430369846E-4]:4.490441997096E-1,((((((((4[&rate=5.783372430369846E-4]:1.602981981032E-1,30[&rate=5.783372430369846E-4]:3.329009378292E-1)[&rate=5.783372430369846E-4]:2.235674787411E-1,9[&rate=5.783372430369846E-4]:4.331807453375E-1)[&rate=5.783372430369846E-4]:4.066910880027E-1,((14[&rate=5.783372430369846E-4]:3.440491111863E-1,17[&rate=5.783372430369846E-4]:3.8240527557E-1)[&rate=5.783372430369846E-4]:4.95164949717E-1,((110[&rate=5.783372430369846E-4]:6.973935271732E-1,(105[&rate=5.783372430369846E-4]:5.136364097878E-1,117[&rate=5.783372430369846E-4]:5.437733960892E-1)[&rate=5.783372430369846E-4]:1.618393091663E-1)[&rate=5.783372430369846E-4]:1.494203487665E-2,113[&rate=5.783372430369846E-4]:7.178150141045E-1)[&rate=5.783372430369846E-4]:1.213990467988E-1)[&rate=5.783372430369846E-4]:8.876950518962E-3)[&rate=5.783372430369846E-4]:1.850226193861E-1,((116[&rate=5.783372430369846E-4]:7.193047330823E-1,((148[&rate=5.783372430369846E-4]:2.241953472992E-1,143[&rate=5.783372430369846E-4]:2.214556212719E-1)[&rate=5.783372430369846E-4]:4.380835362176E-1,((111[&rate=5.783372430369846E-4]:1.911665634906E-1,(139[&rate=5.783372430369846E-4]:2.990339842463E-1,104[&rate=5.783372430369846E-4]:1.072531623286E-1)[&rate=5.783372430369846E-4]:6.747504499771E-2)[&rate=5.783372430369846E-4]:3.62428180835E-2,106[&rate=5.783372430369846E-4]:2.109710254098E-1)[&rate=5.783372430369846E-4]:4.732256663261E-1)[&rate=5.783372430369846E-4]:9.538201394921E-2)[&rate=5.783372430369846E-4]:1.091651316316E-1,(((107[&rate=5.783372430369846E-4]:4.039426349032E-1,108[&rate=5.783372430369846E-4]:4.012029088759E-1)[&rate=5.783372430369846E-4]:1.33062157861E-1,(109[&rate=5.783372430369846E-4]:4.053760758772E-1,(114[&rate=5.783372430369846E-4]:2.371180684235E-1,112[&rate=5.783372430369846E-4]:3.193098492453E-1)[&rate=5.783372430369846E-4]:8.880595265926E-2)[&rate=5.783372430369846E-4]:1.508067990787E-1)[&rate=5.783372430369846E-4]:1.988037443812E-1,((13[&rate=5.783372430369846E-4]:1.268248989929E-1,19[&rate=5.783372430369846E-4]:1.651810633766E-1)[&rate=5.783372430369846E-4]:2.203563386088E-1,115[&rate=5.783372430369846E-4]:2.649894567798E-1)[&rate=5.783372430369846E-4]:4.105451077629E-1)[&rate=5.783372430369846E-4]:1.529353001713E-1)[&rate=5.783372430369846E-4]:1.224519852726E-1)[&rate=5.783372430369846E-4]:4.229153100128E-1,(((145[&rate=5.783372430369846E-4]:2.022352846909E-1,(144[&rate=5.783372430369846E-4]:1.716610571778E-1,141[&rate=5.783372430369846E-4]:1.744007832052E-1)[&rate=5.783372430369846E-4]:2.509477545819E-2)[&rate=5.783372430369846E-4]:3.904550542081E-1,142[&rate=5.783372430369846E-4]:5.92690338899E-1)[&rate=5.783372430369846E-4]:1.000605783483E0,((102[&rate=5.783372430369846E-4]:4.455740146173E-2,((140[&rate=5.783372430369846E-4]:4.099590092747E-1,11[&rate=5.783372430369846E-4]:4.291370914664E-1)[&rate=5.783372430369846E-4]:3.691394056999E-1,(23[&rate=5.783372430369846E-4]:7.482119358361E-1,(20[&rate=5.783372430369846E-4]:5.124721243761E-1,25[&rate=5.783372430369846E-4]:5.316502065678E-1)[&rate=5.783372430369846E-4]:2.275206333779E-1)[&rate=5.783372430369846E-4]:1.349960681795E-1)[&rate=5.783372430369846E-4]:3.120343289529E-1)[&rate=5.783372430369846E-4]:1.884031449193E-1,((1[&rate=5.783372430369846E-4]:1.394786946848E-1,(28[&rate=5.783372430369846E-4]:8.149340738732E-1,21[&rate=5.783372430369846E-4]:7.902765396267E-1)[&rate=5.783372430369846E-4]:1.108459906746E-1)[&rate=5.783372430369846E-4]:1.464577841377E-1,24[&rate=5.783372430369846E-4]:1.066758396631E0)[&rate=5.783372430369846E-4]:3.278459853667E-1)[&rate=5.783372430369846E-4]:1.137602335349E-1)[&rate=5.783372430369846E-4]:3.533555816575E-2)[&rate=5.783372430369846E-4]:1.630591614421E-1,(((87[&rate=5.783372430369846E-4]:2.721583538451E-1,(89[&rate=5.783372430369846E-4]:1.532678348127E-1,88[&rate=5.783372430369846E-4]:1.395692046756E-1)[&rate=5.783372430369846E-4]:1.325891491695E-1)[&rate=5.783372430369846E-4]:2.660342236011E-3,(((91[&rate=5.783372430369846E-4]:4.289429002995E-2,90[&rate=5.783372430369846E-4]:4.289429002995E-2)[&rate=5.783372430369846E-4]:2.630265256039E-2,92[&rate=5.783372430369846E-4]:6.919694259034E-2)[&rate=5.783372430369846E-4]:2.173473592373E-1,(85[&rate=5.783372430369846E-4]:1.678983520428E-1,((93[&rate=5.783372430369846E-4]:1.549126871701E-2,84[&rate=5.783372430369846E-4]:1.792638579994E-3)[&rate=5.783372430369846E-4]:4.820638306636E-2,(86[&rate=5.783372430369846E-4]:2.307633959449E-2,83[&rate=5.783372430369846E-4]:2.307633959449E-2)[&rate=5.783372430369846E-4]:2.692268205186E-2)[&rate=5.783372430369846E-4]:1.178993303964E-1)[&rate=5.783372430369846E-4]:1.049473196478E-1)[&rate=5.783372430369846E-4]:1.973024390476E-3)[&rate=5.783372430369846E-4]:1.109670959084E0,((6[&rate=5.783372430369846E-4]:6.656702613767E-1,(15[&rate=5.783372430369846E-4]:2.949616628543E-1,10[&rate=5.783372430369846E-4]:2.566054984708E-1)[&rate=5.783372430369846E-4]:4.255031190702E-1)[&rate=5.783372430369846E-4]:9.655575285051E-2,(3[&rate=5.783372430369846E-4]:3.105582110624E-1,18[&rate=5.783372430369846E-4]:4.25626704213E-1)[&rate=5.783372430369846E-4]:3.996130086443E-1)[&rate=5.783372430369846E-4]:1.345924080612E-1)[&rate=5.783372430369846E-4]:6.976121457284E-1)[&rate=5.783372430369846E-4]:2.984704515858E-1,101[&rate=5.783372430369846E-4]:8.381064990545E-1)[&rate=5.783372430369846E-4]:4.87656964063E-1,((26[&rate=5.783372430369846E-4]:8.254927201197E-1,(7[&rate=5.783372430369846E-4]:9.852330802108E-2,8[&rate=5.783372430369846E-4]:9.852330802108E-2)[&rate=5.783372430369846E-4]:6.201200970301E-1)[&rate=5.783372430369846E-4]:1.630195988542E-1,(((22[&rate=5.783372430369846E-4]:2.581601026559E-1,27[&rate=5.783372430369846E-4]:2.745984588203E-1)[&rate=5.783372430369846E-4]:4.426736479559E-1,31[&rate=5.783372430369846E-4]:7.556282711598E-1)[&rate=5.783372430369846E-4]:1.328842304118E-4,2[&rate=5.783372430369846E-4]:5.283638951162E-1)[&rate=5.783372430369846E-4]:2.765867800221E-1)[&rate=5.783372430369846E-4]:1.504374431815E0)[&rate=5.783372430369846E-4]:9.64448955859E-2)[&rate=5.783372430369846E-4]:2.961440213473E-2,147[&rate=5.783372430369846E-4]:5.360356510247E-1)[&rate=5.783372430369846E-4]:2.231227372291E-2)[&rate=5.783372430369846E-4]:3.587358489036E-2,16[&rate=5.783372430369846E-4]:2.622337386575E0)[&rate=5.783372430369846E-4]:9.291467084422E-2)[&rate=5.783372430369846E-4]:1.923390732529E-1)[&rate=5.783372430369846E-4]:4.029120019681E-2)[&rate=5.783372430369846E-4]:5.704160919317E-1,((36[&rate=5.783372430369846E-4]:1.686185579391E-1,(((50[&rate=5.783372430369846E-4]:5.464068253687E-1,49[&rate=5.783372430369846E-4]:5.464068253687E-1)[&rate=5.783372430369846E-4]:6.064939522545E-2,(((43[&rate=5.783372430369846E-4]:5.103933390828E-1,46[&rate=5.783372430369846E-4]:5.103933390828E-1)[&rate=5.783372430369846E-4]:1.124851463172E-2,((48[&rate=5.783372430369846E-4]:2.8554736937E-1,41[&rate=5.783372430369846E-4]:2.418315223755E-1)[&rate=5.783372430369846E-4]:1.465278667442E-1,42[&rate=5.783372430369846E-4]:3.93823869994E-1)[&rate=5.783372430369846E-4]:7.863765585183E-2)[&rate=5.783372430369846E-4]:8.066379633789E-2,(51[&rate=5.783372430369846E-4]:5.591557634399E-1,(44[&rate=5.783372430369846E-4]:4.947668991093E-1,47[&rate=5.783372430369846E-4]:5.002313799835E-1)[&rate=5.783372430369846E-4]:8.624678782783E-2)[&rate=5.783372430369846E-4]:1.582748224109E-2)[&rate=5.783372430369846E-4]:3.753745578745E-2)[&rate=5.783372430369846E-4]:1.986475929023E-2,45[&rate=5.783372430369846E-4]:6.515111438187E-1)[&rate=5.783372430369846E-4]:2.259029826509E-1)[&rate=5.783372430369846E-4]:4.161961517015E-2,(((121[&rate=5.783372430369846E-4]:1.333897534068E0,127[&rate=5.783372430369846E-4]:1.774993424479E0)[&rate=5.783372430369846E-4]:7.615399452183E-1,((((131[&rate=5.783372430369846E-4]:1.036722367515E-1,130[&rate=5.783372430369846E-4]:1.009325107242E-1)[&rate=5.783372430369846E-4]:4.177099888109E-2,(132[&rate=5.783372430369846E-4]:9.362502192937E-2,129[&rate=5.783372430369846E-4]:9.088529590201E-2)[&rate=5.783372430369846E-4]:5.181821370326E-2)[&rate=5.783372430369846E-4]:5.10140341081E-1,(118[&rate=5.783372430369846E-4]:5.949786552515E-1,69[&rate=5.783372430369846E-4]:6.059375593612E-1)[&rate=5.783372430369846E-4]:1.948514968047E-1)[&rate=5.783372430369846E-4]:7.553262820632E-1,((((60[&rate=5.783372430369846E-4]:4.776268440303E-2,62[&rate=5.783372430369846E-4]:2.395435063208E-1)[&rate=5.783372430369846E-4]:1.170366758266E-1,(65[&rate=5.783372430369846E-4]:1.364322055813E-1,64[&rate=5.783372430369846E-4]:2.871171370881E-1)[&rate=5.783372430369846E-4]:2.836715464826E-2)[&rate=5.783372430369846E-4]:2.52561559688E-1,(63[&rate=5.783372430369846E-4]:5.394898020254E-2,61[&rate=5.783372430369846E-4]:9.504487061359E-2)[&rate=5.783372430369846E-4]:5.140968712218E-1)[&rate=5.783372430369846E-4]:6.891235332157E-1,128[&rate=5.783372430369846E-4]:1.158539247654E0)[&rate=5.783372430369846E-4]:2.468911590683E-1)[&rate=5.783372430369846E-4]:9.274679859146E-2)[&rate=5.783372430369846E-4]:6.149271933824E-2,35[&rate=5.783372430369846E-4]:3.090280136409E-2)[&rate=5.783372430369846E-4]:1.327600292794E-1)[&rate=5.783372430369846E-4]:5.984712085952E-1)[&rate=5.783372430369846E-4]:1.190253671022E-1,((((((58[&rate=5.783372430369846E-4]:3.742164542395E-1,(37[&rate=5.783372430369846E-4]:3.471343594841E-1,(57[&rate=5.783372430369846E-4]:4.718891689465E-2,54[&rate=5.783372430369846E-4]:6.2053103373E-3)[&rate=5.783372430369846E-4]:2.644263169063E-1)[&rate=5.783372430369846E-4]:4.620777781553E-2)[&rate=5.783372430369846E-4]:5.178339929242E-2,(56[&rate=5.783372430369846E-4]:3.533590464454E-1,55[&rate=5.783372430369846E-4]:3.533590464454E-1)[&rate=5.783372430369846E-4]:4.53184027148E-2)[&rate=5.783372430369846E-4]:3.429687852921E-2,59[&rate=5.783372430369846E-4]:4.41171049001E-1)[&rate=5.783372430369846E-4]:1.748789849436E-1,68[&rate=5.783372430369846E-4]:5.668697060757E-1)[&rate=5.783372430369846E-4]:5.949163754247E-1,(125[&rate=5.783372430369846E-4]:1.006081156981E0,((52[&rate=5.783372430369846E-4]:7.092047793834E-1,(103[&rate=5.783372430369846E-4]:5.874983961186E-1,(29[&rate=5.783372430369846E-4]:4.016665411414E-1,(12[&rate=5.783372430369846E-4]:1.713731813908E-1,5[&rate=5.783372430369846E-4]:1.330170170073E-1)[&rate=5.783372430369846E-4]:1.234440446822E-1)[&rate=5.783372430369846E-4]:4.18708567306E-1)[&rate=5.783372430369846E-4]:1.786000117826E0)[&rate=5.783372430369846E-4]:9.449075303584E-2,(53[&rate=5.783372430369846E-4]:6.654363394079E-1,((133[&rate=5.783372430369846E-4]:5.325239922383E-1,(134[&rate=5.783372430369846E-4]:4.669648555332E-1,137[&rate=5.783372430369846E-4]:5.381977322454E-1)[&rate=5.783372430369846E-4]:3.542215040397E-2)[&rate=5.783372430369846E-4]:8.670292347276E-1,((75[&rate=5.783372430369846E-4]:4.547759508694E-1,(76[&rate=5.783372430369846E-4]:3.601920388301E-1,(70[&rate=5.783372430369846E-4]:3.050261690322E-1,74[&rate=5.783372430369846E-4]:3.433823334156E-1)[&rate=5.783372430369846E-4]:1.680970541442E-2)[&rate=5.783372430369846E-4]:9.458391203938E-2)[&rate=5.783372430369846E-4]:2.813755040934E-1,((77[&rate=5.783372430369846E-4]:4.68708511395E-1,((82[&rate=5.783372430369846E-4]:2.46174007471E-1,((71[&rate=5.783372430369846E-4]:1.258289873147E-1,(78[&rate=5.783372430369846E-4]:5.124496090494E-2,72[&rate=5.783372430369846E-4]:2.932715268563E-2)[&rate=5.783372430369846E-4]:1.019812866838E-1)[&rate=5.783372430369846E-4]:3.459997987783E-2,79[&rate=5.783372430369846E-4]:1.878262274666E-1)[&rate=5.783372430369846E-4]:5.01286019224E-2)[&rate=5.783372430369846E-4]:1.002309168738E-1,(80[&rate=5.783372430369846E-4]:1.229777207524E-1,81[&rate=5.783372430369846E-4]:1.229777207524E-1)[&rate=5.783372430369846E-4]:2.069888474282E-1)[&rate=5.783372430369846E-4]:9.490632677611E-2)[&rate=5.783372430369846E-4]:2.661073709927E-2,73[&rate=5.783372430369846E-4]:5.00798700549E-1)[&rate=5.783372430369846E-4]:2.353527544139E-1)[&rate=5.783372430369846E-4]:6.27785333647E-1)[&rate=5.783372430369846E-4]:4.796260941019E-2)[&rate=5.783372430369846E-4]:1.300624717E-1)[&rate=5.783372430369846E-4]:4.209648595346E-1)[&rate=5.783372430369846E-4]:3.223715911859E-1)[&rate=5.783372430369846E-4]:1.513692167179E-1,((66[&rate=5.783372430369846E-4]:9.86437639312E-2,(126[&rate=5.783372430369846E-4]:7.049146052992E-1,(((138[&rate=5.783372430369846E-4]:2.85604009521E-1,136[&rate=5.783372430369846E-4]:1.540971602058E-1)[&rate=5.783372430369846E-4]:2.4929457618E-1,135[&rate=5.783372430369846E-4]:3.34898585701E-1)[&rate=5.783372430369846E-4]:2.471192288091E-1,(120[&rate=5.783372430369846E-4]:7.276744571215E-1,119[&rate=5.783372430369846E-4]:8.235648680804E-1)[&rate=5.783372430369846E-4]:1.063981519091E-1)[&rate=5.783372430369846E-4]:5.606541079535E-1)[&rate=5.783372430369846E-4]:6.40903348317E-1)[&rate=5.783372430369846E-4]:2.015104320941E-1,(((124[&rate=5.783372430369846E-4]:2.870924429019E-1,122[&rate=5.783372430369846E-4]:2.898246833391E-1)[&rate=5.783372430369846E-4]:1.909902857319E-1,123[&rate=5.783372430369846E-4]:4.80814969071E-1)[&rate=5.783372430369846E-4]:1.996997115868E-1,67[&rate=5.783372430369846E-4]:1.792421303171E-1)[&rate=5.783372430369846E-4]:1.209120657082E-1)[&rate=5.783372430369846E-4]:4.652804644207E-1)[&rate=5.783372430369846E-4]:1.157247458949E-1)[&rate=5.783372430369846E-4]:1.609838059509E-2,34[&rate=5.783372430369846E-4]:3.42440883059E-2)[&rate=5.783372430369846E-4]:3.254979985616E-2,32[&rate=5.783372430369846E-4]:4.487607994297E-2)[&rate=5.783372430369846E-4]:2.028249277382E-2,33[&rate=5.783372430369846E-4]:7.063802477151E-2);
tree STATE_32670000 [&joint=-20974.28959274387,lnP=-20974.28959274387] = [&R] ((32[&rate=5.007363198726051E-4]:5.239186623279E-3,33[&rate=5.007363198726051E-4]:1.071863867799E-2)[&rate=5.007363198726051E-4]:1.288292889431E-2,(((((57[&rate=5.007363198726051E-4]:5.326040555882E-1,(((58[&rate=5.007363198726051E-4]:2.400120604127E-1,37[&rate=5.007363198726051E-4]:2.591377434728E-1)[&rate=5.007363198726051E-4]:2.289136156823E-1,(56[&rate=5.007363198726051E-4]:3.903478826507E-1,55[&rate=5.007363198726051E-4]:3.903478826507E-1)[&rate=5.007363198726051E-4]:5.125538907257E-2)[&rate=5.007363198726051E-4]:7.158745638014E-4,(54[&rate=5.007363198726051E-4]:1.465839489583E-1,59[&rate=5.007363198726051E-4]:1.848353150785E-1)[&rate=5.007363198726051E-4]:2.656805525202E-1)[&rate=5.007363198726051E-4]:7.935594755234E-2)[&rate=5.007363198726051E-4]:3.263221741732E-1,68[&rate=5.007363198726051E-4]:8.070136614553E-1)[&rate=5.007363198726051E-4]:3.480089156941E-1,(125[&rate=5.007363198726051E-4]:9.483018619647E-1,((53[&rate=5.007363198726051E-4]:7.741362430724E-1,(((134[&rate=5.007363198726051E-4]:4.762194600206E-1,137[&rate=5.007363198726051E-4]:5.474523367328E-1)[&rate=5.007363198726051E-4]:1.481973617387E-1,133[&rate=5.007363198726051E-4]:6.545538080605E-1)[&rate=5.007363198726051E-4]:8.979574106065E-1,((75[&rate=5.007363198726051E-4]:5.324025083968E-1,(74[&rate=5.007363198726051E-4]:4.986649990248E-1,(76[&rate=5.007363198726051E-4]:4.869316605489E-1,70[&rate=5.007363198726051E-4]:4.485754961654E-1)[&rate=5.007363198726051E-4]:1.173333847593E-2)[&rate=5.007363198726051E-4]:3.373750937195E-2)[&rate=5.007363198726051E-4]:2.946432481316E-1,((73[&rate=5.007363198726051E-4]:4.693073037855E-1,(80[&rate=5.007363198726051E-4]:6.84422904862E-2,81[&rate=5.007363198726051E-4]:6.84422904862E-2)[&rate=5.007363198726051E-4]:3.515499448062E-1)[&rate=5.007363198726051E-4]:1.72903212108E-1,(((79[&rate=5.007363198726051E-4]:2.818882090017E-1,(78[&rate=5.007363198726051E-4]:2.472986405354E-2,72[&rate=5.007363198726051E-4]:2.812055834225E-3)[&rate=5.007363198726051E-4]:2.571583449482E-1)[&rate=5.007363198726051E-4]:1.03332280744E-1,82[&rate=5.007363198726051E-4]:3.934396678278E-1)[&rate=5.007363198726051E-4]:1.850957676785E-1,(77[&rate=5.007363198726051E-4]:4.923233073782E-1,71[&rate=5.007363198726051E-4]:4.293096087481E-1)[&rate=5.007363198726051E-4]:1.136093884021E-1)[&rate=5.007363198726051E-4]:3.079836805848E-2)[&rate=5.007363198726051E-4]:1.848352406349E-1)[&rate=5.007363198726051E-4]:6.898490237826E-1)[&rate=5.007363198726051E-4]:3.704521373513E-3)[&rate=5.007363198726051E-4]:8.645602690939E-2,((103[&rate=5.007363198726051E-4]:7.351013897067E-1,(29[&rate=5.007363198726051E-4]:6.300454251164E-1,(12[&rate=5.007363198726051E-4]:2.813927534645E-1,5[&rate=5.007363198726051E-4]:2.43036589081E-1)[&rate=5.007363198726051E-4]:2.418033565834E-1)[&rate=5.007363198726051E-4]:3.379326769191E-1)[&rate=5.007363198726051E-4]:1.588675034001E0,52[&rate=5.007363198726051E-4]:6.594826891469E-1)[&rate=5.007363198726051E-4]:2.093063021462E-1)[&rate=5.007363198726051E-4]:2.980921056441E-1)[&rate=5.007363198726051E-4]:3.733873818515E-1)[&rate=5.007363198726051E-4]:1.871710837873E-1,(((38[&rate=5.007363198726051E-4]:6.80094565117E-1,((16[&rate=5.007363198726051E-4]:2.683444088657E0,((((94[&rate=5.007363198726051E-4]:2.272760900513E-1,100[&rate=5.007363198726051E-4]:2.272760900513E-1)[&rate=5.007363198726051E-4]:9.855205470508E-2,95[&rate=5.007363198726051E-4]:4.105275983084E-1)[&rate=5.007363198726051E-4]:2.769348948811E-1,((96[&rate=5.007363198726051E-4]:5.489904745918E-1,99[&rate=5.007363198726051E-4]:5.845096002746E-1)[&rate=5.007363198726051E-4]:1.082575080969E-1,(98[&rate=5.007363198726051E-4]:6.032916321585E-1,(((((((145[&rate=5.007363198726051E-4]:6.538276226395E-2,141[&rate=5.007363198726051E-4]:6.264303623636E-2)[&rate=5.007363198726051E-4]:4.049686280234E-1,144[&rate=5.007363198726051E-4]:4.648719382324E-1)[&rate=5.007363198726051E-4]:1.709889554453E-2,142[&rate=5.007363198726051E-4]:4.874502858319E-1)[&rate=5.007363198726051E-4]:1.059123377085E0,(((((4[&rate=5.007363198726051E-4]:2.491363393049E-1,30[&rate=5.007363198726051E-4]:4.217390790309E-1)[&rate=5.007363198726051E-4]:6.318875771369E-1,((14[&rate=5.007363198726051E-4]:3.429782624331E-1,17[&rate=5.007363198726051E-4]:3.813344268168E-1)[&rate=5.007363198726051E-4]:9.250119696284E-2,9[&rate=5.007363198726051E-4]:4.272602813138E-1)[&rate=5.007363198726051E-4]:5.030787036211E-1)[&rate=5.007363198726051E-4]:9.512548374565E-2,(((105[&rate=5.007363198726051E-4]:4.473776923651E-1,113[&rate=5.007363198726051E-4]:4.747749526389E-1)[&rate=5.007363198726051E-4]:6.130811426109E-3,117[&rate=5.007363198726051E-4]:4.836454900926E-1)[&rate=5.007363198726051E-4]:4.731550128642E-1,110[&rate=5.007363198726051E-4]:9.485813248745E-1)[&rate=5.007363198726051E-4]:7.962286983346E-2)[&rate=5.007363198726051E-4]:2.049484439258E-1,((((13[&rate=5.007363198726051E-4]:2.950324531148E-1,19[&rate=5.007363198726051E-4]:3.333886174984E-1)[&rate=5.007363198726051E-4]:1.652310799253E-1,115[&rate=5.007363198726051E-4]:3.780717522182E-1)[&rate=5.007363198726051E-4]:2.686620000477E-1,(107[&rate=5.007363198726051E-4]:3.571222384916E-1,((109[&rate=5.007363198726051E-4]:2.955246785206E-1,(114[&rate=5.007363198726051E-4]:1.771529917859E-1,112[&rate=5.007363198726051E-4]:2.593447726078E-1)[&rate=5.007363198726051E-4]:3.891963194014E-2)[&rate=5.007363198726051E-4]:4.393168342649E-2,108[&rate=5.007363198726051E-4]:3.17538553728E-1)[&rate=5.007363198726051E-4]:3.684395873625E-2)[&rate=5.007363198726051E-4]:3.498854863772E-1)[&rate=5.007363198726051E-4]:1.139996150543E-1,(((139[&rate=5.007363198726051E-4]:6.434432948484E-1,104[&rate=5.007363198726051E-4]:4.516624729307E-1)[&rate=5.007363198726051E-4]:2.694944948111E-4,(111[&rate=5.007363198726051E-4]:2.242233778915E-2,106[&rate=5.007363198726051E-4]:5.983981624777E-3)[&rate=5.007363198726051E-4]:4.459479858007E-1)[&rate=5.007363198726051E-4]:3.239896533801E-1,(116[&rate=5.007363198726051E-4]:6.162862611861E-1,(148[&rate=5.007363198726051E-4]:4.141669419522E-1,143[&rate=5.007363198726051E-4]:4.114272159248E-1)[&rate=5.007363198726051E-4]:2.404754836176E-1)[&rate=5.007363198726051E-4]:9.936138701677E-2)[&rate=5.007363198726051E-4]:4.508571911745E-2)[&rate=5.007363198726051E-4]:3.957069425463E-1)[&rate=5.007363198726051E-4]:1.087339038611E-1,((24[&rate=5.007363198726051E-4]:9.898784961169E-1,((28[&rate=5.007363198726051E-4]:6.972323751333E-1,21[&rate=5.007363198726051E-4]:6.725748408869E-1)[&rate=5.007363198726051E-4]:1.808440921313E-1,1[&rate=5.007363198726051E-4]:9.177509740164E-2)[&rate=5.007363198726051E-4]:1.17281480907E-1)[&rate=5.007363198726051E-4]:3.699299893832E-1,(((140[&rate=5.007363198726051E-4]:6.854707324464E-1,11[&rate=5.007363198726051E-4]:7.046488146382E-1)[&rate=5.007363198726051E-4]:9.686897430581E-2,(23[&rate=5.007363198726051E-4]:4.579376474459E-1,(20[&rate=5.007363198726051E-4]:3.97677799364E-1,25[&rate=5.007363198726051E-4]:4.168558815557E-1)[&rate=5.007363198726051E-4]:5.204066999979E-2)[&rate=5.007363198726051E-4]:4.285116483473E-1)[&rate=5.007363198726051E-4]:3.994425065364E-1,102[&rate=5.007363198726051E-4]:1.352068708229E-1)[&rate=5.007363198726051E-4]:6.295777906089E-2)[&rate=5.007363198726051E-4]:7.522874192615E-2)[&rate=5.007363198726051E-4]:2.66049286415E-2)[&rate=5.007363198726051E-4]:1.140697212126E-1,((6[&rate=5.007363198726051E-4]:6.024600229535E-1,(3[&rate=5.007363198726051E-4]:4.33530176911E-1,18[&rate=5.007363198726051E-4]:5.485986700616E-1)[&rate=5.007363198726051E-4]:1.168750515221E-1)[&rate=5.007363198726051E-4]:1.308171443576E-1,(15[&rate=5.007363198726051E-4]:4.920450187965E-1,10[&rate=5.007363198726051E-4]:4.536888544131E-1)[&rate=5.007363198726051E-4]:2.960266690624E-1)[&rate=5.007363198726051E-4]:7.30105942846E-1)[&rate=5.007363198726051E-4]:2.061534112855E-2,(((((91[&rate=5.007363198726051E-4]:6.502366807404E-2,90[&rate=5.007363198726051E-4]:6.502366807404E-2)[&rate=5.007363198726051E-4]:8.807587324742E-2,92[&rate=5.007363198726051E-4]:1.530995413215E-1)[&rate=5.007363198726051E-4]:5.345939648274E-2,87[&rate=5.007363198726051E-4]:1.928603076672E-1)[&rate=5.007363198726051E-4]:1.219506980235E-2,(83[&rate=5.007363198726051E-4]:1.052449252404E-1,((93[&rate=5.007363198726051E-4]:1.097946638455E-1,(85[&rate=5.007363198726051E-4]:9.288679489555E-2,84[&rate=5.007363198726051E-4]:9.288679489555E-2)[&rate=5.007363198726051E-4]:3.209238812907E-3)[&rate=5.007363198726051E-4]:4.561763540172E-3,86[&rate=5.007363198726051E-4]:1.006577972486E-1)[&rate=5.007363198726051E-4]:4.587127991731E-3)[&rate=5.007363198726051E-4]:9.981045222918E-2)[&rate=5.007363198726051E-4]:5.334416319954E-1,(89[&rate=5.007363198726051E-4]:8.016749804938E-2,88[&rate=5.007363198726051E-4]:6.646886791236E-2)[&rate=5.007363198726051E-4]:6.720281415526E-1)[&rate=5.007363198726051E-4]:1.233172674697E0)[&rate=5.007363198726051E-4]:3.762034698225E-1,101[&rate=5.007363198726051E-4]:8.054074005601E-1)[&rate=5.007363198726051E-4]:6.426330900459E-1)[&rate=5.007363198726051E-4]:6.761755271578E-2)[&rate=5.007363198726051E-4]:5.624346566499E-3)[&rate=5.007363198726051E-4]:4.203073228333E-2,((146[&rate=5.007363198726051E-4]:5.983438041759E-1,(((31[&rate=5.007363198726051E-4]:7.834752742898E-1,2[&rate=5.007363198726051E-4]:5.560780140157E-1)[&rate=5.007363198726051E-4]:9.293109351935E-2,(22[&rate=5.007363198726051E-4]:2.862320623649E-1,27[&rate=5.007363198726051E-4]:3.026704185293E-1)[&rate=5.007363198726051E-4]:5.353797848961E-1)[&rate=5.007363198726051E-4]:1.735135578136E-1,(26[&rate=5.007363198726051E-4]:8.594455402865E-1,(7[&rate=5.007363198726051E-4]:1.610041153375E-1,8[&rate=5.007363198726051E-4]:1.610041153375E-1)[&rate=5.007363198726051E-4]:5.915921098804E-1)[&rate=5.007363198726051E-4]:1.466387688978E-1)[&rate=5.007363198726051E-4]:1.612328362422E0)[&rate=5.007363198726051E-4]:1.038253432459E-1,(40[&rate=5.007363198726051E-4]:5.765258784704E-1,(97[&rate=5.007363198726051E-4]:4.939098906969E-1,39[&rate=5.007363198726051E-4]:5.649481420631E-1)[&rate=5.007363198726051E-4]:1.15777364073E-2)[&rate=5.007363198726051E-4]:5.424689716451E-3)[&rate=5.007363198726051E-4]:8.198394991025E-3)[&rate=5.007363198726051E-4]:7.802199361839E-3)[&rate=5.007363198726051E-4]:6.027155605364E-2,147[&rate=5.007363198726051E-4]:7.155997677736E-1)[&rate=5.007363198726051E-4]:9.017785745272E-2)[&rate=5.007363198726051E-4]:6.545673104115E-1,((121[&rate=5.007363198726051E-4]:2.400332305626E0,36[&rate=5.007363198726051E-4]:3.208802508319E-1)[&rate=5.007363198726051E-4]:2.365394078083E-1,((((((62[&rate=5.007363198726051E-4]:4.247495900877E-1,((64[&rate=5.007363198726051E-4]:1.844184070478E-1,60[&rate=5.007363198726051E-4]:3.37334755411E-2)[&rate=5.007363198726051E-4]:1.24237058607E-1,65[&rate=5.007363198726051E-4]:1.579705341481E-1)[&rate=5.007363198726051E-4]:7.499823402194E-2)[&rate=5.007363198726051E-4]:2.241650930973E-1,(63[&rate=5.007363198726051E-4]:2.415210175709E-1,61[&rate=5.007363198726051E-4]:2.826169079819E-1)[&rate=5.007363198726051E-4]:3.662977752031E-1)[&rate=5.007363198726051E-4]:8.469386613538E-1,(118[&rate=5.007363198726051E-4]:1.323361985973E0,(((132[&rate=5.007363198726051E-4]:3.02138722285E-1,(131[&rate=5.007363198726051E-4]:1.620101968549E-1,130[&rate=5.007363198726051E-4]:1.592704708275E-1)[&rate=5.007363198726051E-4]:1.401285254302E-1)[&rate=5.007363198726051E-4]:3.985899877411E-3,129[&rate=5.007363198726051E-4]:3.033848961351E-1)[&rate=5.007363198726051E-4]:7.698805068919E-1,69[&rate=5.007363198726051E-4]:1.221210608507E0)[&rate=5.007363198726051E-4]:1.131102815763E-1)[&rate=5.007363198726051E-4]:1.724913585655E-1)[&rate=5.007363198726051E-4]:2.534126962128E-1,128[&rate=5.007363198726051E-4]:1.609540013354E0)[&rate=5.007363198726051E-4]:1.289482289757E-1,(((46[&rate=5.007363198726051E-4]:6.254962454637E-1,(48[&rate=5.007363198726051E-4]:3.839755064696E-1,(42[&rate=5.007363198726051E-4]:2.416724255862E-1,41[&rate=5.007363198726051E-4]:2.36207944712E-1)[&rate=5.007363198726051E-4]:1.040517147632E-1)[&rate=5.007363198726051E-4]:2.305917772456E-1)[&rate=5.007363198726051E-4]:3.733073250259E-2,43[&rate=5.007363198726051E-4]:6.628269779663E-1)[&rate=5.007363198726051E-4]:7.535018004319E-2,((44[&rate=5.007363198726051E-4]:7.044304487564E-1,(45[&rate=5.007363198726051E-4]:6.171451444839E-1,(50[&rate=5.007363198726051E-4]:3.166950876112E-1,49[&rate=5.007363198726051E-4]:3.166950876112E-1)[&rate=5.007363198726051E-4]:2.758598929384E-1)[&rate=5.007363198726051E-4]:8.455306383536E-2)[&rate=5.007363198726051E-4]:2.171490365835E-2,(51[&rate=5.007363198726051E-4]:6.726262161348E-1,47[&rate=5.007363198726051E-4]:6.999486205063E-1)[&rate=5.007363198726051E-4]:3.166121278275E-2)[&rate=5.007363198726051E-4]:6.567324720507E-3)[&rate=5.007363198726051E-4]:2.351115933405E-1)[&rate=5.007363198726051E-4]:2.000545986E-1,(127[&rate=5.007363198726051E-4]:2.798092595682E0,35[&rate=5.007363198726051E-4]:2.309693080113E-1)[&rate=5.007363198726051E-4]:1.788064096311E-1)[&rate=5.007363198726051E-4]:1.010685985321E-1)[&rate=5.007363198726051E-4]:2.214521128385E-1)[&rate=5.007363198726051E-4]:4.167963881316E-2,((((123[&rate=5.007363198726051E-4]:1.856211875617E-1,124[&rate=5.007363198726051E-4]:1.828889471245E-1)[&rate=5.007363198726051E-4]:2.53644631863E-1,122[&rate=5.007363198726051E-4]:4.392658194247E-1)[&rate=5.007363198726051E-4]:3.212295554491E-1,67[&rate=5.007363198726051E-4]:2.592228245331E-1)[&rate=5.007363198726051E-4]:1.779289544772E-1,(66[&rate=5.007363198726051E-4]:2.239968132314E-1,((126[&rate=5.007363198726051E-4]:1.214687449198E0,(((138[&rate=5.007363198726051E-4]:1.562776154061E-1,136[&rate=5.007363198726051E-4]:2.477076609094E-2)[&rate=5.007363198726051E-4]:7.49289289978E-1,135[&rate=5.007363198726051E-4]:7.055669053841E-1)[&rate=5.007363198726051E-4]:9.065189330408E-1,120[&rate=5.007363198726051E-4]:1.864140632945E0)[&rate=5.007363198726051E-4]:4.035892793701E-2)[&rate=5.007363198726051E-4]:2.284525210723E-2,119[&rate=5.007363198726051E-4]:2.023235223949E0)[&rate=5.007363198726051E-4]:2.336383016116E-1)[&rate=5.007363198726051E-4]:2.131549657789E-1)[&rate=5.007363198726051E-4]:3.368242888158E-1)[&rate=5.007363198726051E-4]:2.049695533827E-2)[&rate=5.007363198726051E-4]:7.70724274939E-2,34[&rate=5.007363198726051E-4]:8.531752028206E-3)[&rate=5.007363198726051E-4]:3.150817170847E-2);
tree STATE_32760000 [&joint=-20981.027401117968,lnP=-20981.027401117968] = [&R] ((((((38[&rate=5.203745171495052E-4]:9.43256349091E-1,((((((22[&rate=5.203745171495052E-4]:4.478921088887E-1,27[&rate=5.203745171495052E-4]:4.643304650531E-1)[&rate=5.203745171495052E-4]:5.362944194823E-1,(2[&rate=5.203745171495052E-4]:5.373411979397E-1,31[&rate=5.203745171495052E-4]:7.647384582138E-1)[&rate=5.203745171495052E-4]:2.742425907053E-1)[&rate=5.203745171495052E-4]:4.747135835897E-2,(26[&rate=5.203745171495052E-4]:7.937525031989E-1,(7[&rate=5.203745171495052E-4]:3.435791410746E-1,8[&rate=5.203745171495052E-4]:3.435791410746E-1)[&rate=5.203745171495052E-4]:3.433240470557E-1)[&rate=5.203745171495052E-4]:2.488642876408E-1)[&rate=5.203745171495052E-4]:1.783774772022E0,(((((18[&rate=5.203745171495052E-4]:6.613057884297E-1,3[&rate=5.203745171495052E-4]:5.462372952791E-1)[&rate=5.203745171495052E-4]:2.600968992091E-1,(6[&rate=5.203745171495052E-4]:7.606564189079E-1,(15[&rate=5.203745171495052E-4]:4.764500041269E-1,10[&rate=5.203745171495052E-4]:4.380938397434E-1)[&rate=5.203745171495052E-4]:3.390009353288E-1)[&rate=5.203745171495052E-4]:9.773257010084E-2)[&rate=5.203745171495052E-4]:5.967875984083E-2,((87[&rate=5.203745171495052E-4]:1.147435836643E-1,(89[&rate=5.203745171495052E-4]:8.142408812969E-2,88[&rate=5.203745171495052E-4]:6.772545799268E-2)[&rate=5.203745171495052E-4]:4.70181256716E-2)[&rate=5.203745171495052E-4]:1.818660372397E-1,(((91[&rate=5.203745171495052E-4]:3.995362928545E-2,90[&rate=5.203745171495052E-4]:3.995362928545E-2)[&rate=5.203745171495052E-4]:6.592507201566E-2,92[&rate=5.203745171495052E-4]:1.058787013011E-1)[&rate=5.203745171495052E-4]:1.585642649662E-1,(83[&rate=5.203745171495052E-4]:1.548247236634E-1,(93[&rate=5.203745171495052E-4]:1.291545732312E-1,((84[&rate=5.203745171495052E-4]:9.145985017647E-2,85[&rate=5.203745171495052E-4]:9.145985017647E-2)[&rate=5.203745171495052E-4]:1.143541007124E-2,86[&rate=5.203745171495052E-4]:1.028952602477E-1)[&rate=5.203745171495052E-4]:1.256068284651E-2)[&rate=5.203745171495052E-4]:3.936878056919E-2)[&rate=5.203745171495052E-4]:9.591961246692E-2)[&rate=5.203745171495052E-4]:4.58652847736E-2)[&rate=5.203745171495052E-4]:1.109129360822E0)[&rate=5.203745171495052E-4]:5.992168848113E-1,((((117[&rate=5.203745171495052E-4]:9.379864622288E-1,(105[&rate=5.203745171495052E-4]:7.258087339168E-1,110[&rate=5.203745171495052E-4]:7.477265421358E-1)[&rate=5.203745171495052E-4]:1.820407420106E-1)[&rate=5.203745171495052E-4]:7.279896280855E-2,(((14[&rate=5.203745171495052E-4]:4.197967528429E-1,17[&rate=5.203745171495052E-4]:4.581529172265E-1)[&rate=5.203745171495052E-4]:5.016088915413E-1,(4[&rate=5.203745171495052E-4]:3.566068063681E-1,30[&rate=5.203745171495052E-4]:5.292095460941E-1)[&rate=5.203745171495052E-4]:5.072645914409E-1)[&rate=5.203745171495052E-4]:3.345699031435E-2,(9[&rate=5.203745171495052E-4]:9.313955470976E-1,113[&rate=5.203745171495052E-4]:9.396147251797E-1)[&rate=5.203745171495052E-4]:1.524790951885E-2)[&rate=5.203745171495052E-4]:5.318306431123E-2)[&rate=5.203745171495052E-4]:2.2106361074E-1,(((116[&rate=5.203745171495052E-4]:7.99433535965E-1,(((106[&rate=5.203745171495052E-4]:8.704968234581E-2,111[&rate=5.203745171495052E-4]:1.034880385102E-1)[&rate=5.203745171495052E-4]:3.328346490454E-1,139[&rate=5.203745171495052E-4]:6.11665153309E-1)[&rate=5.203745171495052E-4]:1.11034660746E-1,104[&rate=5.203745171495052E-4]:5.309189921372E-1)[&rate=5.203745171495052E-4]:3.287885164306E-1)[&rate=5.203745171495052E-4]:4.216458072488E-3,(148[&rate=5.203745171495052E-4]:3.376270726027E-1,143[&rate=5.203745171495052E-4]:3.348873465753E-1)[&rate=5.203745171495052E-4]:5.043790858185E-1)[&rate=5.203745171495052E-4]:1.39368735504E-1,((13[&rate=5.203745171495052E-4]:9.183606726573E-1,19[&rate=5.203745171495052E-4]:9.56716837041E-1)[&rate=5.203745171495052E-4]:4.138914183855E-2,(115[&rate=5.203745171495052E-4]:6.899056774508E-1,((108[&rate=5.203745171495052E-4]:3.356087479653E-1,107[&rate=5.203745171495052E-4]:3.383484739927E-1)[&rate=5.203745171495052E-4]:3.106247940217E-1,(109[&rate=5.203745171495052E-4]:4.407180713556E-1,(114[&rate=5.203745171495052E-4]:2.873780294072E-1,112[&rate=5.203745171495052E-4]:3.695698102291E-1)[&rate=5.203745171495052E-4]:7.388798715382E-2)[&rate=5.203745171495052E-4]:2.274332788506E-1)[&rate=5.203745171495052E-4]:1.012063820391E-1)[&rate=5.203745171495052E-4]:1.876523562233E-1)[&rate=5.203745171495052E-4]:6.546069586749E-2)[&rate=5.203745171495052E-4]:2.038987993863E-1)[&rate=5.203745171495052E-4]:2.377523868174E-1,((((24[&rate=5.203745171495052E-4]:1.066594002682E0,((28[&rate=5.203745171495052E-4]:7.989544642576E-1,21[&rate=5.203745171495052E-4]:7.742969300112E-1)[&rate=5.203745171495052E-4]:6.805250518421E-2,1[&rate=5.203745171495052E-4]:8.070559957888E-2)[&rate=5.203745171495052E-4]:2.050664852949E-1)[&rate=5.203745171495052E-4]:2.336054544465E-1,102[&rate=5.203745171495052E-4]:1.385556215121E-1)[&rate=5.203745171495052E-4]:1.181750638095E-1,((11[&rate=5.203745171495052E-4]:7.251685591592E-1,140[&rate=5.203745171495052E-4]:7.059904769675E-1)[&rate=5.203745171495052E-4]:1.731127117928E-2,(23[&rate=5.203745171495052E-4]:7.70586325694E-1,(20[&rate=5.203745171495052E-4]:4.710250704095E-1,25[&rate=5.203745171495052E-4]:4.902031526012E-1)[&rate=5.203745171495052E-4]:2.913420772025E-1)[&rate=5.203745171495052E-4]:5.68250114937E-2)[&rate=5.203745171495052E-4]:5.800042796406E-1)[&rate=5.203745171495052E-4]:1.261879864175E-1,((141[&rate=5.203745171495052E-4]:3.48806158267E-1,(145[&rate=5.203745171495052E-4]:1.622617870837E-1,144[&rate=5.203745171495052E-4]:1.567823350288E-1)[&rate=5.203745171495052E-4]:1.892840972108E-1)[&rate=5.203745171495052E-4]:2.447768856043E-1,142[&rate=5.203745171495052E-4]:5.963227698988E-1)[&rate=5.203745171495052E-4]:1.033171244306E0)[&rate=5.203745171495052E-4]:9.970422088382E-3)[&rate=5.203745171495052E-4]:7.508047134023E-2)[&rate=5.203745171495052E-4]:8.246923390306E-1,101[&rate=5.203745171495052E-4]:1.287182452143E0)[&rate=5.203745171495052E-4]:3.720858230472E-1)[&rate=5.203745171495052E-4]:2.426588670217E-2,((40[&rate=5.203745171495052E-4]:6.792565885535E-1,(16[&rate=5.203745171495052E-4]:2.729247068966E0,((39[&rate=5.203745171495052E-4]:6.108059654278E-1,97[&rate=5.203745171495052E-4]:5.397677140617E-1)[&rate=5.203745171495052E-4]:2.84641095319E-3,146[&rate=5.203745171495052E-4]:7.338709556159E-1)[&rate=5.203745171495052E-4]:3.010176646777E-2)[&rate=5.203745171495052E-4]:3.550244570472E-2)[&rate=5.203745171495052E-4]:2.451210883878E-2,147[&rate=5.203745171495052E-4]:7.611457465726E-1)[&rate=5.203745171495052E-4]:6.601305506768E-3)[&rate=5.203745171495052E-4]:1.267792940986E-2,((((94[&rate=5.203745171495052E-4]:3.461809050963E-1,100[&rate=5.203745171495052E-4]:3.461809050963E-1)[&rate=5.203745171495052E-4]:2.961644989555E-1,95[&rate=5.203745171495052E-4]:7.270448576039E-1)[&rate=5.203745171495052E-4]:7.174323939991E-2,98[&rate=5.203745171495052E-4]:7.878591352551E-1)[&rate=5.203745171495052E-4]:4.536350075367E-2,(99[&rate=5.203745171495052E-4]:4.309648630504E-1,96[&rate=5.203745171495052E-4]:3.954457373675E-1)[&rate=5.203745171495052E-4]:4.241156964556E-1)[&rate=5.203745171495052E-4]:1.824059684647E-2)[&rate=5.203745171495052E-4]:2.885144277111E-1)[&rate=5.203745171495052E-4]:2.619046040226E-1,((127[&rate=5.203745171495052E-4]:2.661468129222E0,(36[&rate=5.203745171495052E-4]:1.075738161939E-1,(35[&rate=5.203745171495052E-4]:4.627498209987E-2,121[&rate=5.203745171495052E-4]:2.17230237936E0)[&rate=5.203745171495052E-4]:1.472349162823E-2)[&rate=5.203745171495052E-4]:3.334636782298E-2)[&rate=5.203745171495052E-4]:3.086971707573E-1,(((128[&rate=5.203745171495052E-4]:1.138901246614E0,((69[&rate=5.203745171495052E-4]:5.192918396791E-1,118[&rate=5.203745171495052E-4]:5.083329355695E-1)[&rate=5.203745171495052E-4]:5.095083364023E-2,(132[&rate=5.203745171495052E-4]:6.292877693696E-2,(129[&rate=5.203745171495052E-4]:4.599640019596E-2,(130[&rate=5.203745171495052E-4]:2.427574705955E-2,131[&rate=5.203745171495052E-4]:2.70154730869E-2)[&rate=5.203745171495052E-4]:2.172065313642E-2)[&rate=5.203745171495052E-4]:1.419265071364E-2)[&rate=5.203745171495052E-4]:3.621084169302E-1)[&rate=5.203745171495052E-4]:7.19343504802E-1)[&rate=5.203745171495052E-4]:2.973100990133E-1,((64[&rate=5.203745171495052E-4]:3.269991008846E-1,((62[&rate=5.203745171495052E-4]:2.269630047955E-1,60[&rate=5.203745171495052E-4]:3.518218287774E-2)[&rate=5.203745171495052E-4]:7.313091497333E-2,65[&rate=5.203745171495052E-4]:1.083130978511E-1)[&rate=5.203745171495052E-4]:6.800107152687E-2)[&rate=5.203745171495052E-4]:2.2398327338E-1,(63[&rate=5.203745171495052E-4]:1.887368510923E-1,61[&rate=5.203745171495052E-4]:2.298327415033E-1)[&rate=5.203745171495052E-4]:3.622455231724E-1)[&rate=5.203745171495052E-4]:9.838591083493E-1)[&rate=5.203745171495052E-4]:3.006330537285E-1,((((49[&rate=5.203745171495052E-4]:5.60296667001E-1,50[&rate=5.203745171495052E-4]:5.60296667001E-1)[&rate=5.203745171495052E-4]:6.285782024183E-2,(51[&rate=5.203745171495052E-4]:5.84823608803E-1,(44[&rate=5.203745171495052E-4]:1.010773853558E-1,47[&rate=5.203745171495052E-4]:1.0654186623E-1)[&rate=5.203745171495052E-4]:5.056041469445E-1)[&rate=5.203745171495052E-4]:4.379535931406E-2)[&rate=5.203745171495052E-4]:3.757185742993E-2,((48[&rate=5.203745171495052E-4]:3.744974463367E-1,(41[&rate=5.203745171495052E-4]:3.081070991392E-1,42[&rate=5.203745171495052E-4]:3.135715800134E-1)[&rate=5.203745171495052E-4]:2.267450020299E-2)[&rate=5.203745171495052E-4]:1.94683976931E-1,(43[&rate=5.203745171495052E-4]:5.517792692262E-1,46[&rate=5.203745171495052E-4]:5.517792692262E-1)[&rate=5.203745171495052E-4]:2.833111579001E-2)[&rate=5.203745171495052E-4]:1.134028449023E-1)[&rate=5.203745171495052E-4]:6.252105324152E-2,45[&rate=5.203745171495052E-4]:7.478375618487E-1)[&rate=5.203745171495052E-4]:2.156106252163E-1)[&rate=5.203745171495052E-4]:1.949647362398E-1)[&rate=5.203745171495052E-4]:1.997534942897E-1)[&rate=5.203745171495052E-4]:2.629326586586E-1,34[&rate=5.203745171495052E-4]:2.714466626587E-3)[&rate=5.203745171495052E-4]:6.654996092315E-2,(((59[&rate=5.203745171495052E-4]:5.379316908125E-1,(57[&rate=5.203745171495052E-4]:4.203986832942E-1,(54[&rate=5.203745171495052E-4]:3.75826227039E-1,(((55[&rate=5.203745171495052E-4]:2.16608944526E-1,56[&rate=5.203745171495052E-4]:2.16608944526E-1)[&rate=5.203745171495052E-4]:8.948962435134E-2,58[&rate=5.203745171495052E-4]:3.33420973249E-1)[&rate=5.203745171495052E-4]:4.360673340532E-2,37[&rate=5.203745171495052E-4]:3.961533897144E-1)[&rate=5.203745171495052E-4]:5.617556956498E-2)[&rate=5.203745171495052E-4]:3.58884969784E-3)[&rate=5.203745171495052E-4]:1.202652479555E-1)[&rate=5.203745171495052E-4]:1.068474343605E-1,68[&rate=5.203745171495052E-4]:5.955987973041E-1)[&rate=5.203745171495052E-4]:7.343272281553E-1,((53[&rate=5.203745171495052E-4]:9.601729205789E-1,((((70[&rate=5.203745171495052E-4]:2.11105659605E-1,(74[&rate=5.203745171495052E-4]:2.216958078407E-1,76[&rate=5.203745171495052E-4]:2.216958078407E-1)[&rate=5.203745171495052E-4]:2.776601614775E-2)[&rate=5.203745171495052E-4]:3.398417233091E-1,75[&rate=5.203745171495052E-4]:5.893035472976E-1)[&rate=5.203745171495052E-4]:4.652960254858E-1,((73[&rate=5.203745171495052E-4]:5.152316422891E-1,((71[&rate=5.203745171495052E-4]:2.06948650165E-1,(78[&rate=5.203745171495052E-4]:3.753798579074E-2,72[&rate=5.203745171495052E-4]:1.562017757142E-2)[&rate=5.203745171495052E-4]:1.968079246483E-1)[&rate=5.203745171495052E-4]:1.790913327939E-2,(82[&rate=5.203745171495052E-4]:2.133813196011E-1,79[&rate=5.203745171495052E-4]:2.05162141519E-1)[&rate=5.203745171495052E-4]:4.709290219949E-2)[&rate=5.203745171495052E-4]:2.218807081598E-1)[&rate=5.203745171495052E-4]:2.749848360995E-2,(77[&rate=5.203745171495052E-4]:5.240116886126E-1,(81[&rate=5.203745171495052E-4]:1.756366896791E-1,80[&rate=5.203745171495052E-4]:1.756366896791E-1)[&rate=5.203745171495052E-4]:3.045393824951E-1)[&rate=5.203745171495052E-4]:1.323898523171E-2)[&rate=5.203745171495052E-4]:5.118694468843E-1)[&rate=5.203745171495052E-4]:6.372280200404E-1,(((133[&rate=5.203745171495052E-4]:4.791194196294E-1,(137[&rate=5.203745171495052E-4]:4.69173272145E-1,134[&rate=5.203745171495052E-4]:3.979403954328E-1)[&rate=5.203745171495052E-4]:5.104203789542E-2)[&rate=5.203745171495052E-4]:6.302413793547E-1,(103[&rate=5.203745171495052E-4]:5.42839144258E-1,(29[&rate=5.203745171495052E-4]:5.086204389955E-1,(12[&rate=5.203745171495052E-4]:2.435877482142E-1,5[&rate=5.203745171495052E-4]:2.052315838307E-1)[&rate=5.203745171495052E-4]:1.581833757128E-1)[&rate=5.203745171495052E-4]:2.670954175913E-1)[&rate=5.203745171495052E-4]:1.45693261363E0)[&rate=5.203745171495052E-4]:2.311571640645E-1,52[&rate=5.203745171495052E-4]:5.666351873917E-1)[&rate=5.203745171495052E-4]:3.869260681312E-1)[&rate=5.203745171495052E-4]:1.480838636729E-2)[&rate=5.203745171495052E-4]:5.779058134102E-1,125[&rate=5.203745171495052E-4]:1.327696220328E0)[&rate=5.203745171495052E-4]:1.688964717983E-1)[&rate=5.203745171495052E-4]:1.500727384927E-1)[&rate=5.203745171495052E-4]:3.413485552971E-2,((66[&rate=5.203745171495052E-4]:6.185175114153E-1,((126[&rate=5.203745171495052E-4]:1.28005436353E0,((120[&rate=5.203745171495052E-4]:8.100204036391E-1,((138[&rate=5.203745171495052E-4]:3.288208648389E-1,136[&rate=5.203745171495052E-4]:1.973140155237E-1)[&rate=5.203745171495052E-4]:2.619642982154E-1,135[&rate=5.203745171495052E-4]:3.907851630543E-1)[&rate=5.203745171495052E-4]:1.671804460644E-1)[&rate=5.203745171495052E-4]:1.494304396255E-2,119[&rate=5.203745171495052E-4]:9.208538585606E-1)[&rate=5.203745171495052E-4]:1.144903027614E0)[&rate=5.203745171495052E-4]:5.09755862514E-1,(67[&rate=5.203745171495052E-4]:4.618153895219E-1,(122[&rate=5.203745171495052E-4]:5.438026067341E-1,(124[&rate=5.203745171495052E-4]:1.387130956242E-1,123[&rate=5.203745171495052E-4]:1.414453360613E-1)[&rate=5.203745171495052E-4]:4.023572706728E-1)[&rate=5.203745171495052E-4]:4.192853331285E-1)[&rate=5.203745171495052E-4]:8.082064683759E-2)[&rate=5.203745171495052E-4]:7.588147505586E-2)[&rate=5.203745171495052E-4]:3.417053382338E-1,33[&rate=5.203745171495052E-4]:8.077079485474E-2)[&rate=5.203745171495052E-4]:6.190132060342E-3)[&rate=5.203745171495052E-4]:9.909930895081E-3,32[&rate=5.203745171495052E-4]:9.139140575544E-2);
tree STATE_32850000 [&joint=-20987.87167922176,lnP=-20987.87167922176] = [&R] (34[&rate=5.945765168040887E-4]:8.844326682723E-2,((32[&rate=5.945765168040887E-4]:3.544372461963E-4,((((((((55[&rate=5.945765168040887E-4]:2.753576379163E-1,56[&rate=5.945765168040887E-4]:2.753576379163E-1)[&rate=5.945765168040887E-4]:9.312802429648E-2,54[&rate=5.945765168040887E-4]:3.384310174041E-1)[&rate=5.945765168040887E-4]:3.096629578472E-2,(57[&rate=5.945765168040887E-4]:3.630772617446E-1,(59[&rate=5.945765168040887E-4]:2.415191048567E-1,58[&rate=5.945765168040887E-4]:2.606447879169E-1)[&rate=5.945765168040887E-4]:1.188259164508E-1)[&rate=5.945765168040887E-4]:4.730365800157E-2)[&rate=5.945765168040887E-4]:4.418356950933E-2,37[&rate=5.945765168040887E-4]:4.900836149386E-1)[&rate=5.945765168040887E-4]:2.710620115918E-1,68[&rate=5.945765168040887E-4]:6.737139325413E-1)[&rate=5.945765168040887E-4]:1.721538916988E-1,((((52[&rate=5.945765168040887E-4]:6.129667602479E-1,(103[&rate=5.945765168040887E-4]:6.525340564226E-1,(29[&rate=5.945765168040887E-4]:4.881007125206E-1,(12[&rate=5.945765168040887E-4]:1.059187886259E-1,5[&rate=5.945765168040887E-4]:6.75626242424E-2)[&rate=5.945765168040887E-4]:2.753326088262E-1)[&rate=5.945765168040887E-4]:3.973100562308E-1)[&rate=5.945765168040887E-4]:1.624726438386E0)[&rate=5.945765168040887E-4]:8.058009397033E-2,(((((76[&rate=5.945765168040887E-4]:3.356745067593E-1,70[&rate=5.945765168040887E-4]:2.973183423759E-1)[&rate=5.945765168040887E-4]:4.878243344188E-2,74[&rate=5.945765168040887E-4]:3.844569402012E-1)[&rate=5.945765168040887E-4]:5.952092395971E-2,75[&rate=5.945765168040887E-4]:4.439778641609E-1)[&rate=5.945765168040887E-4]:2.1211318551E-1,(((71[&rate=5.945765168040887E-4]:2.425301441969E-1,77[&rate=5.945765168040887E-4]:3.05543842827E-1)[&rate=5.945765168040887E-4]:2.966581838559E-1,(73[&rate=5.945765168040887E-4]:5.652726155427E-1,(((72[&rate=5.945765168040887E-4]:3.978652251497E-2,78[&rate=5.945765168040887E-4]:6.170433073428E-2)[&rate=5.945765168040887E-4]:4.036825049897E-1,79[&rate=5.945765168040887E-4]:4.65386835724E-1)[&rate=5.945765168040887E-4]:3.925321106935E-2,82[&rate=5.945765168040887E-4]:5.128592248754E-1)[&rate=5.945765168040887E-4]:1.953667833854E-2)[&rate=5.945765168040887E-4]:4.240886319496E-2)[&rate=5.945765168040887E-4]:7.560487171061E-3,(81[&rate=5.945765168040887E-4]:4.698837274876E-2,80[&rate=5.945765168040887E-4]:4.698837274876E-2)[&rate=5.945765168040887E-4]:5.189385246668E-1)[&rate=5.945765168040887E-4]:4.084908376219E-2)[&rate=5.945765168040887E-4]:6.268180847896E-1,(137[&rate=5.945765168040887E-4]:5.057722641867E-1,(133[&rate=5.945765168040887E-4]:3.449448685496E-1,134[&rate=5.945765168040887E-4]:3.148078822485E-1)[&rate=5.945765168040887E-4]:1.197315052261E-1)[&rate=5.945765168040887E-4]:8.538491990409E-1)[&rate=5.945765168040887E-4]:1.489040570584E-1)[&rate=5.945765168040887E-4]:1.783194160321E-2,53[&rate=5.945765168040887E-4]:7.0318207451E-1)[&rate=5.945765168040887E-4]:1.888036220995E-1,125[&rate=5.945765168040887E-4]:6.816031829483E-1)[&rate=5.945765168040887E-4]:3.309313079584E-1)[&rate=5.945765168040887E-4]:2.286090083247E-1,(126[&rate=5.945765168040887E-4]:1.556819549377E0,((67[&rate=5.945765168040887E-4]:2.135060841087E-1,(122[&rate=5.945765168040887E-4]:4.078283114921E-1,(124[&rate=5.945765168040887E-4]:1.927034464041E-1,123[&rate=5.945765168040887E-4]:1.954356868412E-1)[&rate=5.945765168040887E-4]:2.12392624651E-1)[&rate=5.945765168040887E-4]:3.069503229572E-1)[&rate=5.945765168040887E-4]:9.434305389883E-2,((((135[&rate=5.945765168040887E-4]:5.338677652152E-1,(138[&rate=5.945765168040887E-4]:2.934679846387E-1,136[&rate=5.945765168040887E-4]:1.619611353235E-1)[&rate=5.945765168040887E-4]:4.403997805765E-1)[&rate=5.945765168040887E-4]:1.545532272876E-1,119[&rate=5.945765168040887E-4]:1.036366197982E0)[&rate=5.945765168040887E-4]:7.74485144504E-1,120[&rate=5.945765168040887E-4]:1.714960931527E0)[&rate=5.945765168040887E-4]:3.803779780498E-1,66[&rate=5.945765168040887E-4]:1.583526082072E-1)[&rate=5.945765168040887E-4]:1.494965298003E-1)[&rate=5.945765168040887E-4]:1.796221684389E-3)[&rate=5.945765168040887E-4]:2.171108351006E-1)[&rate=5.945765168040887E-4]:1.86626787946E-1,((38[&rate=5.945765168040887E-4]:7.919320384042E-1,((146[&rate=5.945765168040887E-4]:7.948593824579E-1,(16[&rate=5.945765168040887E-4]:2.729361746694E0,(147[&rate=5.945765168040887E-4]:4.363886829275E-1,(97[&rate=5.945765168040887E-4]:2.882819115617E-1,40[&rate=5.945765168040887E-4]:3.593201629279E-1)[&rate=5.945765168040887E-4]:1.969147081925E-2)[&rate=5.945765168040887E-4]:2.648571868297E-1)[&rate=5.945765168040887E-4]:3.077198264613E-2)[&rate=5.945765168040887E-4]:4.718874616152E-2,(((2[&rate=5.945765168040887E-4]:5.924059651298E-1,((26[&rate=5.945765168040887E-4]:5.581749271345E-1,(7[&rate=5.945765168040887E-4]:2.615379913739E-1,8[&rate=5.945765168040887E-4]:2.615379913739E-1)[&rate=5.945765168040887E-4]:1.897876206922E-1)[&rate=5.945765168040887E-4]:1.630030314781E-1,((22[&rate=5.945765168040887E-4]:3.959613220396E-1,27[&rate=5.945765168040887E-4]:4.123996782039E-1)[&rate=5.945765168040887E-4]:2.00844889184E-1,31[&rate=5.945765168040887E-4]:6.516007317716E-1)[&rate=5.945765168040887E-4]:1.134128432795E-1)[&rate=5.945765168040887E-4]:5.478965035282E-2)[&rate=5.945765168040887E-4]:1.76933015224E0,(39[&rate=5.945765168040887E-4]:3.909797969147E-1,((((((((25[&rate=5.945765168040887E-4]:4.080102380598E-1,20[&rate=5.945765168040887E-4]:3.888321558681E-1)[&rate=5.945765168040887E-4]:3.278527737115E-1,23[&rate=5.945765168040887E-4]:7.249041076617E-1)[&rate=5.945765168040887E-4]:1.842452993116E-1,(140[&rate=5.945765168040887E-4]:6.393112867058E-1,11[&rate=5.945765168040887E-4]:6.584893688976E-1)[&rate=5.945765168040887E-4]:1.657285312265E-1)[&rate=5.945765168040887E-4]:3.062235925572E-1,((((145[&rate=5.945765168040887E-4]:1.761350444708E-1,144[&rate=5.945765168040887E-4]:1.706555924159E-1)[&rate=5.945765168040887E-4]:5.246720614355E-3,141[&rate=5.945765168040887E-4]:1.786420390576E-1)[&rate=5.945765168040887E-4]:1.674352912696E-1,142[&rate=5.945765168040887E-4]:3.488170563548E-1)[&rate=5.945765168040887E-4]:9.259572085719E-1,102[&rate=5.945765168040887E-4]:2.819892246085E-2)[&rate=5.945765168040887E-4]:3.64891455629E-2)[&rate=5.945765168040887E-4]:5.286279429594E-2,(24[&rate=5.945765168040887E-4]:9.273646037316E-1,(1[&rate=5.945765168040887E-4]:4.514033606017E-2,(28[&rate=5.945765168040887E-4]:6.968469564733E-1,21[&rate=5.945765168040887E-4]:6.721894222268E-1)[&rate=5.945765168040887E-4]:1.345947494498E-1)[&rate=5.945765168040887E-4]:1.014023498632E-1)[&rate=5.945765168040887E-4]:3.518300942045E-1)[&rate=5.945765168040887E-4]:1.597214313752E-1,(((((14[&rate=5.945765168040887E-4]:4.405794443263E-1,17[&rate=5.945765168040887E-4]:4.7893560871E-1)[&rate=5.945765168040887E-4]:2.694494297721E-1,(4[&rate=5.945765168040887E-4]:2.750203070542E-2,30[&rate=5.945765168040887E-4]:2.001047704314E-1)[&rate=5.945765168040887E-4]:6.249925968178E-1)[&rate=5.945765168040887E-4]:8.777586430221E-3,(9[&rate=5.945765168040887E-4]:3.939938019552E-1,113[&rate=5.945765168040887E-4]:4.022129800373E-1)[&rate=5.945765168040887E-4]:3.165934804913E-1)[&rate=5.945765168040887E-4]:1.296790678488E-1,((117[&rate=5.945765168040887E-4]:2.874678025991E-1,110[&rate=5.945765168040887E-4]:2.792486245168E-1)[&rate=5.945765168040887E-4]:2.994528845116E-1,105[&rate=5.945765168040887E-4]:5.567837008093E-1)[&rate=5.945765168040887E-4]:2.643045672943E-1)[&rate=5.945765168040887E-4]:2.660211088451E-1,(((148[&rate=5.945765168040887E-4]:2.528186779204E-1,143[&rate=5.945765168040887E-4]:2.50078951893E-1)[&rate=5.945765168040887E-4]:5.712328540692E-1,((139[&rate=5.945765168040887E-4]:4.539899025127E-1,((111[&rate=5.945765168040887E-4]:2.175161327036E-1,104[&rate=5.945765168040887E-4]:2.010777765392E-1)[&rate=5.945765168040887E-4]:8.506874991399E-3,106[&rate=5.945765168040887E-4]:2.095846515306E-1)[&rate=5.945765168040887E-4]:5.262442906428E-2)[&rate=5.945765168040887E-4]:4.681735443102E-1,(116[&rate=5.945765168040887E-4]:3.113396350964E-1,115[&rate=5.945765168040887E-4]:3.113396350964E-1)[&rate=5.945765168040887E-4]:3.58769017206E-1)[&rate=5.945765168040887E-4]:1.155867153035E-1)[&rate=5.945765168040887E-4]:1.856489150328E-1,((108[&rate=5.945765168040887E-4]:5.964705911843E-1,((109[&rate=5.945765168040887E-4]:4.83056271713E-1,107[&rate=5.945765168040887E-4]:4.638781895213E-1)[&rate=5.945765168040887E-4]:1.102934274896E-1,(112[&rate=5.945765168040887E-4]:3.675092873765E-1,114[&rate=5.945765168040887E-4]:2.853175065546E-1)[&rate=5.945765168040887E-4]:2.285801378536E-1)[&rate=5.945765168040887E-4]:2.503870020076E-2)[&rate=5.945765168040887E-4]:3.371718436676E-1,(13[&rate=5.945765168040887E-4]:5.292411065865E-1,19[&rate=5.945765168040887E-4]:5.675972709702E-1)[&rate=5.945765168040887E-4]:4.290588625119E-1)[&rate=5.945765168040887E-4]:9.523609436207E-2)[&rate=5.945765168040887E-4]:6.097057376199E-2)[&rate=5.945765168040887E-4]:2.36738259212E-1)[&rate=5.945765168040887E-4]:1.335817377209E-1,((18[&rate=5.945765168040887E-4]:4.035100915444E-1,3[&rate=5.945765168040887E-4]:2.884415983938E-1)[&rate=5.945765168040887E-4]:4.349282799493E-1,(((87[&rate=5.945765168040887E-4]:2.778805111509E-1,((84[&rate=5.945765168040887E-4]:1.569256998211E-1,(83[&rate=5.945765168040887E-4]:1.456772272641E-1,(86[&rate=5.945765168040887E-4]:9.228750522718E-2,(85[&rate=5.945765168040887E-4]:8.420132688985E-2,93[&rate=5.945765168040887E-4]:9.789995702687E-2)[&rate=5.945765168040887E-4]:8.086178337323E-3)[&rate=5.945765168040887E-4]:5.338972203691E-2)[&rate=5.945765168040887E-4]:1.124847255702E-2)[&rate=5.945765168040887E-4]:8.49250361386E-3,((91[&rate=5.945765168040887E-4]:1.265918885254E-2,90[&rate=5.945765168040887E-4]:1.265918885254E-2)[&rate=5.945765168040887E-4]:7.44451033543E-2,92[&rate=5.945765168040887E-4]:8.710429220684E-2)[&rate=5.945765168040887E-4]:9.201254136514E-2)[&rate=5.945765168040887E-4]:1.124623077159E-1)[&rate=5.945765168040887E-4]:2.075591913613E-1,(89[&rate=5.945765168040887E-4]:3.738877640147E-2,88[&rate=5.945765168040887E-4]:2.369014626446E-2)[&rate=5.945765168040887E-4]:4.617495562478E-1)[&rate=5.945765168040887E-4]:6.953209482089E-1,((15[&rate=5.945765168040887E-4]:3.277261820991E-1,10[&rate=5.945765168040887E-4]:2.893700177156E-1)[&rate=5.945765168040887E-4]:2.223874501718E-1,6[&rate=5.945765168040887E-4]:4.953191117231E-1)[&rate=5.945765168040887E-4]:1.977703061214E-1)[&rate=5.945765168040887E-4]:8.23352550191E-2)[&rate=5.945765168040887E-4]:6.847444270454E-1)[&rate=5.945765168040887E-4]:6.778897419685E-1,101[&rate=5.945765168040887E-4]:1.083264321329E0)[&rate=5.945765168040887E-4]:2.808796345791E-1)[&rate=5.945765168040887E-4]:1.403051762547E-2)[&rate=5.945765168040887E-4]:2.451370920865E-1,((98[&rate=5.945765168040887E-4]:7.107177092071E-1,((94[&rate=5.945765168040887E-4]:1.363832186013E-1,100[&rate=5.945765168040887E-4]:1.363832186013E-1)[&rate=5.945765168040887E-4]:2.928163271354E-1,95[&rate=5.945765168040887E-4]:5.138989992887E-1)[&rate=5.945765168040887E-4]:2.077476716671E-1)[&rate=5.945765168040887E-4]:2.491937312549E-2,(99[&rate=5.945765168040887E-4]:5.274054151604E-1,96[&rate=5.945765168040887E-4]:4.918862894776E-1)[&rate=5.945765168040887E-4]:2.300895906694E-1)[&rate=5.945765168040887E-4]:4.292562484037E-2)[&rate=5.945765168040887E-4]:7.168214275786E-2)[&rate=5.945765168040887E-4]:1.384084999487E-1)[&rate=5.945765168040887E-4]:3.846366860372E-1,((127[&rate=5.945765168040887E-4]:2.649758343095E0,(36[&rate=5.945765168040887E-4]:6.98834876355E-2,35[&rate=5.945765168040887E-4]:2.330814516975E-2)[&rate=5.945765168040887E-4]:5.932691025455E-2)[&rate=5.945765168040887E-4]:2.149535414872E-1,(121[&rate=5.945765168040887E-4]:2.414299927918E0,((45[&rate=5.945765168040887E-4]:6.787311421072E-1,(((((43[&rate=5.945765168040887E-4]:4.430046446938E-1,46[&rate=5.945765168040887E-4]:4.430046446938E-1)[&rate=5.945765168040887E-4]:1.987523212308E-2,(48[&rate=5.945765168040887E-4]:4.297498266583E-1,(42[&rate=5.945765168040887E-4]:3.319125868276E-1,41[&rate=5.945765168040887E-4]:3.264481059533E-1)[&rate=5.945765168040887E-4]:5.958587371047E-2)[&rate=5.945765168040887E-4]:2.220108841005E-2)[&rate=5.945765168040887E-4]:1.5240627113E-1,(49[&rate=5.945765168040887E-4]:3.333886847511E-1,50[&rate=5.945765168040887E-4]:3.333886847511E-1)[&rate=5.945765168040887E-4]:2.4911057795E-1)[&rate=5.945765168040887E-4]:2.046572343117E-2,(44[&rate=5.945765168040887E-4]:5.858900420427E-1,51[&rate=5.945765168040887E-4]:5.640321185455E-1)[&rate=5.945765168040887E-4]:4.439734846102E-2)[&rate=5.945765168040887E-4]:4.352565082527E-2,47[&rate=5.945765168040887E-4]:6.792775222033E-1)[&rate=5.945765168040887E-4]:7.650341215296E-3)[&rate=5.945765168040887E-4]:1.270119995527E-1,(((((65[&rate=5.945765168040887E-4]:2.369557353158E-1,62[&rate=5.945765168040887E-4]:4.287365572335E-1)[&rate=5.945765168040887E-4]:6.088511393426E-2,(64[&rate=5.945765168040887E-4]:2.42588331909E-1,60[&rate=5.945765168040887E-4]:9.190340040233E-2)[&rate=5.945765168040887E-4]:2.059374488477E-1)[&rate=5.945765168040887E-4]:1.76711681455E-1,(63[&rate=5.945765168040887E-4]:4.132448157898E-1,61[&rate=5.945765168040887E-4]:4.543407062008E-1)[&rate=5.945765168040887E-4]:2.119926464219E-1)[&rate=5.945765168040887E-4]:6.938549245635E-1,(118[&rate=5.945765168040887E-4]:6.828687392857E-1,(69[&rate=5.945765168040887E-4]:6.389659352104E-1,((131[&rate=5.945765168040887E-4]:1.148004328008E-1,130[&rate=5.945765168040887E-4]:1.120607067735E-1)[&rate=5.945765168040887E-4]:1.593841222576E-1,(132[&rate=5.945765168040887E-4]:9.211770978702E-2,129[&rate=5.945765168040887E-4]:8.937798375966E-2)[&rate=5.945765168040887E-4]:1.820668452713E-1)[&rate=5.945765168040887E-4]:2.195759006998E-1)[&rate=5.945765168040887E-4]:5.486170818497E-2)[&rate=5.945765168040887E-4]:6.773195379005E-1)[&rate=5.945765168040887E-4]:2.558929758103E-2,128[&rate=5.945765168040887E-4]:1.24605154737E0)[&rate=5.945765168040887E-4]:3.330878065812E-1)[&rate=5.945765168040887E-4]:2.379002999938E-1)[&rate=5.945765168040887E-4]:9.316066254247E-3)[&rate=5.945765168040887E-4]:2.766146810143E-1)[&rate=5.945765168040887E-4]:1.391797048127E-1)[&rate=5.945765168040887E-4]:1.719029613568E-1)[&rate=5.945765168040887E-4]:5.506242884436E-2,33[&rate=5.945765168040887E-4]:6.089631814527E-2)[&rate=5.945765168040887E-4]:1.110859251759E-2);
tree STATE_32940000 [&joint=-20998.510056546198,lnP=-20998.510056546198] = [&R] (((((((((57[&rate=5.508673442429167E-4]:1.908176397025E-1,59[&rate=5.508673442429167E-4]:1.880853992654E-1)[&rate=5.508673442429167E-4]:4.427860857404E-2,37[&rate=5.508673442429167E-4]:2.706153739597E-1)[&rate=5.508673442429167E-4]:1.579133564088E-2,(54[&rate=5.508673442429167E-4]:1.858536838108E-1,58[&rate=5.508673442429167E-4]:2.432307329912E-1)[&rate=5.508673442429167E-4]:2.405029354927E-2)[&rate=5.508673442429167E-4]:3.125408732078E-2,(56[&rate=5.508673442429167E-4]:1.896187360099E-1,55[&rate=5.508673442429167E-4]:1.896187360099E-1)[&rate=5.508673442429167E-4]:8.159397347955E-2)[&rate=5.508673442429167E-4]:3.580797872344E-1,68[&rate=5.508673442429167E-4]:5.883088901666E-1)[&rate=5.508673442429167E-4]:3.256709232736E-1,(((((134[&rate=5.508673442429167E-4]:1.822712112271E-1,137[&rate=5.508673442429167E-4]:2.535040879393E-1)[&rate=5.508673442429167E-4]:1.402940324527E-1,133[&rate=5.508673442429167E-4]:3.52702229981E-1)[&rate=5.508673442429167E-4]:9.571715080311E-1,(53[&rate=5.508673442429167E-4]:5.162434773035E-1,((103[&rate=5.508673442429167E-4]:3.623012859069E-1,(29[&rate=5.508673442429167E-4]:5.267339914564E-1,(12[&rate=5.508673442429167E-4]:1.12049072165E-1,5[&rate=5.508673442429167E-4]:7.369290778153E-2)[&rate=5.508673442429167E-4]:3.078356042228E-1)[&rate=5.508673442429167E-4]:6.844400677933E-2)[&rate=5.508673442429167E-4]:1.722455743753E0,52[&rate=5.508673442429167E-4]:4.204632950987E-1)[&rate=5.508673442429167E-4]:1.039769035162E-1)[&rate=5.508673442429167E-4]:1.155076374033E-2)[&rate=5.508673442429167E-4]:1.560732561926E-1,((((70[&rate=5.508673442429167E-4]:5.984022217818E-1,76[&rate=5.508673442429167E-4]:6.367583861653E-1)[&rate=5.508673442429167E-4]:5.007096601327E-3,74[&rate=5.508673442429167E-4]:6.417654827666E-1)[&rate=5.508673442429167E-4]:1.135157587381E-1,75[&rate=5.508673442429167E-4]:7.552812415047E-1)[&rate=5.508673442429167E-4]:6.893144725387E-2,(((81[&rate=5.508673442429167E-4]:9.584927226386E-2,80[&rate=5.508673442429167E-4]:9.584927226386E-2)[&rate=5.508673442429167E-4]:3.608296316764E-1,(71[&rate=5.508673442429167E-4]:3.94038040198E-1,(((72[&rate=5.508673442429167E-4]:3.55654310033E-3,78[&rate=5.508673442429167E-4]:2.547435131964E-2)[&rate=5.508673442429167E-4]:2.650031183371E-1,82[&rate=5.508673442429167E-4]:2.986966477388E-1)[&rate=5.508673442429167E-4]:1.088761748034E-1,79[&rate=5.508673442429167E-4]:3.993536444601E-1)[&rate=5.508673442429167E-4]:2.208165601198E-2)[&rate=5.508673442429167E-4]:4.346278155046E-2)[&rate=5.508673442429167E-4]:4.138999795259E-2,(73[&rate=5.508673442429167E-4]:5.161128187248E-1,77[&rate=5.508673442429167E-4]:5.106333666701E-1)[&rate=5.508673442429167E-4]:3.127115166109E-2)[&rate=5.508673442429167E-4]:2.768287183726E-1)[&rate=5.508673442429167E-4]:6.0611786709E-1)[&rate=5.508673442429167E-4]:4.062120248312E-1,125[&rate=5.508673442429167E-4]:8.796970084064E-1)[&rate=5.508673442429167E-4]:2.009494717005E-1)[&rate=5.508673442429167E-4]:5.344091351566E-1,32[&rate=5.508673442429167E-4]:1.573680397526E-2)[&rate=5.508673442429167E-4]:4.289840984432E-2,33[&rate=5.508673442429167E-4]:6.41146658743E-2)[&rate=5.508673442429167E-4]:1.54539309792E-2,((((38[&rate=5.508673442429167E-4]:9.219124131953E-1,(((((146[&rate=5.508673442429167E-4]:5.134245944212E-1,(((7[&rate=5.508673442429167E-4]:2.378129162615E-1,8[&rate=5.508673442429167E-4]:2.378129162615E-1)[&rate=5.508673442429167E-4]:4.359185350988E-1,26[&rate=5.508673442429167E-4]:7.805807664288E-1)[&rate=5.508673442429167E-4]:6.087850495549E-2,((22[&rate=5.508673442429167E-4]:3.29736396702E-1,27[&rate=5.508673442429167E-4]:3.461747528663E-1)[&rate=5.508673442429167E-4]:4.63647958799E-1,(2[&rate=5.508673442429167E-4]:3.904375848227E-1,31[&rate=5.508673442429167E-4]:6.178348450967E-1)[&rate=5.508673442429167E-4]:2.303440309523E-1)[&rate=5.508673442429167E-4]:3.711601177367E-2)[&rate=5.508673442429167E-4]:1.692034190467E0)[&rate=5.508673442429167E-4]:6.823538995761E-2,((147[&rate=5.508673442429167E-4]:4.441597643851E-1,(((((144[&rate=5.508673442429167E-4]:2.347806550809E-2,(145[&rate=5.508673442429167E-4]:2.739330186574E-2,141[&rate=5.508673442429167E-4]:2.465357583816E-2)[&rate=5.508673442429167E-4]:1.564215697294E-3)[&rate=5.508673442429167E-4]:4.735815889556E-2,142[&rate=5.508673442429167E-4]:7.63156764586E-2)[&rate=5.508673442429167E-4]:1.425811664239E0,(((((105[&rate=5.508673442429167E-4]:5.557472164561E-1,113[&rate=5.508673442429167E-4]:5.831444767299E-1)[&rate=5.508673442429167E-4]:2.798753746749E-2,110[&rate=5.508673442429167E-4]:6.056525621427E-1)[&rate=5.508673442429167E-4]:1.637251477149E-1,((9[&rate=5.508673442429167E-4]:7.06197581874E-1,(117[&rate=5.508673442429167E-4]:6.626232620455E-1,(14[&rate=5.508673442429167E-4]:3.623009108779E-1,17[&rate=5.508673442429167E-4]:4.006570752616E-1)[&rate=5.508673442429167E-4]:2.9758262514E-1)[&rate=5.508673442429167E-4]:5.45332239382E-2)[&rate=5.508673442429167E-4]:7.823972347336E-3,(4[&rate=5.508673442429167E-4]:2.390841528331E-1,30[&rate=5.508673442429167E-4]:4.116868925591E-1)[&rate=5.508673442429167E-4]:4.256223328951E-1)[&rate=5.508673442429167E-4]:5.261642960886E-2)[&rate=5.508673442429167E-4]:4.690060103558E-1,((((((106[&rate=5.508673442429167E-4]:8.848159665158E-2,104[&rate=5.508673442429167E-4]:8.848159665158E-2)[&rate=5.508673442429167E-4]:1.060417661318E-1,139[&rate=5.508673442429167E-4]:3.863041847012E-1)[&rate=5.508673442429167E-4]:1.172924933381E-1,111[&rate=5.508673442429167E-4]:3.282542122859E-1)[&rate=5.508673442429167E-4]:2.221941340252E-1,116[&rate=5.508673442429167E-4]:4.73736017544E-1)[&rate=5.508673442429167E-4]:2.716240888101E-1,(148[&rate=5.508673442429167E-4]:1.944503822227E-1,143[&rate=5.508673442429167E-4]:1.917106561953E-1)[&rate=5.508673442429167E-4]:5.89265888515E-1)[&rate=5.508673442429167E-4]:2.841836632786E-1,(((13[&rate=5.508673442429167E-4]:4.096269172499E-1,19[&rate=5.508673442429167E-4]:4.479830816336E-1)[&rate=5.508673442429167E-4]:3.479703567247E-1,115[&rate=5.508673442429167E-4]:6.754054931527E-1)[&rate=5.508673442429167E-4]:5.113789263578E-2,((108[&rate=5.508673442429167E-4]:3.574928235514E-1,107[&rate=5.508673442429167E-4]:3.602325495787E-1)[&rate=5.508673442429167E-4]:1.974051333869E-1,(109[&rate=5.508673442429167E-4]:3.016339539227E-1,(112[&rate=5.508673442429167E-4]:1.229342680298E-1,114[&rate=5.508673442429167E-4]:4.074248720792E-2)[&rate=5.508673442429167E-4]:1.814394119203E-1)[&rate=5.508673442429167E-4]:2.751818112347E-1)[&rate=5.508673442429167E-4]:2.291796754257E-1)[&rate=5.508673442429167E-4]:3.030003838441E-1)[&rate=5.508673442429167E-4]:1.321276218136E-1)[&rate=5.508673442429167E-4]:7.089376382916E-2,(((1[&rate=5.508673442429167E-4]:7.735255520251E-2,(28[&rate=5.508673442429167E-4]:6.861375365329E-1,21[&rate=5.508673442429167E-4]:6.614800022864E-1)[&rate=5.508673442429167E-4]:1.775163885326E-1)[&rate=5.508673442429167E-4]:8.68354420262E-2,24[&rate=5.508673442429167E-4]:9.450099150369E-1)[&rate=5.508673442429167E-4]:3.432953335783E-1,(102[&rate=5.508673442429167E-4]:8.620823175973E-2,((23[&rate=5.508673442429167E-4]:6.964215802855E-1,(25[&rate=5.508673442429167E-4]:5.736840602342E-1,20[&rate=5.508673442429167E-4]:5.545059780425E-1)[&rate=5.508673442429167E-4]:1.336964241609E-1)[&rate=5.508673442429167E-4]:1.798655517712E-1,(140[&rate=5.508673442429167E-4]:6.333786718827E-1,11[&rate=5.508673442429167E-4]:6.525567540744E-1)[&rate=5.508673442429167E-4]:1.38798871133E-1)[&rate=5.508673442429167E-4]:3.606060312097E-1)[&rate=5.508673442429167E-4]:4.045318123919E-2)[&rate=5.508673442429167E-4]:1.141229203588E-1)[&rate=5.508673442429167E-4]:1.476766487418E-2)[&rate=5.508673442429167E-4]:2.078728532702E-1,((((87[&rate=5.508673442429167E-4]:2.888743716594E-1,((91[&rate=5.508673442429167E-4]:1.254074816203E-1,90[&rate=5.508673442429167E-4]:1.254074816203E-1)[&rate=5.508673442429167E-4]:4.093236539212E-2,92[&rate=5.508673442429167E-4]:1.663398470125E-1)[&rate=5.508673442429167E-4]:1.36233154784E-1)[&rate=5.508673442429167E-4]:3.290844334287E-2,(83[&rate=5.508673442429167E-4]:1.815943473885E-1,((86[&rate=5.508673442429167E-4]:8.850370411377E-2,93[&rate=5.508673442429167E-4]:1.022023342508E-1)[&rate=5.508673442429167E-4]:4.149650034091E-2,(85[&rate=5.508673442429167E-4]:8.393055159205E-2,84[&rate=5.508673442429167E-4]:8.393055159205E-2)[&rate=5.508673442429167E-4]:4.606965286264E-2)[&rate=5.508673442429167E-4]:5.159414293379E-2)[&rate=5.508673442429167E-4]:1.401884676138E-1)[&rate=5.508673442429167E-4]:4.080372037375E-1,(89[&rate=5.508673442429167E-4]:2.109223974721E-1,88[&rate=5.508673442429167E-4]:1.972237673351E-1)[&rate=5.508673442429167E-4]:5.325962514047E-1)[&rate=5.508673442429167E-4]:1.151760370262E0,(((18[&rate=5.508673442429167E-4]:4.366622021504E-1,3[&rate=5.508673442429167E-4]:3.215937089998E-1)[&rate=5.508673442429167E-4]:3.302994354069E-1,6[&rate=5.508673442429167E-4]:7.039479389272E-1)[&rate=5.508673442429167E-4]:3.150624564216E-1,(15[&rate=5.508673442429167E-4]:7.59572253689E-1,10[&rate=5.508673442429167E-4]:7.212160893055E-1)[&rate=5.508673442429167E-4]:3.142326622076E-1)[&rate=5.508673442429167E-4]:3.748987607764E-1)[&rate=5.508673442429167E-4]:1.188307638701E-1)[&rate=5.508673442429167E-4]:5.723367052129E-1,101[&rate=5.508673442429167E-4]:1.03028210466E0)[&rate=5.508673442429167E-4]:3.296647695385E-1)[&rate=5.508673442429167E-4]:7.090200349873E-2,(40[&rate=5.508673442429167E-4]:4.274542190299E-1,39[&rate=5.508673442429167E-4]:4.274542190299E-1)[&rate=5.508673442429167E-4]:3.023049967361E-2)[&rate=5.508673442429167E-4]:3.756686440416E-3)[&rate=5.508673442429167E-4]:1.017147569305E-2,97[&rate=5.508673442429167E-4]:4.005746294708E-1)[&rate=5.508673442429167E-4]:1.149754965887E-1,16[&rate=5.508673442429167E-4]:2.672081303543E0)[&rate=5.508673442429167E-4]:3.506656667052E-2,((((94[&rate=5.508673442429167E-4]:1.038657607387E-1,100[&rate=5.508673442429167E-4]:1.038657607387E-1)[&rate=5.508673442429167E-4]:2.129281994003E-1,95[&rate=5.508673442429167E-4]:4.014934136911E-1)[&rate=5.508673442429167E-4]:2.52135846843E-1,98[&rate=5.508673442429167E-4]:6.427002987853E-1)[&rate=5.508673442429167E-4]:7.788698956197E-2,(96[&rate=5.508673442429167E-4]:3.902626081169E-1,99[&rate=5.508673442429167E-4]:4.257817337998E-1)[&rate=5.508673442429167E-4]:3.166634780447E-1)[&rate=5.508673442429167E-4]:2.948295629527E-2)[&rate=5.508673442429167E-4]:3.685634800282E-1)[&rate=5.508673442429167E-4]:3.691406801633E-1,(((36[&rate=5.508673442429167E-4]:8.38416244965E-2,(127[&rate=5.508673442429167E-4]:2.523553904605E0,121[&rate=5.508673442429167E-4]:2.082458014194E0)[&rate=5.508673442429167E-4]:8.083566509701E-2)[&rate=5.508673442429167E-4]:2.544524903128E-3,35[&rate=5.508673442429167E-4]:3.981080693387E-2)[&rate=5.508673442429167E-4]:3.667234040961E-1,(((128[&rate=5.508673442429167E-4]:1.253924530274E0,(((62[&rate=5.508673442429167E-4]:3.534859380684E-1,65[&rate=5.508673442429167E-4]:1.617051161506E-1)[&rate=5.508673442429167E-4]:7.008584098114E-2,(60[&rate=5.508673442429167E-4]:1.758430580577E-1,64[&rate=5.508673442429167E-4]:3.265279895644E-1)[&rate=5.508673442429167E-4]:5.594789907409E-2)[&rate=5.508673442429167E-4]:2.733372303394E-1,(63[&rate=5.508673442429167E-4]:6.356635873162E-2,61[&rate=5.508673442429167E-4]:1.046622491427E-1)[&rate=5.508673442429167E-4]:5.922467602462E-1)[&rate=5.508673442429167E-4]:6.967415482825E-1)[&rate=5.508673442429167E-4]:2.801628433727E-1,(((129[&rate=5.508673442429167E-4]:3.084652836309E-1,(130[&rate=5.508673442429167E-4]:1.477728093071E-1,132[&rate=5.508673442429167E-4]:1.505125353344E-1)[&rate=5.508673442429167E-4]:1.606924743238E-1)[&rate=5.508673442429167E-4]:8.980151633732E-2,131[&rate=5.508673442429167E-4]:4.010065259955E-1)[&rate=5.508673442429167E-4]:7.509931960993E-1,(118[&rate=5.508673442429167E-4]:6.346461055834E-1,69[&rate=5.508673442429167E-4]:6.456050096931E-1)[&rate=5.508673442429167E-4]:6.51600191854E-1)[&rate=5.508673442429167E-4]:3.875671036067E-1)[&rate=5.508673442429167E-4]:1.703301560791E-1,((((49[&rate=5.508673442429167E-4]:1.717882914896E-1,50[&rate=5.508673442429167E-4]:1.717882914896E-1)[&rate=5.508673442429167E-4]:3.429995684043E-1,51[&rate=5.508673442429167E-4]:5.202523407682E-1)[&rate=5.508673442429167E-4]:4.555852388112E-3,((46[&rate=5.508673442429167E-4]:3.571412816311E-1,43[&rate=5.508673442429167E-4]:3.571412816311E-1)[&rate=5.508673442429167E-4]:1.137664057433E-1,((48[&rate=5.508673442429167E-4]:1.247714790712E-1,42[&rate=5.508673442429167E-4]:8.652011295095E-2)[&rate=5.508673442429167E-4]:2.180289253265E-1,41[&rate=5.508673442429167E-4]:2.990845574032E-1)[&rate=5.508673442429167E-4]:1.171783212283E-1)[&rate=5.508673442429167E-4]:8.122291015334E-2)[&rate=5.508673442429167E-4]:1.952568274887E-1,((45[&rate=5.508673442429167E-4]:1.678770336972E-1,47[&rate=5.508673442429167E-4]:1.760737550085E-1)[&rate=5.508673442429167E-4]:1.70113093126E-1,44[&rate=5.508673442429167E-4]:3.407223672603E-1)[&rate=5.508673442429167E-4]:4.012005768819E-1)[&rate=5.508673442429167E-4]:1.918306137295E-1)[&rate=5.508673442429167E-4]:2.308838045917E-1)[&rate=5.508673442429167E-4]:2.821534358132E-1)[&rate=5.508673442429167E-4]:2.126041553078E-1,34[&rate=5.508673442429167E-4]:3.827810352088E-2)[&rate=5.508673442429167E-4]:4.237576983396E-2,((((135[&rate=5.508673442429167E-4]:6.88971636863E-1,(138[&rate=5.508673442429167E-4]:1.972170717489E-1,136[&rate=5.508673442429167E-4]:6.571022243372E-2)[&rate=5.508673442429167E-4]:6.917545651142E-1)[&rate=5.508673442429167E-4]:6.377111503089E-1,((120[&rate=5.508673442429167E-4]:8.967551062095E-1,119[&rate=5.508673442429167E-4]:9.926455171684E-1)[&rate=5.508673442429167E-4]:3.028950624066E-1,126[&rate=5.508673442429167E-4]:5.098380569313E-1)[&rate=5.508673442429167E-4]:3.790874130762E-1)[&rate=5.508673442429167E-4]:4.833011224833E-1,66[&rate=5.508673442429167E-4]:1.250524028059E-1)[&rate=5.508673442429167E-4]:2.736647432963E-1,(67[&rate=5.508673442429167E-4]:2.05486522327E-1,((124[&rate=5.508673442429167E-4]:3.119536646827E-1,123[&rate=5.508673442429167E-4]:3.146859051198E-1)[&rate=5.508673442429167E-4]:1.048260063728E-1,122[&rate=5.508673442429167E-4]:4.195119114926E-1)[&rate=5.508673442429167E-4]:2.872471611751E-1)[&rate=5.508673442429167E-4]:1.932306237752E-1)[&rate=5.508673442429167E-4]:5.449504258828E-1)[&rate=5.508673442429167E-4]:1.535307966303E-2);
tree STATE_33030000 [&joint=-20949.328185438586,lnP=-20949.328185438586] = [&R] ((((34[&rate=5.742292108308692E-4]:6.25245348952E-3,((38[&rate=5.742292108308692E-4]:6.953257411562E-1,(((96[&rate=5.742292108308692E-4]:5.48407499367E-1,99[&rate=5.742292108308692E-4]:5.839266250499E-1)[&rate=5.742292108308692E-4]:1.664631790369E-1,(98[&rate=5.742292108308692E-4]:5.403808490462E-1,((100[&rate=5.742292108308692E-4]:2.139348191354E-1,94[&rate=5.742292108308692E-4]:2.139348191354E-1)[&rate=5.742292108308692E-4]:8.838421346512E-2,95[&rate=5.742292108308692E-4]:3.870184861526E-1)[&rate=5.742292108308692E-4]:1.642913246424E-1)[&rate=5.742292108308692E-4]:1.881510315434E-1)[&rate=5.742292108308692E-4]:9.509606699313E-3,(((40[&rate=5.742292108308692E-4]:4.316316805856E-1,(((((15[&rate=5.742292108308692E-4]:4.332870184423E-1,10[&rate=5.742292108308692E-4]:3.949308540588E-1)[&rate=5.742292108308692E-4]:2.715809333157E-1,6[&rate=5.742292108308692E-4]:6.500734312101E-1)[&rate=5.742292108308692E-4]:7.97587791583E-2,((87[&rate=5.742292108308692E-4]:3.984105304281E-1,((89[&rate=5.742292108308692E-4]:1.21334144081E-1,88[&rate=5.742292108308692E-4]:1.07635513944E-1)[&rate=5.742292108308692E-4]:2.263031070245E-1,((((86[&rate=5.742292108308692E-4]:5.753692695678E-2,93[&rate=5.742292108308692E-4]:7.123555709379E-2)[&rate=5.742292108308692E-4]:3.618425666078E-2,(85[&rate=5.742292108308692E-4]:6.889862261006E-2,84[&rate=5.742292108308692E-4]:6.889862261006E-2)[&rate=5.742292108308692E-4]:2.482256100749E-2)[&rate=5.742292108308692E-4]:7.294269151554E-4,83[&rate=5.742292108308692E-4]:9.445061053271E-2)[&rate=5.742292108308692E-4]:1.856778117939E-1,((91[&rate=5.742292108308692E-4]:3.091595203763E-2,90[&rate=5.742292108308692E-4]:3.091595203763E-2)[&rate=5.742292108308692E-4]:4.215370893359E-2,92[&rate=5.742292108308692E-4]:7.306966097122E-2)[&rate=5.742292108308692E-4]:2.207573914924E-1)[&rate=5.742292108308692E-4]:5.381019864198E-2)[&rate=5.742292108308692E-4]:6.447190945959E-2)[&rate=5.742292108308692E-4]:8.084487038285E-1,(18[&rate=5.742292108308692E-4]:6.917155379334E-1,3[&rate=5.742292108308692E-4]:5.766470447828E-1)[&rate=5.742292108308692E-4]:9.048616207667E-2)[&rate=5.742292108308692E-4]:1.064420898847E-2)[&rate=5.742292108308692E-4]:7.471087237814E-1,((((144[&rate=5.742292108308692E-4]:4.09472820186E-1,(145[&rate=5.742292108308692E-4]:2.30782180533E-2,141[&rate=5.742292108308692E-4]:2.033849202571E-2)[&rate=5.742292108308692E-4]:3.918740541876E-1)[&rate=5.742292108308692E-4]:1.239146485575E-1,142[&rate=5.742292108308692E-4]:5.388669207984E-1)[&rate=5.742292108308692E-4]:1.00145572342E0,((((23[&rate=5.742292108308692E-4]:5.977656171123E-1,(25[&rate=5.742292108308692E-4]:4.056825337803E-1,20[&rate=5.742292108308692E-4]:3.865044515886E-1)[&rate=5.742292108308692E-4]:2.030419874416E-1)[&rate=5.742292108308692E-4]:1.933652766285E-1,(11[&rate=5.742292108308692E-4]:4.856949727511E-1,140[&rate=5.742292108308692E-4]:4.665168905593E-1)[&rate=5.742292108308692E-4]:2.205044141405E-1)[&rate=5.742292108308692E-4]:2.147992226487E-1,(24[&rate=5.742292108308692E-4]:8.215362591344E-1,(1[&rate=5.742292108308692E-4]:1.928858077804E-2,(28[&rate=5.742292108308692E-4]:7.384056759414E-1,21[&rate=5.742292108308692E-4]:7.13748141695E-1)[&rate=5.742292108308692E-4]:6.718427469957E-2)[&rate=5.742292108308692E-4]:2.142576054816E-2)[&rate=5.742292108308692E-4]:1.953527613648E-1)[&rate=5.742292108308692E-4]:2.773922149716E-1,102[&rate=5.742292108308692E-4]:1.326373998544E-1)[&rate=5.742292108308692E-4]:1.611099018977E-1)[&rate=5.742292108308692E-4]:4.35440607359E-3,(((((139[&rate=5.742292108308692E-4]:4.423005434223E-1,(106[&rate=5.742292108308692E-4]:1.091983847109E-1,111[&rate=5.742292108308692E-4]:1.256367408753E-1)[&rate=5.742292108308692E-4]:1.413213367937E-1)[&rate=5.742292108308692E-4]:1.579147238368E-2,104[&rate=5.742292108308692E-4]:2.663111938883E-1)[&rate=5.742292108308692E-4]:4.412030621991E-1,(116[&rate=5.742292108308692E-4]:6.348888206014E-1,(148[&rate=5.742292108308692E-4]:2.47721161164E-1,143[&rate=5.742292108308692E-4]:2.449814351367E-1)[&rate=5.742292108308692E-4]:4.255238238211E-1)[&rate=5.742292108308692E-4]:1.235146288312E-2)[&rate=5.742292108308692E-4]:2.611547043676E-1,(((107[&rate=5.742292108308692E-4]:4.667545819167E-1,108[&rate=5.742292108308692E-4]:4.640148558894E-1)[&rate=5.742292108308692E-4]:2.422640862566E-1,(109[&rate=5.742292108308692E-4]:6.942154196963E-1,(112[&rate=5.742292108308692E-4]:4.327759182077E-1,114[&rate=5.742292108308692E-4]:3.505841373858E-1)[&rate=5.742292108308692E-4]:2.64179227516E-1)[&rate=5.742292108308692E-4]:3.398133066878E-2)[&rate=5.742292108308692E-4]:1.347205882091E-1,(115[&rate=5.742292108308692E-4]:6.548696109622E-1,(13[&rate=5.742292108308692E-4]:2.043223424636E-1,19[&rate=5.742292108308692E-4]:2.426785068473E-1)[&rate=5.742292108308692E-4]:5.327390493205E-1)[&rate=5.742292108308692E-4]:1.285956728174E-1)[&rate=5.742292108308692E-4]:1.249297040725E-1)[&rate=5.742292108308692E-4]:3.321041398507E-2,((((4[&rate=5.742292108308692E-4]:1.57026075601E-1,30[&rate=5.742292108308692E-4]:3.29628815327E-1)[&rate=5.742292108308692E-4]:4.701968422402E-1,113[&rate=5.742292108308692E-4]:6.847571644164E-1)[&rate=5.742292108308692E-4]:3.210922668729E-2,9[&rate=5.742292108308692E-4]:7.086472130216E-1)[&rate=5.742292108308692E-4]:5.301043477604E-2,((105[&rate=5.742292108308692E-4]:4.708771974397E-1,110[&rate=5.742292108308692E-4]:4.927950056588E-1)[&rate=5.742292108308692E-4]:2.564285477809E-1,((14[&rate=5.742292108308692E-4]:2.28418827277E-1,17[&rate=5.742292108308692E-4]:2.667749916607E-1)[&rate=5.742292108308692E-4]:5.045340394476E-1,117[&rate=5.742292108308692E-4]:7.356925927522E-1)[&rate=5.742292108308692E-4]:2.175013876978E-2)[&rate=5.742292108308692E-4]:1.517382038537E-2)[&rate=5.742292108308692E-4]:2.539203567793E-1)[&rate=5.742292108308692E-4]:3.482771279062E-1)[&rate=5.742292108308692E-4]:1.29524157831E-1)[&rate=5.742292108308692E-4]:3.323390043742E-1,101[&rate=5.742292108308692E-4]:7.54485417976E-1)[&rate=5.742292108308692E-4]:6.503104216034E-1)[&rate=5.742292108308692E-4]:3.837993453338E-2,((26[&rate=5.742292108308692E-4]:7.615938887118E-1,(7[&rate=5.742292108308692E-4]:3.611069068829E-1,8[&rate=5.742292108308692E-4]:3.611069068829E-1)[&rate=5.742292108308692E-4]:2.936376667604E-1)[&rate=5.742292108308692E-4]:1.15699274698E-1,(((22[&rate=5.742292108308692E-4]:4.059033833733E-1,27[&rate=5.742292108308692E-4]:4.223417395376E-1)[&rate=5.742292108308692E-4]:3.26301656869E-1,2[&rate=5.742292108308692E-4]:5.596023005163E-1)[&rate=5.742292108308692E-4]:2.11371661075E-2,31[&rate=5.742292108308692E-4]:8.081367268979E-1)[&rate=5.742292108308692E-4]:1.129920529504E-1)[&rate=5.742292108308692E-4]:1.733005898374E0)[&rate=5.742292108308692E-4]:1.888000251901E-2,((97[&rate=5.742292108308692E-4]:3.85929349291E-1,(16[&rate=5.742292108308692E-4]:2.481315701592E0,146[&rate=5.742292108308692E-4]:5.160413547099E-1)[&rate=5.742292108308692E-4]:6.114482518223E-2)[&rate=5.742292108308692E-4]:3.156744788728E-2,(147[&rate=5.742292108308692E-4]:5.43892187917E-1,39[&rate=5.742292108308692E-4]:4.865151387367E-1)[&rate=5.742292108308692E-4]:2.019909807802E-3)[&rate=5.742292108308692E-4]:3.565690935039E-4)[&rate=5.742292108308692E-4]:1.207345691046E-1)[&rate=5.742292108308692E-4]:1.540055653427E-1)[&rate=5.742292108308692E-4]:5.453367988358E-1,(36[&rate=5.742292108308692E-4]:1.402370682392E-1,((((((62[&rate=5.742292108308692E-4]:4.227472287162E-1,((60[&rate=5.742292108308692E-4]:6.727133147741E-2,64[&rate=5.742292108308692E-4]:2.179562629841E-1)[&rate=5.742292108308692E-4]:5.030516799496E-2,65[&rate=5.742292108308692E-4]:1.175764994724E-1)[&rate=5.742292108308692E-4]:1.133899073261E-1)[&rate=5.742292108308692E-4]:2.80860807684E-1,(63[&rate=5.742292108308692E-4]:4.513589476052E-1,61[&rate=5.742292108308692E-4]:4.924548380162E-1)[&rate=5.742292108308692E-4]:2.11153198384E-1)[&rate=5.742292108308692E-4]:8.513036683055E-1,(69[&rate=5.742292108308692E-4]:7.522135672866E-1,((((129[&rate=5.742292108308692E-4]:1.097251369941E-1,130[&rate=5.742292108308692E-4]:1.097251369941E-1)[&rate=5.742292108308692E-4]:7.172768689949E-3,132[&rate=5.742292108308692E-4]:1.196376317114E-1)[&rate=5.742292108308692E-4]:1.832908228143E-1,131[&rate=5.742292108308692E-4]:3.029284545257E-1)[&rate=5.742292108308692E-4]:2.604382315122E-1,118[&rate=5.742292108308692E-4]:6.976132613805E-1)[&rate=5.742292108308692E-4]:4.364140179646E-2)[&rate=5.742292108308692E-4]:8.136570415288E-1)[&rate=5.742292108308692E-4]:7.428540229066E-2,(((((43[&rate=5.742292108308692E-4]:5.3647873914E-1,((42[&rate=5.742292108308692E-4]:3.435466930525E-1,48[&rate=5.742292108308692E-4]:3.817980591728E-1)[&rate=5.742292108308692E-4]:1.311953253485E-1,41[&rate=5.742292108308692E-4]:4.692775375268E-1)[&rate=5.742292108308692E-4]:1.255639287027E-2)[&rate=5.742292108308692E-4]:1.947539228365E-2,46[&rate=5.742292108308692E-4]:5.559541314237E-1)[&rate=5.742292108308692E-4]:7.839925270483E-2,(51[&rate=5.742292108308692E-4]:5.419617817922E-1,(49[&rate=5.742292108308692E-4]:5.081851257625E-1,50[&rate=5.742292108308692E-4]:5.081851257625E-1)[&rate=5.742292108308692E-4]:2.831217515544E-2)[&rate=5.742292108308692E-4]:6.506919796483E-2)[&rate=5.742292108308692E-4]:7.605552449281E-3,(45[&rate=5.742292108308692E-4]:5.259679219177E-1,(44[&rate=5.742292108308692E-4]:6.916324633541E-2,47[&rate=5.742292108308692E-4]:7.462772720967E-2)[&rate=5.742292108308692E-4]:4.595369160194E-1)[&rate=5.742292108308692E-4]:1.077942933487E-1)[&rate=5.742292108308692E-4]:8.001367360929E-2,128[&rate=5.742292108308692E-4]:1.487172101167E0)[&rate=5.742292108308692E-4]:2.298978432056E-3)[&rate=5.742292108308692E-4]:5.5886961436E-2,(127[&rate=5.742292108308692E-4]:2.276362828746E0,121[&rate=5.742292108308692E-4]:1.835266938335E0)[&rate=5.742292108308692E-4]:3.073513766729E-1)[&rate=5.742292108308692E-4]:2.84162119328E-2,35[&rate=5.742292108308692E-4]:4.500712968019E-2)[&rate=5.742292108308692E-4]:4.865459609325E-2)[&rate=5.742292108308692E-4]:5.446353677031E-1)[&rate=5.742292108308692E-4]:2.30969058643E-1)[&rate=5.742292108308692E-4]:3.014773125795E-2,(((((((58[&rate=5.742292108308692E-4]:1.361116841788E-1,(54[&rate=5.742292108308692E-4]:6.457694003445E-2,59[&rate=5.742292108308692E-4]:1.028283061547E-1)[&rate=5.742292108308692E-4]:1.415769496401E-2)[&rate=5.742292108308692E-4]:1.605168451775E-2,37[&rate=5.742292108308692E-4]:1.712890517566E-1)[&rate=5.742292108308692E-4]:7.264594004943E-2,(56[&rate=5.742292108308692E-4]:1.699847938906E-1,55[&rate=5.742292108308692E-4]:1.699847938906E-1)[&rate=5.742292108308692E-4]:2.750211048368E-2)[&rate=5.742292108308692E-4]:1.842740474174E-1,57[&rate=5.742292108308692E-4]:3.926899135404E-1)[&rate=5.742292108308692E-4]:2.499163999798E-1,68[&rate=5.742292108308692E-4]:5.906937452141E-1)[&rate=5.742292108308692E-4]:7.131756059461E-1,((((((103[&rate=5.742292108308692E-4]:5.955578568969E-1,(29[&rate=5.742292108308692E-4]:6.030122584252E-1,(12[&rate=5.742292108308692E-4]:2.837124966714E-1,5[&rate=5.742292108308692E-4]:2.45356332288E-1)[&rate=5.742292108308692E-4]:2.124504466852E-1)[&rate=5.742292108308692E-4]:2.254223108006E-1)[&rate=5.742292108308692E-4]:1.767154339015E0,52[&rate=5.742292108308692E-4]:6.984184613508E-1)[&rate=5.742292108308692E-4]:1.967389308822E-3,53[&rate=5.742292108308692E-4]:6.921891293482E-1)[&rate=5.742292108308692E-4]:7.117757850764E-2,((133[&rate=5.742292108308692E-4]:4.344277186502E-1,134[&rate=5.742292108308692E-4]:4.042907323491E-1)[&rate=5.742292108308692E-4]:1.902330482134E-1,137[&rate=5.742292108308692E-4]:6.657566572747E-1)[&rate=5.742292108308692E-4]:9.207854379605E-1)[&rate=5.742292108308692E-4]:6.149044445286E-3,((((74[&rate=5.742292108308692E-4]:3.175751175777E-1,70[&rate=5.742292108308692E-4]:2.792189531942E-1)[&rate=5.742292108308692E-4]:7.056798204006E-2,76[&rate=5.742292108308692E-4]:3.881430996178E-1)[&rate=5.742292108308692E-4]:7.782646986638E-2,75[&rate=5.742292108308692E-4]:4.659695694841E-1)[&rate=5.742292108308692E-4]:2.199523626496E-1,(((82[&rate=5.742292108308692E-4]:2.508961588296E-1,(((78[&rate=5.742292108308692E-4]:3.43949592257E-2,72[&rate=5.742292108308692E-4]:1.247715100638E-2)[&rate=5.742292108308692E-4]:5.526958877055E-2,71[&rate=5.742292108308692E-4]:6.226728772222E-2)[&rate=5.742292108308692E-4]:1.373183542001E-1,79[&rate=5.742292108308692E-4]:2.269829021964E-1)[&rate=5.742292108308692E-4]:1.569407855122E-2)[&rate=5.742292108308692E-4]:5.703479780188E-2,(81[&rate=5.742292108308692E-4]:1.002275991643E-1,80[&rate=5.742292108308692E-4]:1.002275991643E-1)[&rate=5.742292108308692E-4]:1.912650013029E-1)[&rate=5.742292108308692E-4]:7.966717706625E-2,(77[&rate=5.742292108308692E-4]:3.153993440123E-1,73[&rate=5.742292108308692E-4]:3.20878796067E-1)[&rate=5.742292108308692E-4]:9.95960499595E-2)[&rate=5.742292108308692E-4]:2.654470861072E-1)[&rate=5.742292108308692E-4]:8.300568787796E-1)[&rate=5.742292108308692E-4]:1.930031671724E-1,125[&rate=5.742292108308692E-4]:7.521364058124E-1)[&rate=5.742292108308692E-4]:7.183996120145E-1)[&rate=5.742292108308692E-4]:1.023280986502E-1,((67[&rate=5.742292108308692E-4]:2.352564495554E-1,((124[&rate=5.742292108308692E-4]:2.639635945459E-1,122[&rate=5.742292108308692E-4]:2.666958349831E-1)[&rate=5.742292108308692E-4]:4.204807371286E-3,123[&rate=5.742292108308692E-4]:2.709006423544E-1)[&rate=5.742292108308692E-4]:4.656283575417E-1)[&rate=5.742292108308692E-4]:2.975874999124E-1,(66[&rate=5.742292108308692E-4]:1.020406344133E-1,(((120[&rate=5.742292108308692E-4]:9.464675985221E-1,119[&rate=5.742292108308692E-4]:1.042358009481E0)[&rate=5.742292108308692E-4]:4.058591360725E-2,(135[&rate=5.742292108308692E-4]:6.350687144435E-1,(138[&rate=5.742292108308692E-4]:2.048792411869E-1,136[&rate=5.742292108308692E-4]:7.337239187168E-2)[&rate=5.742292108308692E-4]:6.301894732566E-1)[&rate=5.742292108308692E-4]:9.993000316533E-2)[&rate=5.742292108308692E-4]:8.683884871814E-1,126[&rate=5.742292108308692E-4]:1.165629887626E0)[&rate=5.742292108308692E-4]:1.835849364724E-1)[&rate=5.742292108308692E-4]:4.308033150545E-1)[&rate=5.742292108308692E-4]:3.256328625703E-1)[&rate=5.742292108308692E-4]:4.093707133945E-2)[&rate=5.742292108308692E-4]:3.049939232246E-3,33[&rate=5.742292108308692E-4]:2.301176781534E-2)[&rate=5.742292108308692E-4]:4.636378813441E-3,32[&rate=5.742292108308692E-4]:2.216869457407E-2);
tree STATE_33120000 [&joint=-20999.48798108361,lnP=-20999.48798108361] = [&R] (33[&rate=5.178891125342641E-4]:1.744812792495E-1,(32[&rate=5.178891125342641E-4]:6.407315540353E-2,(((38[&rate=5.178891125342641E-4]:6.696270037786E-1,((((((2[&rate=5.178891125342641E-4]:3.782144974985E-1,31[&rate=5.178891125342641E-4]:6.056117577725E-1)[&rate=5.178891125342641E-4]:2.740371298986E-1,((7[&rate=5.178891125342641E-4]:3.594583016489E-1,8[&rate=5.178891125342641E-4]:3.594583016489E-1)[&rate=5.178891125342641E-4]:3.585705309179E-1,(22[&rate=5.178891125342641E-4]:6.578423651064E-1,27[&rate=5.178891125342641E-4]:6.742807212708E-1)[&rate=5.178891125342641E-4]:1.560768784192E-1)[&rate=5.178891125342641E-4]:1.093512359747E-2)[&rate=5.178891125342641E-4]:6.150397433503E-2,26[&rate=5.178891125342641E-4]:8.973172455678E-1)[&rate=5.178891125342641E-4]:1.854540178941E0,((16[&rate=5.178891125342641E-4]:2.606242831689E0,147[&rate=5.178891125342641E-4]:5.781269547522E-1)[&rate=5.178891125342641E-4]:6.195096369357E-2,(146[&rate=5.178891125342641E-4]:6.755401838863E-1,39[&rate=5.178891125342641E-4]:5.553216046513E-1)[&rate=5.178891125342641E-4]:2.737926461409E-2)[&rate=5.178891125342641E-4]:2.886910857836E-2)[&rate=5.178891125342641E-4]:1.401957513675E-3,((97[&rate=5.178891125342641E-4]:4.669634248785E-1,40[&rate=5.178891125342641E-4]:5.380016762447E-1)[&rate=5.178891125342641E-4]:6.855792383073E-2,(((((((141[&rate=5.178891125342641E-4]:4.592557256089E-1,145[&rate=5.178891125342641E-4]:4.619954516365E-1)[&rate=5.178891125342641E-4]:8.425617906834E-2,144[&rate=5.178891125342641E-4]:5.407721786499E-1)[&rate=5.178891125342641E-4]:9.880736446341E-2,142[&rate=5.178891125342641E-4]:6.450589951682E-1)[&rate=5.178891125342641E-4]:8.601146735364E-1,((((115[&rate=5.178891125342641E-4]:4.866144463389E-1,(13[&rate=5.178891125342641E-4]:3.034632038737E-1,19[&rate=5.178891125342641E-4]:3.418193682574E-1)[&rate=5.178891125342641E-4]:2.653430232871E-1)[&rate=5.178891125342641E-4]:3.974537348117E-2,(108[&rate=5.178891125342641E-4]:5.016142678918E-1,((112[&rate=5.178891125342641E-4]:2.710927132181E-1,114[&rate=5.178891125342641E-4]:1.889009323962E-1)[&rate=5.178891125342641E-4]:2.259810121331E-1,(107[&rate=5.178891125342641E-4]:3.817157159349E-1,109[&rate=5.178891125342641E-4]:4.008937981267E-1)[&rate=5.178891125342641E-4]:9.344020119716E-2)[&rate=5.178891125342641E-4]:2.919807678711E-2)[&rate=5.178891125342641E-4]:8.227979850367E-2)[&rate=5.178891125342641E-4]:2.545588806374E-1,(116[&rate=5.178891125342641E-4]:4.798260648854E-1,(((106[&rate=5.178891125342641E-4]:1.377979826199E-1,104[&rate=5.178891125342641E-4]:1.377979826199E-1)[&rate=5.178891125342641E-4]:1.799989743033E-1,(139[&rate=5.178891125342641E-4]:1.911319290001E-1,111[&rate=5.178891125342641E-4]:1.578946324668E-2)[&rate=5.178891125342641E-4]:3.184458498409E-1)[&rate=5.178891125342641E-4]:1.936627999615E-1,(148[&rate=5.178891125342641E-4]:1.387550364425E-1,143[&rate=5.178891125342641E-4]:1.360153104151E-1)[&rate=5.178891125342641E-4]:3.507869122231E-1)[&rate=5.178891125342641E-4]:2.864028060347E-2)[&rate=5.178891125342641E-4]:3.010926355721E-1)[&rate=5.178891125342641E-4]:9.863442349993E-2,(((110[&rate=5.178891125342641E-4]:4.88360175465E-1,(113[&rate=5.178891125342641E-4]:4.494768838781E-1,105[&rate=5.178891125342641E-4]:4.220796236043E-1)[&rate=5.178891125342641E-4]:4.436274364159E-2)[&rate=5.178891125342641E-4]:6.084763430832E-2,117[&rate=5.178891125342641E-4]:5.574269878556E-1)[&rate=5.178891125342641E-4]:2.707127266388E-1,(9[&rate=5.178891125342641E-4]:7.140601087975E-1,(14[&rate=5.178891125342641E-4]:6.596027658558E-1,(4[&rate=5.178891125342641E-4]:1.412846267214E-1,30[&rate=5.178891125342641E-4]:3.138873664474E-1)[&rate=5.178891125342641E-4]:4.607838925592E-1)[&rate=5.178891125342641E-4]:6.267652102375E-2)[&rate=5.178891125342641E-4]:1.031207015873E-1)[&rate=5.178891125342641E-4]:1.363449163125E-1)[&rate=5.178891125342641E-4]:3.708260241991E-1)[&rate=5.178891125342641E-4]:5.835782654157E-2,((102[&rate=5.178891125342641E-4]:1.531017127703E-1,((23[&rate=5.178891125342641E-4]:8.449973225623E-1,(25[&rate=5.178891125342641E-4]:5.896242516418E-1,20[&rate=5.178891125342641E-4]:5.704461694501E-1)[&rate=5.178891125342641E-4]:2.663319750302E-1)[&rate=5.178891125342641E-4]:1.485458993878E-1,(11[&rate=5.178891125342641E-4]:4.994763104181E-1,140[&rate=5.178891125342641E-4]:4.802982282263E-1)[&rate=5.178891125342641E-4]:4.091354046829E-1)[&rate=5.178891125342641E-4]:3.102434223269E-1)[&rate=5.178891125342641E-4]:1.365659687207E-1,((((17[&rate=5.178891125342641E-4]:6.25772922168E-1,21[&rate=5.178891125342641E-4]:6.559099084693E-1)[&rate=5.178891125342641E-4]:1.294243495855E-1,28[&rate=5.178891125342641E-4]:8.099917923012E-1)[&rate=5.178891125342641E-4]:2.58621054376E-1,1[&rate=5.178891125342641E-4]:2.823114768143E-1)[&rate=5.178891125342641E-4]:6.781631201197E-2,24[&rate=5.178891125342641E-4]:1.130949706635E0)[&rate=5.178891125342641E-4]:3.203618104728E-1)[&rate=5.178891125342641E-4]:2.728847128932E-2)[&rate=5.178891125342641E-4]:9.349578687646E-2,((3[&rate=5.178891125342641E-4]:6.504978504644E-1,((15[&rate=5.178891125342641E-4]:5.115933776714E-1,10[&rate=5.178891125342641E-4]:4.732372132879E-1)[&rate=5.178891125342641E-4]:8.491846527187E-2,(18[&rate=5.178891125342641E-4]:5.689127958098E-1,6[&rate=5.178891125342641E-4]:5.058990971796E-1)[&rate=5.178891125342641E-4]:3.581822521578E-2)[&rate=5.178891125342641E-4]:1.608353225895E-1)[&rate=5.178891125342641E-4]:5.413066857441E-1,((((91[&rate=5.178891125342641E-4]:7.057912154512E-2,90[&rate=5.178891125342641E-4]:7.057912154512E-2)[&rate=5.178891125342641E-4]:1.5297681297E-2,92[&rate=5.178891125342641E-4]:8.587680284212E-2)[&rate=5.178891125342641E-4]:1.726820865705E-1,(((86[&rate=5.178891125342641E-4]:3.381805292534E-2,85[&rate=5.178891125342641E-4]:3.381805292534E-2)[&rate=5.178891125342641E-4]:1.348861328466E-1,((93[&rate=5.178891125342641E-4]:8.002372800727E-2,83[&rate=5.178891125342641E-4]:6.632509787026E-2)[&rate=5.178891125342641E-4]:3.849427820089E-2,84[&rate=5.178891125342641E-4]:1.048193760711E-1)[&rate=5.178891125342641E-4]:6.388480970078E-2)[&rate=5.178891125342641E-4]:2.302211230943E-2,87[&rate=5.178891125342641E-4]:1.917262980814E-1)[&rate=5.178891125342641E-4]:5.313396119428E-2)[&rate=5.178891125342641E-4]:6.026745513183E-2,(89[&rate=5.178891125342641E-4]:1.270168731253E-1,88[&rate=5.178891125342641E-4]:1.133182429883E-1)[&rate=5.178891125342641E-4]:1.918094714192E-1)[&rate=5.178891125342641E-4]:1.426402849198E0)[&rate=5.178891125342641E-4]:2.159076774209E-1)[&rate=5.178891125342641E-4]:3.042221435356E-1,101[&rate=5.178891125342641E-4]:7.091946311374E-1)[&rate=5.178891125342641E-4]:8.705291279317E-1)[&rate=5.178891125342641E-4]:6.412335282079E-3)[&rate=5.178891125342641E-4]:3.910201885981E-2,((98[&rate=5.178891125342641E-4]:6.82906769163E-1,(96[&rate=5.178891125342641E-4]:4.122056901029E-1,99[&rate=5.178891125342641E-4]:4.477248157857E-1)[&rate=5.178891125342641E-4]:2.570398768745E-1)[&rate=5.178891125342641E-4]:1.966739864451E-2,((94[&rate=5.178891125342641E-4]:9.897272013931E-2,100[&rate=5.178891125342641E-4]:9.897272013931E-2)[&rate=5.178891125342641E-4]:1.354339851362E-1,95[&rate=5.178891125342641E-4]:3.191061588275E-1)[&rate=5.178891125342641E-4]:3.943969707287E-1)[&rate=5.178891125342641E-4]:7.791508695611E-2)[&rate=5.178891125342641E-4]:8.585906049039E-2)[&rate=5.178891125342641E-4]:6.093189136207E-1,((((128[&rate=5.178891125342641E-4]:1.376048768653E0,(((((129[&rate=5.178891125342641E-4]:9.223307526303E-2,132[&rate=5.178891125342641E-4]:9.497280129039E-2)[&rate=5.178891125342641E-4]:1.548419129381E-1,(130[&rate=5.178891125342641E-4]:1.099026956782E-1,131[&rate=5.178891125342641E-4]:1.126424217055E-1)[&rate=5.178891125342641E-4]:1.37172292523E-1)[&rate=5.178891125342641E-4]:7.24390773814E-1,69[&rate=5.178891125342641E-4]:1.119410967495E0)[&rate=5.178891125342641E-4]:5.584372323908E-2,118[&rate=5.178891125342641E-4]:1.164295786624E0)[&rate=5.178891125342641E-4]:3.392160785645E-1,((65[&rate=5.178891125342641E-4]:2.996306112929E-1,(62[&rate=5.178891125342641E-4]:4.069222482608E-1,(64[&rate=5.178891125342641E-4]:2.968341377914E-1,60[&rate=5.178891125342641E-4]:1.461492062847E-1)[&rate=5.178891125342641E-4]:6.899222005835E-2)[&rate=5.178891125342641E-4]:8.448918494991E-2)[&rate=5.178891125342641E-4]:3.575109017664E-1,(63[&rate=5.178891125342641E-4]:1.638633605638E-1,61[&rate=5.178891125342641E-4]:2.049592509749E-1)[&rate=5.178891125342641E-4]:6.439630840021E-1)[&rate=5.178891125342641E-4]:6.545895302115E-1)[&rate=5.178891125342641E-4]:1.226293086212E-2)[&rate=5.178891125342641E-4]:3.442130311193E-2,127[&rate=5.178891125342641E-4]:2.448826236149E0)[&rate=5.178891125342641E-4]:7.465420768607E-2,121[&rate=5.178891125342641E-4]:2.082384553424E0)[&rate=5.178891125342641E-4]:2.581395034237E-1,((45[&rate=5.178891125342641E-4]:6.398153463891E-1,(((51[&rate=5.178891125342641E-4]:5.484373238345E-1,((((48[&rate=5.178891125342641E-4]:2.217922717972E-1,41[&rate=5.178891125342641E-4]:1.780764248028E-1)[&rate=5.178891125342641E-4]:1.011238105423E-1,42[&rate=5.178891125342641E-4]:2.846647162193E-1)[&rate=5.178891125342641E-4]:1.373467388712E-1,46[&rate=5.178891125342641E-4]:4.711917829592E-1)[&rate=5.178891125342641E-4]:1.886694137034E-2,43[&rate=5.178891125342641E-4]:4.900587243295E-1)[&rate=5.178891125342641E-4]:8.570100387647E-2)[&rate=5.178891125342641E-4]:1.884364638215E-2,(47[&rate=5.178891125342641E-4]:1.235559057759E-1,44[&rate=5.178891125342641E-4]:1.180914249016E-1)[&rate=5.178891125342641E-4]:4.710474688123E-1)[&rate=5.178891125342641E-4]:2.29699810749E-2,(50[&rate=5.178891125342641E-4]:4.557865509369E-1,49[&rate=5.178891125342641E-4]:4.557865509369E-1)[&rate=5.178891125342641E-4]:1.289999194804E-1)[&rate=5.178891125342641E-4]:3.043871203745E-2)[&rate=5.178891125342641E-4]:1.786484294034E-1,(36[&rate=5.178891125342641E-4]:6.946129530404E-2,35[&rate=5.178891125342641E-4]:2.288595283828E-2)[&rate=5.178891125342641E-4]:4.020691195785E-2)[&rate=5.178891125342641E-4]:1.514037947912E-1)[&rate=5.178891125342641E-4]:4.620838112965E-1)[&rate=5.178891125342641E-4]:2.559462029243E-1,((((126[&rate=5.178891125342641E-4]:1.471164582358E0,((135[&rate=5.178891125342641E-4]:4.019223239054E-1,(138[&rate=5.178891125342641E-4]:2.050312920582E-1,136[&rate=5.178891125342641E-4]:7.352444274301E-2)[&rate=5.178891125342641E-4]:3.968910318472E-1)[&rate=5.178891125342641E-4]:1.166591164273E0,(120[&rate=5.178891125342641E-4]:1.794155045116E0,119[&rate=5.178891125342641E-4]:1.890045456075E0)[&rate=5.178891125342641E-4]:2.641323758255E-2)[&rate=5.178891125342641E-4]:3.404084113438E-1)[&rate=5.178891125342641E-4]:3.216312608819E-1,(66[&rate=5.178891125342641E-4]:4.592247650446E-1,(67[&rate=5.178891125342641E-4]:3.508007734422E-1,(122[&rate=5.178891125342641E-4]:2.285978399737E-1,(123[&rate=5.178891125342641E-4]:1.931612224754E-1,124[&rate=5.178891125342641E-4]:1.904289820382E-1)[&rate=5.178891125342641E-4]:3.543661749836E-2)[&rate=5.178891125342641E-4]:6.234754838091E-1)[&rate=5.178891125342641E-4]:1.084239916024E-1)[&rate=5.178891125342641E-4]:8.639688851008E-2)[&rate=5.178891125342641E-4]:3.718246051204E-1,34[&rate=5.178891125342641E-4]:5.443256004494E-2)[&rate=5.178891125342641E-4]:3.117388589795E-3,(((((54[&rate=5.178891125342641E-4]:4.211198859928E-1,(56[&rate=5.178891125342641E-4]:3.720941616029E-1,55[&rate=5.178891125342641E-4]:3.720941616029E-1)[&rate=5.178891125342641E-4]:7.908036919851E-2)[&rate=5.178891125342641E-4]:5.916292208366E-2,((58[&rate=5.178891125342641E-4]:8.82682857689E-2,37[&rate=5.178891125342641E-4]:1.07393968829E-1)[&rate=5.178891125342641E-4]:3.607252158467E-1,59[&rate=5.178891125342641E-4]:4.298678185554E-1)[&rate=5.178891125342641E-4]:8.866635564122E-2)[&rate=5.178891125342641E-4]:2.016146641117E-2,57[&rate=5.178891125342641E-4]:5.41427881045E-1)[&rate=5.178891125342641E-4]:3.585586651951E-1,68[&rate=5.178891125342641E-4]:8.48073977934E-1)[&rate=5.178891125342641E-4]:2.527043481784E-1,(((52[&rate=5.178891125342641E-4]:7.369492989615E-1,(103[&rate=5.178891125342641E-4]:7.594945726006E-1,(29[&rate=5.178891125342641E-4]:6.16412179489E-1,(12[&rate=5.178891125342641E-4]:3.624283887978E-1,5[&rate=5.178891125342641E-4]:3.240722244143E-1)[&rate=5.178891125342641E-4]:1.471344756227E-1)[&rate=5.178891125342641E-4]:3.759591054404E-1)[&rate=5.178891125342641E-4]:1.641748460922E0)[&rate=5.178891125342641E-4]:2.649519971603E-1,(((((74[&rate=5.178891125342641E-4]:4.714743873783E-1,(76[&rate=5.178891125342641E-4]:3.603934458272E-1,70[&rate=5.178891125342641E-4]:3.220372814438E-1)[&rate=5.178891125342641E-4]:1.110809415511E-1)[&rate=5.178891125342641E-4]:3.021290442001E-1,75[&rate=5.178891125342641E-4]:7.736034315784E-1)[&rate=5.178891125342641E-4]:1.680580232091E-1,((((81[&rate=5.178891125342641E-4]:6.001455325788E-2,80[&rate=5.178891125342641E-4]:6.001455325788E-2)[&rate=5.178891125342641E-4]:5.28756892931E-1,(71[&rate=5.178891125342641E-4]:1.60126824605E-1,77[&rate=5.178891125342641E-4]:2.231405232352E-1)[&rate=5.178891125342641E-4]:4.094665393921E-1)[&rate=5.178891125342641E-4]:1.053232678674E-2,(79[&rate=5.178891125342641E-4]:4.803226206184E-1,((78[&rate=5.178891125342641E-4]:3.566402029431E-2,72[&rate=5.178891125342641E-4]:1.3746212075E-2)[&rate=5.178891125342641E-4]:3.000242457986E-1,82[&rate=5.178891125342641E-4]:3.43907444175E-1)[&rate=5.178891125342641E-4]:1.446343545255E-1)[&rate=5.178891125342641E-4]:1.272003304395E-1)[&rate=5.178891125342641E-4]:3.480792428174E-4,73[&rate=5.178891125342641E-4]:6.489669207115E-1)[&rate=5.178891125342641E-4]:2.926945340759E-1)[&rate=5.178891125342641E-4]:5.127214989248E-1,((133[&rate=5.178891125342641E-4]:3.032772123006E-1,134[&rate=5.178891125342641E-4]:2.731402259995E-1)[&rate=5.178891125342641E-4]:7.405941135018E-2,137[&rate=5.178891125342641E-4]:4.184325140619E-1)[&rate=5.178891125342641E-4]:1.112662768418E0)[&rate=5.178891125342641E-4]:8.097105734851E-2,53[&rate=5.178891125342641E-4]:7.888909524487E-1)[&rate=5.178891125342641E-4]:2.048136223618E-1)[&rate=5.178891125342641E-4]:2.737474829135E-1,125[&rate=5.178891125342641E-4]:1.057069544063E0)[&rate=5.178891125342641E-4]:2.103754487163E-1)[&rate=5.178891125342641E-4]:3.675059589247E-1)[&rate=5.178891125342641E-4]:1.196302654331E-2)[&rate=5.178891125342641E-4]:1.647798844457E-2)[&rate=5.178891125342641E-4]:1.049286717913E-1);
tree STATE_33210000 [&joint=-20985.473167244465,lnP=-20985.473167244465] = [&R] ((33[&rate=5.904255177381316E-4]:4.431004387393E-2,32[&rate=5.904255177381316E-4]:3.883059181921E-2)[&rate=5.904255177381316E-4]:6.058310302321E-2,(34[&rate=5.904255177381316E-4]:1.064515329182E-1,(((((((55[&rate=5.904255177381316E-4]:2.280851840728E-1,56[&rate=5.904255177381316E-4]:2.280851840728E-1)[&rate=5.904255177381316E-4]:2.152650655029E-1,((37[&rate=5.904255177381316E-4]:8.372428146112E-2,54[&rate=5.904255177381316E-4]:7.22154922068E-3)[&rate=5.904255177381316E-4]:1.426887702869E-2,(57[&rate=5.904255177381316E-4]:4.385921441918E-2,58[&rate=5.904255177381316E-4]:6.025265704216E-2)[&rate=5.904255177381316E-4]:1.861481838754E-2)[&rate=5.904255177381316E-4]:3.918051785177E-1)[&rate=5.904255177381316E-4]:1.144726506904E-2,59[&rate=5.904255177381316E-4]:4.629942359564E-1)[&rate=5.904255177381316E-4]:1.48288740869E-1,68[&rate=5.904255177381316E-4]:5.621026489564E-1)[&rate=5.904255177381316E-4]:3.380680498745E-1,((((((76[&rate=5.904255177381316E-4]:4.2850845332E-1,(74[&rate=5.904255177381316E-4]:4.237886281972E-1,70[&rate=5.904255177381316E-4]:3.854324638138E-1)[&rate=5.904255177381316E-4]:4.719825122755E-3)[&rate=5.904255177381316E-4]:8.316513863801E-2,75[&rate=5.904255177381316E-4]:5.11673591958E-1)[&rate=5.904255177381316E-4]:1.134667577093E-1,((82[&rate=5.904255177381316E-4]:2.522000996297E-1,(79[&rate=5.904255177381316E-4]:2.162312792991E-1,(78[&rate=5.904255177381316E-4]:7.088757425576E-2,72[&rate=5.904255177381316E-4]:4.896976603645E-2)[&rate=5.904255177381316E-4]:1.453437050434E-1)[&rate=5.904255177381316E-4]:2.774964224849E-2)[&rate=5.904255177381316E-4]:1.189798086493E-1,((73[&rate=5.904255177381316E-4]:3.470680744752E-1,(77[&rate=5.904255177381316E-4]:3.213679719273E-1,71[&rate=5.904255177381316E-4]:2.583542732972E-1)[&rate=5.904255177381316E-4]:2.022065049312E-2)[&rate=5.904255177381316E-4]:3.261192919823E-2,(81[&rate=5.904255177381316E-4]:5.876891233644E-2,80[&rate=5.904255177381316E-4]:5.876891233644E-2)[&rate=5.904255177381316E-4]:2.715960228439E-1)[&rate=5.904255177381316E-4]:2.437661693432E-2)[&rate=5.904255177381316E-4]:2.210837290596E-1)[&rate=5.904255177381316E-4]:4.843640538438E-1,53[&rate=5.904255177381316E-4]:3.630413448991E-1)[&rate=5.904255177381316E-4]:4.387849809881E-2,((103[&rate=5.904255177381316E-4]:6.20307273405E-1,(29[&rate=5.904255177381316E-4]:4.77218600129E-1,(12[&rate=5.904255177381316E-4]:6.894700047301E-2,5[&rate=5.904255177381316E-4]:3.059083608955E-2)[&rate=5.904255177381316E-4]:3.014222845875E-1)[&rate=5.904255177381316E-4]:3.759653856048E-1)[&rate=5.904255177381316E-4]:1.409337800155E0,(52[&rate=5.904255177381316E-4]:2.570923787415E-1,((133[&rate=5.904255177381316E-4]:3.549711779677E-1,137[&rate=5.904255177381316E-4]:3.960670683788E-1)[&rate=5.904255177381316E-4]:8.61027869333E-2,134[&rate=5.904255177381316E-4]:4.109369785999E-1)[&rate=5.904255177381316E-4]:5.899011894973E-1)[&rate=5.904255177381316E-4]:1.082589602579E-1)[&rate=5.904255177381316E-4]:4.976522530982E-2)[&rate=5.904255177381316E-4]:4.688820503157E-1,125[&rate=5.904255177381316E-4]:6.654193796524E-1)[&rate=5.904255177381316E-4]:4.014179858453E-1)[&rate=5.904255177381316E-4]:3.729421703792E-1,(66[&rate=5.904255177381316E-4]:4.304117885078E-1,((67[&rate=5.904255177381316E-4]:1.37484643806E-1,((122[&rate=5.904255177381316E-4]:3.775515548959E-1,123[&rate=5.904255177381316E-4]:3.775515548959E-1)[&rate=5.904255177381316E-4]:1.470623278683E-3,124[&rate=5.904255177381316E-4]:3.762899377375E-1)[&rate=5.904255177381316E-4]:2.597350159721E-1)[&rate=5.904255177381316E-4]:2.49997705952E-1,(((135[&rate=5.904255177381316E-4]:5.520830544022E-1,(138[&rate=5.904255177381316E-4]:3.126819156702E-1,136[&rate=5.904255177381316E-4]:1.81175066355E-1)[&rate=5.904255177381316E-4]:4.39401138732E-1)[&rate=5.904255177381316E-4]:5.17885926702E-1,120[&rate=5.904255177381316E-4]:1.322023775625E0)[&rate=5.904255177381316E-4]:4.634160996212E-1,(119[&rate=5.904255177381316E-4]:1.851690412974E0,126[&rate=5.904255177381316E-4]:1.06598789033E0)[&rate=5.904255177381316E-4]:2.9639873231E-2)[&rate=5.904255177381316E-4]:5.39028775882E-1)[&rate=5.904255177381316E-4]:4.292943874986E-2)[&rate=5.904255177381316E-4]:2.9498044293E-1)[&rate=5.904255177381316E-4]:8.868590314812E-2,((38[&rate=5.904255177381316E-4]:1.014767494841E0,((((40[&rate=5.904255177381316E-4]:7.066035173219E-1,147[&rate=5.904255177381316E-4]:7.639805665023E-1)[&rate=5.904255177381316E-4]:1.651350386598E-2,(((((94[&rate=5.904255177381316E-4]:3.915980860132E-1,100[&rate=5.904255177381316E-4]:3.915980860132E-1)[&rate=5.904255177381316E-4]:2.832591092612E-1,95[&rate=5.904255177381316E-4]:7.595566488264E-1)[&rate=5.904255177381316E-4]:3.248293024145E-2,(96[&rate=5.904255177381316E-4]:6.184908934438E-1,99[&rate=5.904255177381316E-4]:6.540100191267E-1)[&rate=5.904255177381316E-4]:1.489585216897E-1)[&rate=5.904255177381316E-4]:3.55526453939E-3,(98[&rate=5.904255177381316E-4]:5.433246601504E-1,(((((22[&rate=5.904255177381316E-4]:3.345602977717E-1,27[&rate=5.904255177381316E-4]:3.509986539361E-1)[&rate=5.904255177381316E-4]:1.789854677267E-1,2[&rate=5.904255177381316E-4]:3.409430257724E-1)[&rate=5.904255177381316E-4]:1.32360882489E-1,31[&rate=5.904255177381316E-4]:7.007011685355E-1)[&rate=5.904255177381316E-4]:2.005037914572E-1,(7[&rate=5.904255177381316E-4]:8.561418275909E-2,8[&rate=5.904255177381316E-4]:8.561418275909E-2)[&rate=5.904255177381316E-4]:6.649058457267E-1)[&rate=5.904255177381316E-4]:3.234165813436E-1,26[&rate=5.904255177381316E-4]:1.180785924898E0)[&rate=5.904255177381316E-4]:1.374410881371E0)[&rate=5.904255177381316E-4]:2.413412217081E-1)[&rate=5.904255177381316E-4]:5.828612107326E-2,16[&rate=5.904255177381316E-4]:2.800029628503E0)[&rate=5.904255177381316E-4]:8.580318802409E-3)[&rate=5.904255177381316E-4]:9.879937668565E-3,146[&rate=5.904255177381316E-4]:8.532155380914E-1)[&rate=5.904255177381316E-4]:2.986824558653E-3,(((((((87[&rate=5.904255177381316E-4]:1.069674743978E-1,((91[&rate=5.904255177381316E-4]:3.462982135684E-3,90[&rate=5.904255177381316E-4]:3.462982135684E-3)[&rate=5.904255177381316E-4]:6.090197154707E-2,92[&rate=5.904255177381316E-4]:6.436495368276E-2)[&rate=5.904255177381316E-4]:5.630115085206E-2)[&rate=5.904255177381316E-4]:1.046155971897E-2,((83[&rate=5.904255177381316E-4]:3.337417227321E-2,((84[&rate=5.904255177381316E-4]:3.144644168568E-3,93[&rate=5.904255177381316E-4]:1.684327430558E-2)[&rate=5.904255177381316E-4]:2.421418672007E-2,85[&rate=5.904255177381316E-4]:2.735883088863E-2)[&rate=5.904255177381316E-4]:6.015341384576E-3)[&rate=5.904255177381316E-4]:4.218234203882E-2,86[&rate=5.904255177381316E-4]:7.555651431203E-2)[&rate=5.904255177381316E-4]:4.187251980474E-2)[&rate=5.904255177381316E-4]:1.216923918005E-1,(89[&rate=5.904255177381316E-4]:2.995305694386E-2,88[&rate=5.904255177381316E-4]:1.625442680684E-2)[&rate=5.904255177381316E-4]:2.228669991104E-1)[&rate=5.904255177381316E-4]:9.159433161621E-1,(3[&rate=5.904255177381316E-4]:5.061331408047E-1,((15[&rate=5.904255177381316E-4]:3.505580450008E-1,10[&rate=5.904255177381316E-4]:3.122018806173E-1)[&rate=5.904255177381316E-4]:1.898299101059E-1,(18[&rate=5.904255177381316E-4]:4.210899862456E-1,6[&rate=5.904255177381316E-4]:3.580762876154E-1)[&rate=5.904255177381316E-4]:1.275171469434E-1)[&rate=5.904255177381316E-4]:7.259450076627E-2)[&rate=5.904255177381316E-4]:1.092055738775E-1)[&rate=5.904255177381316E-4]:8.496938667707E-1,((((((140[&rate=5.904255177381316E-4]:5.64088247346E-1,11[&rate=5.904255177381316E-4]:5.832663295377E-1)[&rate=5.904255177381316E-4]:1.105429116259E-1,((20[&rate=5.904255177381316E-4]:4.891080279569E-1,25[&rate=5.904255177381316E-4]:5.082861101487E-1)[&rate=5.904255177381316E-4]:2.059773360931E-1,23[&rate=5.904255177381316E-4]:7.033045421321E-1)[&rate=5.904255177381316E-4]:7.543620588069E-2)[&rate=5.904255177381316E-4]:5.078739994101E-1,102[&rate=5.904255177381316E-4]:1.359298159162E-1)[&rate=5.904255177381316E-4]:3.567405408515E-2,(24[&rate=5.904255177381316E-4]:1.033072727257E0,(((21[&rate=5.904255177381316E-4]:4.461681053554E-1,17[&rate=5.904255177381316E-4]:4.16031119054E-1)[&rate=5.904255177381316E-4]:1.356242113794E-1,28[&rate=5.904255177381316E-4]:6.064498509813E-1)[&rate=5.904255177381316E-4]:2.96748245239E-1,1[&rate=5.904255177381316E-4]:1.168967263573E-1)[&rate=5.904255177381316E-4]:1.353540830912E-1)[&rate=5.904255177381316E-4]:3.001749783611E-1)[&rate=5.904255177381316E-4]:1.015787419472E-1,(((145[&rate=5.904255177381316E-4]:5.880012487405E-2,141[&rate=5.904255177381316E-4]:5.606039884647E-2)[&rate=5.904255177381316E-4]:1.506485960164E-2,144[&rate=5.904255177381316E-4]:6.838553242075E-2)[&rate=5.904255177381316E-4]:1.632894586953E-1,142[&rate=5.904255177381316E-4]:2.37154443171E-1)[&rate=5.904255177381316E-4]:1.282603511243E0)[&rate=5.904255177381316E-4]:7.82539772565E-2,((((115[&rate=5.904255177381316E-4]:7.030918688984E-1,(108[&rate=5.904255177381316E-4]:5.886310034373E-1,(107[&rate=5.904255177381316E-4]:5.67753267038E-1,(109[&rate=5.904255177381316E-4]:4.815476894759E-1,(114[&rate=5.904255177381316E-4]:1.907933350583E-1,112[&rate=5.904255177381316E-4]:2.729851158801E-1)[&rate=5.904255177381316E-4]:2.113022996231E-1)[&rate=5.904255177381316E-4]:1.053836597538E-1)[&rate=5.904255177381316E-4]:2.361746242664E-2)[&rate=5.904255177381316E-4]:1.719951120365E-1)[&rate=5.904255177381316E-4]:5.442328277737E-2,(13[&rate=5.904255177381316E-4]:4.012571854063E-1,19[&rate=5.904255177381316E-4]:4.3961334979E-1)[&rate=5.904255177381316E-4]:4.384497470914E-1)[&rate=5.904255177381316E-4]:3.086768008582E-1,((148[&rate=5.904255177381316E-4]:4.29940256827E-1,143[&rate=5.904255177381316E-4]:4.272005307997E-1)[&rate=5.904255177381316E-4]:3.754912054964E-1,(116[&rate=5.904255177381316E-4]:6.635245602736E-1,((139[&rate=5.904255177381316E-4]:9.024976322923E-1,(106[&rate=5.904255177381316E-4]:4.39312090516E-1,111[&rate=5.904255177381316E-4]:4.557504466804E-1)[&rate=5.904255177381316E-4]:2.714047198586E-1)[&rate=5.904255177381316E-4]:5.686762375554E-3,104[&rate=5.904255177381316E-4]:7.164035727502E-1)[&rate=5.904255177381316E-4]:7.394960126218E-3)[&rate=5.904255177381316E-4]:1.035507376662E-1)[&rate=5.904255177381316E-4]:2.991166545943E-1)[&rate=5.904255177381316E-4]:7.420734341023E-2,(((9[&rate=5.904255177381316E-4]:6.005043546367E-1,113[&rate=5.904255177381316E-4]:6.087235327188E-1)[&rate=5.904255177381316E-4]:4.927698794634E-2,(14[&rate=5.904255177381316E-4]:5.682474903379E-1,(4[&rate=5.904255177381316E-4]:9.148579838933E-2,30[&rate=5.904255177381316E-4]:2.640885381153E-1)[&rate=5.904255177381316E-4]:4.192274453734E-1)[&rate=5.904255177381316E-4]:8.975303032724E-2)[&rate=5.904255177381316E-4]:3.022810020862E-1,((105[&rate=5.904255177381316E-4]:6.103803142394E-1,117[&rate=5.904255177381316E-4]:6.405173005408E-1)[&rate=5.904255177381316E-4]:1.044888874556E-3,110[&rate=5.904255177381316E-4]:6.333430113331E-1)[&rate=5.904255177381316E-4]:3.214590593635E-1)[&rate=5.904255177381316E-4]:2.623095540148E-1)[&rate=5.904255177381316E-4]:2.028181151786E-1)[&rate=5.904255177381316E-4]:1.163357182752E-1)[&rate=5.904255177381316E-4]:1.474025592943E-1,101[&rate=5.904255177381316E-4]:6.096954147197E-1)[&rate=5.904255177381316E-4]:1.060319436125E0,(97[&rate=5.904255177381316E-4]:5.842349235625E-1,39[&rate=5.904255177381316E-4]:6.552731749287E-1)[&rate=5.904255177381316E-4]:4.157751692252E-2)[&rate=5.904255177381316E-4]:3.91330915639E-2)[&rate=5.904255177381316E-4]:3.470897223554E-1)[&rate=5.904255177381316E-4]:2.242859038488E-1,((36[&rate=5.904255177381316E-4]:1.202952397361E-1,(35[&rate=5.904255177381316E-4]:1.603652897518E-2,(127[&rate=5.904255177381316E-4]:2.434667978253E0,121[&rate=5.904255177381316E-4]:1.993572087842E0)[&rate=5.904255177381316E-4]:1.484918383933E-1)[&rate=5.904255177381316E-4]:5.768336829514E-2)[&rate=5.904255177381316E-4]:2.658023758068E-1,(((45[&rate=5.904255177381316E-4]:7.898331343348E-1,(((50[&rate=5.904255177381316E-4]:6.348154461044E-1,((47[&rate=5.904255177381316E-4]:2.463927780689E-1,44[&rate=5.904255177381316E-4]:2.409282971947E-1)[&rate=5.904255177381316E-4]:4.195953509312E-1,((41[&rate=5.904255177381316E-4]:3.309100519273E-1,(42[&rate=5.904255177381316E-4]:1.837501375946E-1,48[&rate=5.904255177381316E-4]:2.220015037148E-1)[&rate=5.904255177381316E-4]:1.52624395207E-1)[&rate=5.904255177381316E-4]:1.366298793097E-1,(43[&rate=5.904255177381316E-4]:4.121442481172E-1,46[&rate=5.904255177381316E-4]:4.121442481172E-1)[&rate=5.904255177381316E-4]:1.100404918628E-1)[&rate=5.904255177381316E-4]:1.4380338902E-1)[&rate=5.904255177381316E-4]:1.614202350024E-3)[&rate=5.904255177381316E-4]:9.769713332487E-2,51[&rate=5.904255177381316E-4]:7.379770603035E-1)[&rate=5.904255177381316E-4]:1.891607045746E-2,49[&rate=5.904255177381316E-4]:7.514286498867E-1)[&rate=5.904255177381316E-4]:1.38143205138E-2)[&rate=5.904255177381316E-4]:7.88576617332E-2,((((129[&rate=5.904255177381316E-4]:2.348747023912E-1,(132[&rate=5.904255177381316E-4]:1.685836998174E-1,(130[&rate=5.904255177381316E-4]:1.200560443862E-1,131[&rate=5.904255177381316E-4]:1.227957704135E-1)[&rate=5.904255177381316E-4]:4.578792940387E-2)[&rate=5.904255177381316E-4]:6.903072860109E-2)[&rate=5.904255177381316E-4]:3.120599703348E-1,118[&rate=5.904255177381316E-4]:6.839209740958E-1)[&rate=5.904255177381316E-4]:3.831070771814E-1,69[&rate=5.904255177381316E-4]:1.077986955387E0)[&rate=5.904255177381316E-4]:4.845561577038E-1,128[&rate=5.904255177381316E-4]:1.411858181584E0)[&rate=5.904255177381316E-4]:2.302288267757E-1)[&rate=5.904255177381316E-4]:6.681571880201E-2,(((62[&rate=5.904255177381316E-4]:3.154186037788E-1,65[&rate=5.904255177381316E-4]:1.236377818611E-1)[&rate=5.904255177381316E-4]:3.96076989138E-2,(60[&rate=5.904255177381316E-4]:1.126302646223E-1,64[&rate=5.904255177381316E-4]:2.63315196129E-1)[&rate=5.904255177381316E-4]:5.06152161526E-2)[&rate=5.904255177381316E-4]:2.340881313754E-1,(63[&rate=5.904255177381316E-4]:2.08035229578E-1,61[&rate=5.904255177381316E-4]:2.49131119989E-1)[&rate=5.904255177381316E-4]:3.399833140789E-1)[&rate=5.904255177381316E-4]:1.259514320491E0)[&rate=5.904255177381316E-4]:1.593866692034E-1)[&rate=5.904255177381316E-4]:2.971656790977E-1)[&rate=5.904255177381316E-4]:1.773901824112E-1)[&rate=5.904255177381316E-4]:1.553870969623E-1)[&rate=5.904255177381316E-4]:1.487997014327E-2);
tree STATE_33300000 [&joint=-20984.441309947517,lnP=-20984.441309947517] = [&R] ((((38[&rate=5.658784979978179E-4]:9.150933376898E-1,(((96[&rate=5.658784979978179E-4]:5.539796085535E-1,99[&rate=5.658784979978179E-4]:5.894987342363E-1)[&rate=5.658784979978179E-4]:1.216564645276E-1,((98[&rate=5.658784979978179E-4]:5.727198778696E-1,97[&rate=5.658784979978179E-4]:3.732663259571E-1)[&rate=5.658784979978179E-4]:5.54915094581E-2,((94[&rate=5.658784979978179E-4]:6.464000306219E-2,100[&rate=5.658784979978179E-4]:6.464000306219E-2)[&rate=5.658784979978179E-4]:3.137075851997E-1,95[&rate=5.658784979978179E-4]:4.630470418139E-1)[&rate=5.658784979978179E-4]:1.760933072625E-1)[&rate=5.658784979978179E-4]:6.1085887939E-2)[&rate=5.658784979978179E-4]:2.062221463479E-1,(((((((2[&rate=5.658784979978179E-4]:5.460421342337E-1,31[&rate=5.658784979978179E-4]:7.734393945077E-1)[&rate=5.658784979978179E-4]:2.316707963388E-1,(22[&rate=5.658784979978179E-4]:4.653752320765E-1,27[&rate=5.658784979978179E-4]:4.818135882409E-1)[&rate=5.658784979978179E-4]:4.849404382219E-1)[&rate=5.658784979978179E-4]:1.320043748E-1,26[&rate=5.658784979978179E-4]:1.093278949208E0)[&rate=5.658784979978179E-4]:3.468806969848E-1,(7[&rate=5.658784979978179E-4]:3.862560302987E-1,8[&rate=5.658784979978179E-4]:3.862560302987E-1)[&rate=5.658784979978179E-4]:9.470543008256E-1)[&rate=5.658784979978179E-4]:9.972807805988E-1,147[&rate=5.658784979978179E-4]:3.545300293069E-1)[&rate=5.658784979978179E-4]:1.870261123743E-1,(146[&rate=5.658784979978179E-4]:5.623081740277E-1,(39[&rate=5.658784979978179E-4]:4.302234704489E-1,(((((((((84[&rate=5.658784979978179E-4]:1.586979826596E-1,(((86[&rate=5.658784979978179E-4]:9.104154766246E-2,85[&rate=5.658784979978179E-4]:9.104154766246E-2)[&rate=5.658784979978179E-4]:1.345639520428E-2,83[&rate=5.658784979978179E-4]:1.044979428667E-1)[&rate=5.658784979978179E-4]:1.29474840321E-2,93[&rate=5.658784979978179E-4]:1.311440570359E-1)[&rate=5.658784979978179E-4]:4.12525557608E-2)[&rate=5.658784979978179E-4]:1.49485468692E-2,((91[&rate=5.658784979978179E-4]:1.75957814016E-2,90[&rate=5.658784979978179E-4]:1.75957814016E-2)[&rate=5.658784979978179E-4]:1.763931892144E-2,92[&rate=5.658784979978179E-4]:3.523510032304E-2)[&rate=5.658784979978179E-4]:1.521100593428E-1)[&rate=5.658784979978179E-4]:3.690842330887E-4,87[&rate=5.658784979978179E-4]:1.740156137619E-1)[&rate=5.658784979978179E-4]:5.906762474392E-2,(89[&rate=5.658784979978179E-4]:1.63275242613E-2,88[&rate=5.658784979978179E-4]:2.628894124288E-3)[&rate=5.658784979978179E-4]:2.304543443816E-1)[&rate=5.658784979978179E-4]:8.307617781396E-1,(3[&rate=5.658784979978179E-4]:4.320968090888E-1,(15[&rate=5.658784979978179E-4]:3.403997784092E-1,10[&rate=5.658784979978179E-4]:3.020436140257E-1)[&rate=5.658784979978179E-4]:1.985463457479E-1)[&rate=5.658784979978179E-4]:9.202218015953E-2)[&rate=5.658784979978179E-4]:1.08655833493E-1,(6[&rate=5.658784979978179E-4]:3.451772738008E-1,18[&rate=5.658784979978179E-4]:4.081909724309E-1)[&rate=5.658784979978179E-4]:3.39652343461E-1)[&rate=5.658784979978179E-4]:7.625073398736E-1,(((((23[&rate=5.658784979978179E-4]:6.131389395413E-1,(20[&rate=5.658784979978179E-4]:3.083883854137E-1,25[&rate=5.658784979978179E-4]:3.275664676054E-1)[&rate=5.658784979978179E-4]:2.965313760455E-1)[&rate=5.658784979978179E-4]:1.230814366002E-1,(11[&rate=5.658784979978179E-4]:2.858071254033E-1,140[&rate=5.658784979978179E-4]:2.666290432116E-1)[&rate=5.658784979978179E-4]:3.65481743889E-1)[&rate=5.658784979978179E-4]:4.51665508193E-1,(24[&rate=5.658784979978179E-4]:1.041098541243E0,(1[&rate=5.658784979978179E-4]:8.13181727262E-2,(28[&rate=5.658784979978179E-4]:8.011862034389E-1,(21[&rate=5.658784979978179E-4]:7.248104946634E-1,17[&rate=5.658784979978179E-4]:6.94673508362E-1)[&rate=5.658784979978179E-4]:5.171817452904E-2)[&rate=5.658784979978179E-4]:6.643333915025E-2)[&rate=5.658784979978179E-4]:1.789584507089E-1)[&rate=5.658784979978179E-4]:1.577462472009E-1)[&rate=5.658784979978179E-4]:1.926514303803E-1,102[&rate=5.658784979978179E-4]:2.298523832081E-1)[&rate=5.658784979978179E-4]:5.31993838748E-2,((((141[&rate=5.658784979978179E-4]:1.357332440603E-1,145[&rate=5.658784979978179E-4]:1.384729700879E-1)[&rate=5.658784979978179E-4]:9.670566474673E-2,144[&rate=5.658784979978179E-4]:2.296991827797E-1)[&rate=5.658784979978179E-4]:2.899398703762E-1,142[&rate=5.658784979978179E-4]:5.251185052109E-1)[&rate=5.658784979978179E-4]:9.750334575752E-1,((((((109[&rate=5.658784979978179E-4]:3.788044628168E-1,107[&rate=5.658784979978179E-4]:3.596263806251E-1)[&rate=5.658784979978179E-4]:3.604375907714E-2,(112[&rate=5.658784979978179E-4]:3.643545732286E-1,114[&rate=5.658784979978179E-4]:2.821627924068E-1)[&rate=5.658784979978179E-4]:5.323337469273E-2)[&rate=5.658784979978179E-4]:8.014231064884E-2,108[&rate=5.658784979978179E-4]:4.730727243237E-1)[&rate=5.658784979978179E-4]:1.866475189318E-1,(115[&rate=5.658784979978179E-4]:5.689767066355E-1,(13[&rate=5.658784979978179E-4]:2.953084163907E-1,19[&rate=5.658784979978179E-4]:3.336645807744E-1)[&rate=5.658784979978179E-4]:3.558600710667E-1)[&rate=5.658784979978179E-4]:3.320929004463E-2)[&rate=5.658784979978179E-4]:2.353351467013E-1,(116[&rate=5.658784979978179E-4]:8.302208573151E-1,(((106[&rate=5.658784979978179E-4]:2.717652782224E-1,104[&rate=5.658784979978179E-4]:2.717652782224E-1)[&rate=5.658784979978179E-4]:1.348584927617E-1,(111[&rate=5.658784979978179E-4]:3.643804282672E-1,139[&rate=5.658784979978179E-4]:5.397228940206E-1)[&rate=5.658784979978179E-4]:5.868169888122E-2)[&rate=5.658784979978179E-4]:4.315646021545E-1,(148[&rate=5.658784979978179E-4]:3.295005830752E-1,143[&rate=5.658784979978179E-4]:3.267608570478E-1)[&rate=5.658784979978179E-4]:4.867699818444E-1)[&rate=5.658784979978179E-4]:5.230645677924E-2)[&rate=5.658784979978179E-4]:7.300286066313E-3)[&rate=5.658784979978179E-4]:9.373466217606E-2,(((117[&rate=5.658784979978179E-4]:3.617950480754E-1,9[&rate=5.658784979978179E-4]:3.508361439657E-1)[&rate=5.658784979978179E-4]:3.184330859081E-1,((4[&rate=5.658784979978179E-4]:5.314530157984E-2,30[&rate=5.658784979978179E-4]:2.257480413059E-1)[&rate=5.658784979978179E-4]:5.090793504529E-1,14[&rate=5.658784979978179E-4]:6.197588986079E-1)[&rate=5.658784979978179E-4]:5.772950934792E-2)[&rate=5.658784979978179E-4]:1.939903812532E-1,(113[&rate=5.658784979978179E-4]:6.847089812745E-1,(110[&rate=5.658784979978179E-4]:6.781636775359E-1,105[&rate=5.658784979978179E-4]:6.562458693168E-1)[&rate=5.658784979978179E-4]:1.065851683848E-3)[&rate=5.658784979978179E-4]:1.867698079345E-1)[&rate=5.658784979978179E-4]:1.419687971703E-1)[&rate=5.658784979978179E-4]:3.141016366804E-1)[&rate=5.658784979978179E-4]:2.94751467627E-2)[&rate=5.658784979978179E-4]:1.149701215593E-1)[&rate=5.658784979978179E-4]:3.116685176519E-1,101[&rate=5.658784979978179E-4]:7.042109542392E-1)[&rate=5.658784979978179E-4]:5.295166355919E-1,16[&rate=5.658784979978179E-4]:2.346056356955E0)[&rate=5.658784979978179E-4]:1.696600396115E-1)[&rate=5.658784979978179E-4]:1.186612434382E-2)[&rate=5.658784979978179E-4]:4.208949770817E-2)[&rate=5.658784979978179E-4]:1.57820145276E-2,40[&rate=5.658784979978179E-4]:4.999611070285E-1)[&rate=5.658784979978179E-4]:2.671430140398E-1)[&rate=5.658784979978179E-4]:2.162952275506E-1)[&rate=5.658784979978179E-4]:4.465439007845E-1,((((((43[&rate=5.658784979978179E-4]:5.260046630234E-1,((41[&rate=5.658784979978179E-4]:3.44788621509E-1,(42[&rate=5.658784979978179E-4]:3.324934752897E-1,48[&rate=5.658784979978179E-4]:3.707448414099E-1)[&rate=5.658784979978179E-4]:1.775962709352E-2)[&rate=5.658784979978179E-4]:6.960870896507E-2,46[&rate=5.658784979978179E-4]:4.69042139217E-1)[&rate=5.658784979978179E-4]:5.696252380635E-2)[&rate=5.658784979978179E-4]:1.284677852892E-1,((51[&rate=5.658784979978179E-4]:5.16486238495E-1,(49[&rate=5.658784979978179E-4]:3.408383562477E-1,50[&rate=5.658784979978179E-4]:3.408383562477E-1)[&rate=5.658784979978179E-4]:1.701834013731E-1)[&rate=5.658784979978179E-4]:4.236142184494E-2,44[&rate=5.658784979978179E-4]:5.807055838372E-1)[&rate=5.658784979978179E-4]:6.830238360111E-2)[&rate=5.658784979978179E-4]:3.096927540582E-2,(45[&rate=5.658784979978179E-4]:4.863315169818E-1,47[&rate=5.658784979978179E-4]:4.945282382932E-1)[&rate=5.658784979978179E-4]:1.909134854252E-1)[&rate=5.658784979978179E-4]:2.560647021495E-1,(((65[&rate=5.658784979978179E-4]:2.562097619709E-1,(62[&rate=5.658784979978179E-4]:4.301398322195E-1,(60[&rate=5.658784979978179E-4]:3.688289074416E-2,64[&rate=5.658784979978179E-4]:1.875678222509E-1)[&rate=5.658784979978179E-4]:2.014761195576E-1)[&rate=5.658784979978179E-4]:1.785075166908E-2)[&rate=5.658784979978179E-4]:1.381392496454E-1,(63[&rate=5.658784979978179E-4]:1.709117552457E-1,61[&rate=5.658784979978179E-4]:2.120076456568E-1)[&rate=5.658784979978179E-4]:3.741221878773E-1)[&rate=5.658784979978179E-4]:8.439742830787E-1,(118[&rate=5.658784979978179E-4]:6.133428757607E-1,(69[&rate=5.658784979978179E-4]:5.329824342597E-1,((130[&rate=5.658784979978179E-4]:1.839324348798E-1,131[&rate=5.658784979978179E-4]:1.866721609071E-1)[&rate=5.658784979978179E-4]:2.767025174738E-2,(129[&rate=5.658784979978179E-4]:1.424906534764E-1,132[&rate=5.658784979978179E-4]:1.452303795038E-1)[&rate=5.658784979978179E-4]:6.91120331507E-2)[&rate=5.658784979978179E-4]:1.73434542153E-1)[&rate=5.658784979978179E-4]:9.131934561065E-2)[&rate=5.658784979978179E-4]:8.16761240852E-1)[&rate=5.658784979978179E-4]:4.163278276324E-1)[&rate=5.658784979978179E-4]:3.767107380005E-2,128[&rate=5.658784979978179E-4]:1.744376990648E0)[&rate=5.658784979978179E-4]:1.271300146839E-1,((36[&rate=5.658784979978179E-4]:6.503895526529E-2,35[&rate=5.658784979978179E-4]:1.846361279954E-2)[&rate=5.658784979978179E-4]:1.394278981774E-1,(121[&rate=5.658784979978179E-4]:1.883339184083E0,127[&rate=5.658784979978179E-4]:2.324435074494E0)[&rate=5.658784979978179E-4]:4.005797241538E-1)[&rate=5.658784979978179E-4]:1.848483710672E-1)[&rate=5.658784979978179E-4]:4.165319099148E-1)[&rate=5.658784979978179E-4]:2.205004880664E-1,((((125[&rate=5.658784979978179E-4]:1.316030328208E0,((((103[&rate=5.658784979978179E-4]:2.97718806113E-1,(29[&rate=5.658784979978179E-4]:4.644940351621E-1,(12[&rate=5.658784979978179E-4]:2.923062063901E-1,5[&rate=5.658784979978179E-4]:2.539500420067E-1)[&rate=5.658784979978179E-4]:6.533851370344E-2)[&rate=5.658784979978179E-4]:6.610148327974E-2)[&rate=5.658784979978179E-4]:2.069128019644E0,52[&rate=5.658784979978179E-4]:7.025530911958E-1)[&rate=5.658784979978179E-4]:5.53210585974E-2,((((70[&rate=5.658784979978179E-4]:5.441192624714E-1,(74[&rate=5.658784979978179E-4]:5.54770687597E-1,76[&rate=5.658784979978179E-4]:5.54770687597E-1)[&rate=5.658784979978179E-4]:2.770473925788E-2)[&rate=5.658784979978179E-4]:8.303651401786E-2,75[&rate=5.658784979978179E-4]:6.655119408727E-1)[&rate=5.658784979978179E-4]:1.538122331423E-1,((77[&rate=5.658784979978179E-4]:5.303337869606E-1,(73[&rate=5.658784979978179E-4]:4.983737678109E-1,71[&rate=5.658784979978179E-4]:4.298806171261E-1)[&rate=5.658784979978179E-4]:3.743947120441E-2)[&rate=5.658784979978179E-4]:3.572920403587E-2,((((72[&rate=5.658784979978179E-4]:6.613549082199E-2,78[&rate=5.658784979978179E-4]:8.805329904131E-2)[&rate=5.658784979978179E-4]:4.020997765129E-2,82[&rate=5.658784979978179E-4]:1.364824547747E-1)[&rate=5.658784979978179E-4]:1.322388457278E-1,79[&rate=5.658784979978179E-4]:2.605021224204E-1)[&rate=5.658784979978179E-4]:2.153446910637E-1,(81[&rate=5.658784979978179E-4]:1.030033431424E-1,80[&rate=5.658784979978179E-4]:1.030033431424E-1)[&rate=5.658784979978179E-4]:3.646242922593E-1)[&rate=5.658784979978179E-4]:5.459973915639E-2)[&rate=5.658784979978179E-4]:2.477817309638E-1)[&rate=5.658784979978179E-4]:6.358049687186E-1,(((134[&rate=5.658784979978179E-4]:4.469623023535E-1,137[&rate=5.658784979978179E-4]:5.181951790657E-1)[&rate=5.658784979978179E-4]:1.256241520858E-1,133[&rate=5.658784979978179E-4]:6.027234407405E-1)[&rate=5.658784979978179E-4]:8.81605597068E-1,53[&rate=5.658784979978179E-4]:7.022495408403E-1)[&rate=5.658784979978179E-4]:6.416543281246E-3)[&rate=5.658784979978179E-4]:4.101134436025E-2)[&rate=5.658784979978179E-4]:6.261257331512E-1,((((54[&rate=5.658784979978179E-4]:3.611055603764E-1,(58[&rate=5.658784979978179E-4]:4.095485336353E-1,(59[&rate=5.658784979978179E-4]:2.287141174984E-1,37[&rate=5.658784979978179E-4]:2.669654836186E-1)[&rate=5.658784979978179E-4]:1.617087330769E-1)[&rate=5.658784979978179E-4]:8.934075921393E-3)[&rate=5.658784979978179E-4]:1.627237742833E-2,(55[&rate=5.658784979978179E-4]:3.056911019792E-1,56[&rate=5.658784979978179E-4]:3.056911019792E-1)[&rate=5.658784979978179E-4]:1.017414806342E-1)[&rate=5.658784979978179E-4]:6.640426114232E-3,57[&rate=5.658784979978179E-4]:4.250019704763E-1)[&rate=5.658784979978179E-4]:2.940178568401E-1,68[&rate=5.658784979978179E-4]:6.671072590103E-1)[&rate=5.658784979978179E-4]:3.316467222947E-1)[&rate=5.658784979978179E-4]:1.506096802358E-1)[&rate=5.658784979978179E-4]:2.989820683974E-1,34[&rate=5.658784979978179E-4]:3.761139353594E-2)[&rate=5.658784979978179E-4]:3.772217226532E-2,32[&rate=5.658784979978179E-4]:5.341575758217E-2)[&rate=5.658784979978179E-4]:1.856204763544E-2,((((119[&rate=5.658784979978179E-4]:9.914513957192E-1,((135[&rate=5.658784979978179E-4]:4.593979098593E-1,(138[&rate=5.658784979978179E-4]:1.89141217171E-1,136[&rate=5.658784979978179E-4]:5.763436785577E-2)[&rate=5.658784979978179E-4]:4.702566926884E-1)[&rate=5.658784979978179E-4]:1.416551396008E-1,120[&rate=5.658784979978179E-4]:8.531078439806E-1)[&rate=5.658784979978179E-4]:4.245314077971E-2)[&rate=5.658784979978179E-4]:9.229674881056E-1,126[&rate=5.658784979978179E-4]:1.128716361181E0)[&rate=5.658784979978179E-4]:2.797620740791E-1,66[&rate=5.658784979978179E-4]:1.613042455752E-1)[&rate=5.658784979978179E-4]:4.028224949987E-1,(67[&rate=5.658784979978179E-4]:4.692758771336E-1,((124[&rate=5.658784979978179E-4]:9.346399503231E-2,123[&rate=5.658784979978179E-4]:9.619623546943E-2)[&rate=5.658784979978179E-4]:1.303930577349E-1,122[&rate=5.658784979978179E-4]:2.265892932043E-1)[&rate=5.658784979978179E-4]:7.4395913427E-1)[&rate=5.658784979978179E-4]:9.485086344035E-2)[&rate=5.658784979978179E-4]:3.927825714928E-1)[&rate=5.658784979978179E-4]:2.286296795852E-2)[&rate=5.658784979978179E-4]:1.063351472107E-1,33[&rate=5.658784979978179E-4]:2.066553724416E-1);
tree STATE_33390000 [&joint=-20965.641300856994,lnP=-20965.641300856994] = [&R] (((32[&rate=5.311549483683961E-4]:5.579977730589E-3,34[&rate=5.311549483683961E-4]:2.749778594968E-2)[&rate=5.311549483683961E-4]:1.601082990924E-2,(((38[&rate=5.311549483683961E-4]:7.42423695549E-1,((16[&rate=5.311549483683961E-4]:2.660579478599E0,((((2[&rate=5.311549483683961E-4]:8.85794570446E-1,(((22[&rate=5.311549483683961E-4]:2.089562284776E-1,27[&rate=5.311549483683961E-4]:2.25394584642E-1)[&rate=5.311549483683961E-4]:4.11181449033E-1,((7[&rate=5.311549483683961E-4]:1.309381828936E-1,8[&rate=5.311549483683961E-4]:1.309381828936E-1)[&rate=5.311549483683961E-4]:2.778014093144E-1,26[&rate=5.311549483683961E-4]:5.155889072765E-1)[&rate=5.311549483683961E-4]:1.155076743438E-1)[&rate=5.311549483683961E-4]:1.266002186827E-2,31[&rate=5.311549483683961E-4]:6.87592219927E-1)[&rate=5.311549483683961E-4]:4.255996107931E-1)[&rate=5.311549483683961E-4]:1.47570788845E0,98[&rate=5.311549483683961E-4]:5.331919566131E-1)[&rate=5.311549483683961E-4]:2.997038157652E-2,40[&rate=5.311549483683961E-4]:4.347470376434E-1)[&rate=5.311549483683961E-4]:1.092033786707E-1,(146[&rate=5.311549483683961E-4]:6.588328578486E-1,((39[&rate=5.311549483683961E-4]:4.760615220103E-1,147[&rate=5.311549483683961E-4]:5.334385711907E-1)[&rate=5.311549483683961E-4]:4.705648879408E-2,(97[&rate=5.311549483683961E-4]:4.094228169121E-1,(((3[&rate=5.311549483683961E-4]:8.571850977847E-1,((18[&rate=5.311549483683961E-4]:8.247503112142E-1,(6[&rate=5.311549483683961E-4]:6.466313567341E-1,(15[&rate=5.311549483683961E-4]:2.909046513886E-1,10[&rate=5.311549483683961E-4]:2.525484870052E-1)[&rate=5.311549483683961E-4]:4.105212258933E-1)[&rate=5.311549483683961E-4]:1.151052558499E-1)[&rate=5.311549483683961E-4]:4.921461303048E-2,((89[&rate=5.311549483683961E-4]:1.011608216171E-1,88[&rate=5.311549483683961E-4]:8.746219148013E-2)[&rate=5.311549483683961E-4]:2.580719234813E-1,((((91[&rate=5.311549483683961E-4]:6.332168322596E-2,90[&rate=5.311549483683961E-4]:6.332168322596E-2)[&rate=5.311549483683961E-4]:6.678682385513E-2,92[&rate=5.311549483683961E-4]:1.301085070811E-1)[&rate=5.311549483683961E-4]:1.187827854552E-1,(85[&rate=5.311549483683961E-4]:2.082281162719E-1,((84[&rate=5.311549483683961E-4]:8.368874976102E-4,93[&rate=5.311549483683961E-4]:1.453551763462E-2)[&rate=5.311549483683961E-4]:1.737969071482E-1,(83[&rate=5.311549483683961E-4]:5.082383347522E-2,86[&rate=5.311549483683961E-4]:5.082383347522E-2)[&rate=5.311549483683961E-4]:1.238099611706E-1)[&rate=5.311549483683961E-4]:3.359432162606E-2)[&rate=5.311549483683961E-4]:2.696454612742E-2)[&rate=5.311549483683961E-4]:7.469571056074E-2,87[&rate=5.311549483683961E-4]:3.0988837296E-1)[&rate=5.311549483683961E-4]:3.564574200135E-2)[&rate=5.311549483683961E-4]:9.530883435298E-1)[&rate=5.311549483683961E-4]:9.828866669069E-2)[&rate=5.311549483683961E-4]:6.882506369904E-1,((((((25[&rate=5.311549483683961E-4]:8.234915835647E-1,20[&rate=5.311549483683961E-4]:8.04313501373E-1)[&rate=5.311549483683961E-4]:9.970254921711E-2,23[&rate=5.311549483683961E-4]:9.122352286721E-1)[&rate=5.311549483683961E-4]:8.514098089406E-2,(140[&rate=5.311549483683961E-4]:4.468547995488E-1,11[&rate=5.311549483683961E-4]:4.660328817405E-1)[&rate=5.311549483683961E-4]:4.464118209765E-1)[&rate=5.311549483683961E-4]:3.269056172328E-1,102[&rate=5.311549483683961E-4]:1.735968952923E-1)[&rate=5.311549483683961E-4]:9.907502518347E-2,(((28[&rate=5.311549483683961E-4]:6.73007460437E-1,(17[&rate=5.311549483683961E-4]:5.834710640077E-1,21[&rate=5.311549483683961E-4]:6.136080503091E-1)[&rate=5.311549483683961E-4]:3.474187588141E-2)[&rate=5.311549483683961E-4]:3.518450835155E-1,1[&rate=5.311549483683961E-4]:2.385511740896E-1)[&rate=5.311549483683961E-4]:2.206405862562E-1,24[&rate=5.311549483683961E-4]:1.240013678154E0)[&rate=5.311549483683961E-4]:1.943020779381E-1)[&rate=5.311549483683961E-4]:3.797812136114E-2,((((141[&rate=5.311549483683961E-4]:1.536976570683E-1,145[&rate=5.311549483683961E-4]:1.564373830959E-1)[&rate=5.311549483683961E-4]:2.50147087907E-1,144[&rate=5.311549483683961E-4]:4.011050189479E-1)[&rate=5.311549483683961E-4]:3.180977256807E-2,142[&rate=5.311549483683961E-4]:4.383942435709E-1)[&rate=5.311549483683961E-4]:1.076761856659E0,((((((112[&rate=5.311549483683961E-4]:3.765901532203E-1,114[&rate=5.311549483683961E-4]:2.943983723984E-1)[&rate=5.311549483683961E-4]:1.677105126234E-1,109[&rate=5.311549483683961E-4]:5.415609398163E-1)[&rate=5.311549483683961E-4]:1.578691259264E-2,(108[&rate=5.311549483683961E-4]:3.437787530925E-1,107[&rate=5.311549483683961E-4]:3.465184791198E-1)[&rate=5.311549483683961E-4]:1.916512910974E-1)[&rate=5.311549483683961E-4]:2.624318304715E-1,(115[&rate=5.311549483683961E-4]:5.072944246825E-1,(13[&rate=5.311549483683961E-4]:4.267729862871E-1,19[&rate=5.311549483683961E-4]:4.651291506708E-1)[&rate=5.311549483683961E-4]:1.627132192172E-1)[&rate=5.311549483683961E-4]:2.330332034035E-1)[&rate=5.311549483683961E-4]:7.600323312383E-2,(((104[&rate=5.311549483683961E-4]:3.727589487131E-1,(111[&rate=5.311549483683961E-4]:2.019158717693E-1,(106[&rate=5.311549483683961E-4]:1.363715590342E-1,139[&rate=5.311549483683961E-4]:3.28152380952E-1)[&rate=5.311549483683961E-4]:4.910595657066E-2)[&rate=5.311549483683961E-4]:1.872814331082E-1)[&rate=5.311549483683961E-4]:4.127186433569E-1,(148[&rate=5.311549483683961E-4]:3.696569137991E-1,143[&rate=5.311549483683961E-4]:3.669171877717E-1)[&rate=5.311549483683961E-4]:3.939028700517E-1)[&rate=5.311549483683961E-4]:2.407291933201E-2,116[&rate=5.311549483683961E-4]:7.492765387992E-1)[&rate=5.311549483683961E-4]:6.705432241059E-2)[&rate=5.311549483683961E-4]:4.03108218831E-1,(((117[&rate=5.311549483683961E-4]:5.807896846668E-1,105[&rate=5.311549483683961E-4]:5.506526983654E-1)[&rate=5.311549483683961E-4]:1.822267622154E-2,110[&rate=5.311549483683961E-4]:5.907931828061E-1)[&rate=5.311549483683961E-4]:1.739805122114E-1,(((30[&rate=5.311549483683961E-4]:3.708932487919E-1,4[&rate=5.311549483683961E-4]:1.982905090659E-1)[&rate=5.311549483683961E-4]:2.331830527216E-1,14[&rate=5.311549483683961E-4]:4.890078083626E-1)[&rate=5.311549483683961E-4]:8.467801801463E-2,(113[&rate=5.311549483683961E-4]:5.707751976324E-1,9[&rate=5.311549483683961E-4]:5.625560195503E-1)[&rate=5.311549483683961E-4]:2.91062874486E-3)[&rate=5.311549483683961E-4]:1.965673206949E-1)[&rate=5.311549483683961E-4]:5.313777137905E-1)[&rate=5.311549483683961E-4]:4.092249964122E-2)[&rate=5.311549483683961E-4]:4.206928407266E-2)[&rate=5.311549483683961E-4]:2.375254189656E-1)[&rate=5.311549483683961E-4]:3.10386258184E-1,101[&rate=5.311549483683961E-4]:8.530822669316E-1)[&rate=5.311549483683961E-4]:6.005429603405E-1)[&rate=5.311549483683961E-4]:4.265694252614E-2)[&rate=5.311549483683961E-4]:1.549626780927E-2)[&rate=5.311549483683961E-4]:5.336137700358E-3)[&rate=5.311549483683961E-4]:3.11361361679E-2)[&rate=5.311549483683961E-4]:1.546786145888E-1,((96[&rate=5.311549483683961E-4]:6.126483775386E-1,99[&rate=5.311549483683961E-4]:6.481675032214E-1)[&rate=5.311549483683961E-4]:1.273530856016E-1,((94[&rate=5.311549483683961E-4]:1.834820429362E-1,100[&rate=5.311549483683961E-4]:1.834820429362E-1)[&rate=5.311549483683961E-4]:3.634901913806E-1,95[&rate=5.311549483683961E-4]:6.316716878688E-1)[&rate=5.311549483683961E-4]:1.329199392057E-1)[&rate=5.311549483683961E-4]:1.045178022913E-1)[&rate=5.311549483683961E-4]:8.096453940724E-2)[&rate=5.311549483683961E-4]:4.808700404116E-1,(((127[&rate=5.311549483683961E-4]:2.731877497802E0,(35[&rate=5.311549483683961E-4]:3.963813560986E-2,36[&rate=5.311549483683961E-4]:8.621347807562E-2)[&rate=5.311549483683961E-4]:1.251160745207E-1)[&rate=5.311549483683961E-4]:8.24080311093E-2,121[&rate=5.311549483683961E-4]:2.3731896385E0)[&rate=5.311549483683961E-4]:1.072902234121E-1,(((((44[&rate=5.311549483683961E-4]:5.343674769358E-1,47[&rate=5.311549483683961E-4]:5.398319578101E-1)[&rate=5.311549483683961E-4]:1.533838035816E-2,(51[&rate=5.311549483683961E-4]:5.04790615129E-1,(49[&rate=5.311549483683961E-4]:2.229951925343E-1,50[&rate=5.311549483683961E-4]:2.229951925343E-1)[&rate=5.311549483683961E-4]:2.763309417204E-1)[&rate=5.311549483683961E-4]:2.305731866774E-2)[&rate=5.311549483683961E-4]:1.097222608906E-1,(46[&rate=5.311549483683961E-4]:5.813556422633E-1,(((41[&rate=5.311549483683961E-4]:4.034694271812E-1,42[&rate=5.311549483683961E-4]:4.089339080555E-1)[&rate=5.311549483683961E-4]:2.037929840436E-2,48[&rate=5.311549483683961E-4]:4.675645725801E-1)[&rate=5.311549483683961E-4]:6.037490590524E-2,43[&rate=5.311549483683961E-4]:5.388684402338E-1)[&rate=5.311549483683961E-4]:4.248720202942E-2)[&rate=5.311549483683961E-4]:8.35369567956E-2)[&rate=5.311549483683961E-4]:7.156295119759E-2,45[&rate=5.311549483683961E-4]:7.282588289451E-1)[&rate=5.311549483683961E-4]:2.863926540198E-1,(128[&rate=5.311549483683961E-4]:1.454093496513E0,((((65[&rate=5.311549483683961E-4]:1.087435073453E-1,62[&rate=5.311549483683961E-4]:3.005243292631E-1)[&rate=5.311549483683961E-4]:8.112228860379E-2,(64[&rate=5.311549483683961E-4]:1.948584461843E-1,60[&rate=5.311549483683961E-4]:4.417351467761E-2)[&rate=5.311549483683961E-4]:1.456922812715E-1)[&rate=5.311549483683961E-4]:3.531292045652E-1,(63[&rate=5.311549483683961E-4]:2.939416038727E-2,61[&rate=5.311549483683961E-4]:7.049005079831E-2)[&rate=5.311549483683961E-4]:6.642857716337E-1)[&rate=5.311549483683961E-4]:6.678492583277E-1,(69[&rate=5.311549483683961E-4]:8.199187876034E-1,((131[&rate=5.311549483683961E-4]:3.657310137736E-1,(130[&rate=5.311549483683961E-4]:1.115042796719E-1,(132[&rate=5.311549483683961E-4]:6.019403308686E-2,129[&rate=5.311549483683961E-4]:5.74543070595E-2)[&rate=5.311549483683961E-4]:5.404997261245E-2)[&rate=5.311549483683961E-4]:2.514870080743E-1)[&rate=5.311549483683961E-4]:2.648231779484E-1,118[&rate=5.311549483683961E-4]:7.648007670646E-1)[&rate=5.311549483683961E-4]:4.415911642921E-2)[&rate=5.311549483683961E-4]:5.93665197266E-1)[&rate=5.311549483683961E-4]:1.911944431506E-1)[&rate=5.311549483683961E-4]:3.339541987431E-1)[&rate=5.311549483683961E-4]:9.517189268346E-2)[&rate=5.311549483683961E-4]:2.664758247932E-1)[&rate=5.311549483683961E-4]:1.310647243182E-1,(((((58[&rate=5.311549483683961E-4]:4.341987694682E-1,(((57[&rate=5.311549483683961E-4]:3.330499112875E-1,37[&rate=5.311549483683961E-4]:3.685690369706E-1)[&rate=5.311549483683961E-4]:1.526965443978E-2,(55[&rate=5.311549483683961E-4]:3.213490932379E-1,56[&rate=5.311549483683961E-4]:3.213490932379E-1)[&rate=5.311549483683961E-4]:1.604151074071E-2)[&rate=5.311549483683961E-4]:6.605372712415E-2,54[&rate=5.311549483683961E-4]:3.733896862941E-1)[&rate=5.311549483683961E-4]:3.432033993732E-3)[&rate=5.311549483683961E-4]:3.674999102716E-2,59[&rate=5.311549483683961E-4]:4.518230774352E-1)[&rate=5.311549483683961E-4]:1.364877354813E-1,68[&rate=5.311549483683961E-4]:5.391304850476E-1)[&rate=5.311549483683961E-4]:5.623316182161E-1,((((((76[&rate=5.311549483683961E-4]:3.18501720807E-1,74[&rate=5.311549483683961E-4]:3.18501720807E-1)[&rate=5.311549483683961E-4]:5.075547870441E-2,70[&rate=5.311549483683961E-4]:3.30901035128E-1)[&rate=5.311549483683961E-4]:1.553922767358E-1,75[&rate=5.311549483683961E-4]:5.246494762472E-1)[&rate=5.311549483683961E-4]:2.410217316577E-1,((81[&rate=5.311549483683961E-4]:9.118861482095E-2,80[&rate=5.311549483683961E-4]:9.118861482095E-2)[&rate=5.311549483683961E-4]:3.905838178763E-1,(((71[&rate=5.311549483683961E-4]:1.065644290744E-1,73[&rate=5.311549483683961E-4]:1.750575797592E-1)[&rate=5.311549483683961E-4]:1.214268311237E-1,(79[&rate=5.311549483683961E-4]:2.381251522284E-1,(82[&rate=5.311549483683961E-4]:2.301197478866E-1,(72[&rate=5.311549483683961E-4]:9.986686237995E-2,78[&rate=5.311549483683961E-4]:1.217846705993E-1)[&rate=5.311549483683961E-4]:1.001158992052E-1)[&rate=5.311549483683961E-4]:1.622458242393E-2)[&rate=5.311549483683961E-4]:1.726336824367E-2)[&rate=5.311549483683961E-4]:3.881823850473E-2,77[&rate=5.311549483683961E-4]:3.298231973329E-1)[&rate=5.311549483683961E-4]:1.957848518027E-1)[&rate=5.311549483683961E-4]:2.345837067146E-1)[&rate=5.311549483683961E-4]:8.15362011558E-1,((52[&rate=5.311549483683961E-4]:7.331975659694E-1,(((134[&rate=5.311549483683961E-4]:2.894312429852E-1,137[&rate=5.311549483683961E-4]:3.606641196974E-1)[&rate=5.311549483683961E-4]:9.808523585646E-2,133[&rate=5.311549483683961E-4]:4.176534651429E-1)[&rate=5.311549483683961E-4]:8.941075551868E-1,(103[&rate=5.311549483683961E-4]:8.477188077739E-1,(29[&rate=5.311549483683961E-4]:6.727131021364E-1,(12[&rate=5.311549483683961E-4]:1.641926236019E-1,5[&rate=5.311549483683961E-4]:1.258364592185E-1)[&rate=5.311549483683961E-4]:4.01671163466E-1)[&rate=5.311549483683961E-4]:4.078824179663E-1)[&rate=5.311549483683961E-4]:1.35445317146E0)[&rate=5.311549483683961E-4]:1.953193212966E-1)[&rate=5.311549483683961E-4]:4.72403586125E-2,53[&rate=5.311549483683961E-4]:7.722412032705E-1)[&rate=5.311549483683961E-4]:6.232895758027E-2)[&rate=5.311549483683961E-4]:3.372139371021E-1,125[&rate=5.311549483683961E-4]:9.614015842917E-1)[&rate=5.311549483683961E-4]:3.067271856388E-1)[&rate=5.311549483683961E-4]:1.736782930615E-1,(((120[&rate=5.311549483683961E-4]:1.715676773985E0,126[&rate=5.311549483683961E-4]:1.0258646623E0)[&rate=5.311549483683961E-4]:1.059878851582E-1,(119[&rate=5.311549483683961E-4]:1.909733404089E0,(135[&rate=5.311549483683961E-4]:5.851162999073E-1,(138[&rate=5.311549483683961E-4]:2.694859351017E-1,136[&rate=5.311549483683961E-4]:1.379790857865E-1)[&rate=5.311549483683961E-4]:5.156303648056E-1)[&rate=5.311549483683961E-4]:9.766718987022E-1)[&rate=5.311549483683961E-4]:7.821666013358E-3)[&rate=5.311549483683961E-4]:4.711959708673E-1,((67[&rate=5.311549483683961E-4]:1.763054851182E-1,(122[&rate=5.311549483683961E-4]:3.736244915045E-1,(124[&rate=5.311549483683961E-4]:3.169579917487E-1,123[&rate=5.311549483683961E-4]:3.196902321859E-1)[&rate=5.311549483683961E-4]:5.39342593186E-2)[&rate=5.311549483683961E-4]:3.039535439545E-1)[&rate=5.311549483683961E-4]:1.399557854398E-1,66[&rate=5.311549483683961E-4]:3.16261270558E-1)[&rate=5.311549483683961E-4]:3.961305808275E-2)[&rate=5.311549483683961E-4]:3.715454299121E-1)[&rate=5.311549483683961E-4]:2.457325521046E-2)[&rate=5.311549483683961E-4]:1.545293007257E-1)[&rate=5.311549483683961E-4]:5.616341132414E-2,33[&rate=5.311549483683961E-4]:8.323367101868E-2);
tree STATE_33480000 [&joint=-20983.47648255495,lnP=-20983.47648255495] = [&R] ((((((38[&rate=6.306526348403715E-4]:7.653404537304E-1,((((99[&rate=6.306526348403715E-4]:5.34659545168E-1,96[&rate=6.306526348403715E-4]:4.991404194851E-1)[&rate=6.306526348403715E-4]:8.921455029234E-2,(((94[&rate=6.306526348403715E-4]:2.355780084526E-1,100[&rate=6.306526348403715E-4]:2.355780084526E-1)[&rate=6.306526348403715E-4]:5.450596727802E-2,95[&rate=6.306526348403715E-4]:3.747834292827E-1)[&rate=6.306526348403715E-4]:2.083833490785E-1,98[&rate=6.306526348403715E-4]:5.722378166124E-1)[&rate=6.306526348403715E-4]:2.977835535065E-2)[&rate=6.306526348403715E-4]:6.84847072817E-3,((2[&rate=6.306526348403715E-4]:1.024261917939E0,((31[&rate=6.306526348403715E-4]:8.054515480183E-1,(22[&rate=6.306526348403715E-4]:1.885747615391E-1,27[&rate=6.306526348403715E-4]:2.050131177035E-1)[&rate=6.306526348403715E-4]:5.620822659311E-1)[&rate=6.306526348403715E-4]:1.070584921388E-1,((7[&rate=6.306526348403715E-4]:3.789552116163E-2,8[&rate=6.306526348403715E-4]:3.789552116163E-2)[&rate=6.306526348403715E-4]:5.646921645145E-1,26[&rate=6.306526348403715E-4]:7.094370007446E-1)[&rate=6.306526348403715E-4]:1.592374229741E-1)[&rate=6.306526348403715E-4]:3.391491380564E-1)[&rate=6.306526348403715E-4]:1.282424099208E0,(147[&rate=6.306526348403715E-4]:3.933089939356E-1,((((((1[&rate=6.306526348403715E-4]:1.335016584449E-4,(24[&rate=6.306526348403715E-4]:6.782610219763E-1,((21[&rate=6.306526348403715E-4]:4.120239719565E-1,17[&rate=6.306526348403715E-4]:3.818869856552E-1)[&rate=6.306526348403715E-4]:1.554966664598E-1,28[&rate=6.306526348403715E-4]:5.921781726628E-1)[&rate=6.306526348403715E-4]:9.156230136817E-2)[&rate=6.306526348403715E-4]:1.026943974904E-1)[&rate=6.306526348403715E-4]:4.721054187916E-1,(((140[&rate=6.306526348403715E-4]:5.963627267958E-1,11[&rate=6.306526348403715E-4]:6.155408089875E-1)[&rate=6.306526348403715E-4]:8.323138626855E-2,((25[&rate=6.306526348403715E-4]:2.009583278711E-1,20[&rate=6.306526348403715E-4]:1.817802456793E-1)[&rate=6.306526348403715E-4]:3.616938147585E-1,23[&rate=6.306526348403715E-4]:5.516932385199E-1)[&rate=6.306526348403715E-4]:2.320104635854E-1)[&rate=6.306526348403715E-4]:4.163171859745E-1,102[&rate=6.306526348403715E-4]:4.933595657315E-2)[&rate=6.306526348403715E-4]:4.208104606873E-2)[&rate=6.306526348403715E-4]:8.034364018664E-2,(((145[&rate=6.306526348403715E-4]:2.43773092324E-1,(141[&rate=6.306526348403715E-4]:2.116588976037E-1,144[&rate=6.306526348403715E-4]:2.089191715763E-1)[&rate=6.306526348403715E-4]:2.93744686927E-2)[&rate=6.306526348403715E-4]:1.265723530479E-1,142[&rate=6.306526348403715E-4]:3.703454453719E-1)[&rate=6.306526348403715E-4]:1.028865622015E0,((((116[&rate=6.306526348403715E-4]:4.853018039041E-1,((139[&rate=6.306526348403715E-4]:1.904217893131E-1,111[&rate=6.306526348403715E-4]:1.507932355969E-2)[&rate=6.306526348403715E-4]:1.555164421913E-1,(106[&rate=6.306526348403715E-4]:4.820159320933E-2,104[&rate=6.306526348403715E-4]:4.820159320933E-2)[&rate=6.306526348403715E-4]:1.059558163773E-1)[&rate=6.306526348403715E-4]:3.914183669203E-1)[&rate=6.306526348403715E-4]:2.065811439921E-1,(148[&rate=6.306526348403715E-4]:3.569885110291E-1,143[&rate=6.306526348403715E-4]:3.542487850017E-1)[&rate=6.306526348403715E-4]:3.732506012509E-1)[&rate=6.306526348403715E-4]:3.103911092601E-1,((((109[&rate=6.306526348403715E-4]:6.634928253689E-1,(114[&rate=6.306526348403715E-4]:3.176476326919E-1,112[&rate=6.306526348403715E-4]:3.998394135137E-1)[&rate=6.306526348403715E-4]:2.663931378825E-1)[&rate=6.306526348403715E-4]:1.390966451481E-2,107[&rate=6.306526348403715E-4]:6.58224407692E-1)[&rate=6.306526348403715E-4]:1.217005381621E-1,108[&rate=6.306526348403715E-4]:7.771852198267E-1)[&rate=6.306526348403715E-4]:1.82014689003E-1,((13[&rate=6.306526348403715E-4]:6.333814165056E-1,19[&rate=6.306526348403715E-4]:6.717375808893E-1)[&rate=6.306526348403715E-4]:2.229886270424E-1,115[&rate=6.306526348403715E-4]:7.741782627261E-1)[&rate=6.306526348403715E-4]:1.274873995282E-1)[&rate=6.306526348403715E-4]:1.00608394902E-1)[&rate=6.306526348403715E-4]:4.458045144421E-2,(((9[&rate=6.306526348403715E-4]:5.548864590875E-1,117[&rate=6.306526348403715E-4]:5.658453631972E-1)[&rate=6.306526348403715E-4]:1.862141114301E-1,((30[&rate=6.306526348403715E-4]:1.740841789846E-1,4[&rate=6.306526348403715E-4]:1.481439258548E-3)[&rate=6.306526348403715E-4]:5.737601479029E-1,14[&rate=6.306526348403715E-4]:6.327758337366E-1)[&rate=6.306526348403715E-4]:1.165439148631E-1)[&rate=6.306526348403715E-4]:6.991112824918E-2,((113[&rate=6.306526348403715E-4]:6.102871275628E-1,110[&rate=6.306526348403715E-4]:6.048076755081E-1)[&rate=6.306526348403715E-4]:9.311080864189E-2,105[&rate=6.306526348403715E-4]:6.760006759309E-1)[&rate=6.306526348403715E-4]:1.158329406442E-1)[&rate=6.306526348403715E-4]:3.098154125735E-1)[&rate=6.306526348403715E-4]:9.756203823855E-2)[&rate=6.306526348403715E-4]:1.912491790712E-2)[&rate=6.306526348403715E-4]:3.101848426608E-1,(((((15[&rate=6.306526348403715E-4]:4.385790828111E-1,10[&rate=6.306526348403715E-4]:4.002229184276E-1)[&rate=6.306526348403715E-4]:5.448963183565E-2,6[&rate=6.306526348403715E-4]:4.382741940989E-1)[&rate=6.306526348403715E-4]:8.489237280354E-2,18[&rate=6.306526348403715E-4]:5.861802655326E-1)[&rate=6.306526348403715E-4]:7.801585987052E-2,3[&rate=6.306526348403715E-4]:5.491276322525E-1)[&rate=6.306526348403715E-4]:4.130823396421E-2,((((93[&rate=6.306526348403715E-4]:1.80063775961E-1,(84[&rate=6.306526348403715E-4]:1.350544167646E-1,(83[&rate=6.306526348403715E-4]:1.323992681785E-1,(85[&rate=6.306526348403715E-4]:1.057394902272E-1,86[&rate=6.306526348403715E-4]:1.057394902272E-1)[&rate=6.306526348403715E-4]:2.665977795128E-2)[&rate=6.306526348403715E-4]:2.655148586112E-3)[&rate=6.306526348403715E-4]:3.131072905935E-2)[&rate=6.306526348403715E-4]:3.747555201893E-2,((91[&rate=6.306526348403715E-4]:3.558333253523E-2,90[&rate=6.306526348403715E-4]:3.558333253523E-2)[&rate=6.306526348403715E-4]:6.651131842947E-2,92[&rate=6.306526348403715E-4]:1.020946509647E-1)[&rate=6.306526348403715E-4]:1.154446770152E-1)[&rate=6.306526348403715E-4]:5.373107584212E-3,87[&rate=6.306526348403715E-4]:2.092138054271E-1)[&rate=6.306526348403715E-4]:1.103267980246E-1,(89[&rate=6.306526348403715E-4]:2.16425004799E-2,88[&rate=6.306526348403715E-4]:7.943870342887E-3)[&rate=6.306526348403715E-4]:3.115967331087E-1)[&rate=6.306526348403715E-4]:8.106212901622E-1)[&rate=6.306526348403715E-4]:8.887698932453E-1)[&rate=6.306526348403715E-4]:3.264223759042E-1,101[&rate=6.306526348403715E-4]:8.028884093386E-1)[&rate=6.306526348403715E-4]:5.045461760153E-1,40[&rate=6.306526348403715E-4]:3.342704263602E-1)[&rate=6.306526348403715E-4]:1.661518395093E-3)[&rate=6.306526348403715E-4]:1.402826956256E-2)[&rate=6.306526348403715E-4]:1.304891278271E-1)[&rate=6.306526348403715E-4]:1.293840534241E-2,((16[&rate=6.306526348403715E-4]:2.419788820201E0,39[&rate=6.306526348403715E-4]:3.342958940839E-1)[&rate=6.306526348403715E-4]:7.438338282136E-2,(97[&rate=6.306526348403715E-4]:2.973881808115E-1,146[&rate=6.306526348403715E-4]:4.886450114126E-1)[&rate=6.306526348403715E-4]:4.025284472762E-2)[&rate=6.306526348403715E-4]:8.470847058211E-2)[&rate=6.306526348403715E-4]:3.402587171721E-1)[&rate=6.306526348403715E-4]:4.527864448377E-1,(((((((46[&rate=6.306526348403715E-4]:3.813610509125E-1,43[&rate=6.306526348403715E-4]:3.813610509125E-1)[&rate=6.306526348403715E-4]:3.025983586617E-2,((41[&rate=6.306526348403715E-4]:2.258878335464E-1,48[&rate=6.306526348403715E-4]:2.696036805409E-1)[&rate=6.306526348403715E-4]:8.07328189594E-2,42[&rate=6.306526348403715E-4]:3.120851333801E-1)[&rate=6.306526348403715E-4]:5.035542552983E-2)[&rate=6.306526348403715E-4]:1.397641327594E-1,(((50[&rate=6.306526348403715E-4]:2.574096587705E-1,49[&rate=6.306526348403715E-4]:2.574096587705E-1)[&rate=6.306526348403715E-4]:1.485434892665E-1,51[&rate=6.306526348403715E-4]:4.114176289112E-1)[&rate=6.306526348403715E-4]:9.506754329687E-2,(47[&rate=6.306526348403715E-4]:2.733513331979E-1,44[&rate=6.306526348403715E-4]:2.678868523236E-1)[&rate=6.306526348403715E-4]:2.604562433817E-1)[&rate=6.306526348403715E-4]:1.757744295843E-2)[&rate=6.306526348403715E-4]:1.675250269746E-1,45[&rate=6.306526348403715E-4]:7.107133252013E-1)[&rate=6.306526348403715E-4]:1.094379493307E-1,((((62[&rate=6.306526348403715E-4]:2.591557421429E-1,(60[&rate=6.306526348403715E-4]:2.398179369852E-2,64[&rate=6.306526348403715E-4]:1.746667252052E-1)[&rate=6.306526348403715E-4]:4.339312652662E-2)[&rate=6.306526348403715E-4]:1.750479093199E-1,65[&rate=6.306526348403715E-4]:2.42422829545E-1)[&rate=6.306526348403715E-4]:2.574033264561E-1,(63[&rate=6.306526348403715E-4]:2.488625546976E-1,61[&rate=6.306526348403715E-4]:2.899584451086E-1)[&rate=6.306526348403715E-4]:4.016485328103E-1)[&rate=6.306526348403715E-4]:9.952825075671E-1,((((((132[&rate=6.306526348403715E-4]:8.318165762869E-2,129[&rate=6.306526348403715E-4]:8.044193160133E-2)[&rate=6.306526348403715E-4]:2.719243035774E-2,130[&rate=6.306526348403715E-4]:1.076343619591E-1)[&rate=6.306526348403715E-4]:8.127084147823E-3,131[&rate=6.306526348403715E-4]:1.185011721343E-1)[&rate=6.306526348403715E-4]:3.015081293222E-1,69[&rate=6.306526348403715E-4]:5.652147809087E-1)[&rate=6.306526348403715E-4]:9.800982182625E-2,118[&rate=6.306526348403715E-4]:6.522656986253E-1)[&rate=6.306526348403715E-4]:5.170654806618E-1,128[&rate=6.306526348403715E-4]:1.02960515189E0)[&rate=6.306526348403715E-4]:5.17558306199E-1)[&rate=6.306526348403715E-4]:4.638402873458E-2)[&rate=6.306526348403715E-4]:2.927355529412E-1,36[&rate=6.306526348403715E-4]:4.040912589426E-1)[&rate=6.306526348403715E-4]:4.80359754229E-2,((35[&rate=6.306526348403715E-4]:5.829465586324E-2,121[&rate=6.306526348403715E-4]:2.184322053123E0)[&rate=6.306526348403715E-4]:3.438698964118E-1,127[&rate=6.306526348403715E-4]:2.969287839946E0)[&rate=6.306526348403715E-4]:3.38733962466E-3)[&rate=6.306526348403715E-4]:2.10209560153E-1)[&rate=6.306526348403715E-4]:1.495063385488E-1,((((59[&rate=6.306526348403715E-4]:2.897274772497E-1,(58[&rate=6.306526348403715E-4]:2.930287044634E-1,(54[&rate=6.306526348403715E-4]:2.245999598449E-1,((57[&rate=6.306526348403715E-4]:2.031450792363E-1,37[&rate=6.306526348403715E-4]:2.386642049193E-1)[&rate=6.306526348403715E-4]:5.345601783179E-2,(55[&rate=6.306526348403715E-4]:1.776530026716E-1,56[&rate=6.306526348403715E-4]:1.776530026716E-1)[&rate=6.306526348403715E-4]:6.801913264768E-2)[&rate=6.306526348403715E-4]:8.98246933418E-3)[&rate=6.306526348403715E-4]:1.105169543819E-2)[&rate=6.306526348403715E-4]:1.582445584645E-2)[&rate=6.306526348403715E-4]:4.234903764213E-1,68[&rate=6.306526348403715E-4]:6.640375258021E-1)[&rate=6.306526348403715E-4]:4.167398848403E-1,((((((75[&rate=6.306526348403715E-4]:5.291809444048E-1,((76[&rate=6.306526348403715E-4]:2.99760322063E-1,70[&rate=6.306526348403715E-4]:2.614041576795E-1)[&rate=6.306526348403715E-4]:1.825853599663E-2,74[&rate=6.306526348403715E-4]:3.180188580596E-1)[&rate=6.306526348403715E-4]:2.111620863452E-1)[&rate=6.306526348403715E-4]:5.457986323955E-1,(((77[&rate=6.306526348403715E-4]:8.54442199326E-2,71[&rate=6.306526348403715E-4]:2.243052130247E-2)[&rate=6.306526348403715E-4]:3.844812996014E-1,(73[&rate=6.306526348403715E-4]:3.727441618451E-1,(80[&rate=6.306526348403715E-4]:1.081935948467E-1,81[&rate=6.306526348403715E-4]:1.081935948467E-1)[&rate=6.306526348403715E-4]:2.152354985054E-1)[&rate=6.306526348403715E-4]:1.026608097436E-1)[&rate=6.306526348403715E-4]:1.282274880991E-1,((72[&rate=6.306526348403715E-4]:2.681996812185E-1,78[&rate=6.306526348403715E-4]:2.901174894378E-1)[&rate=6.306526348403715E-4]:1.223326834727E-1,(82[&rate=6.306526348403715E-4]:2.378566819609E-1,79[&rate=6.306526348403715E-4]:2.296375038788E-1)[&rate=6.306526348403715E-4]:1.828126690318E-1)[&rate=6.306526348403715E-4]:1.500863963665E-1)[&rate=6.306526348403715E-4]:4.713471171124E-1)[&rate=6.306526348403715E-4]:4.08481564874E-1,((137[&rate=6.306526348403715E-4]:3.751838468035E-1,134[&rate=6.306526348403715E-4]:3.039509700913E-1)[&rate=6.306526348403715E-4]:1.438096531606E-1,133[&rate=6.306526348403715E-4]:4.778976095531E-1)[&rate=6.306526348403715E-4]:1.041179970477E0)[&rate=6.306526348403715E-4]:2.012297106919E-1,53[&rate=6.306526348403715E-4]:9.382277937542E-1)[&rate=6.306526348403715E-4]:3.205933315604E-3,((103[&rate=6.306526348403715E-4]:5.376870453797E-1,(29[&rate=6.306526348403715E-4]:4.897842136071E-1,(12[&rate=6.306526348403715E-4]:1.211712277858E-1,5[&rate=6.306526348403715E-4]:8.281506340235E-2)[&rate=6.306526348403715E-4]:2.617636707528E-1)[&rate=6.306526348403715E-4]:2.807795441013E-1)[&rate=6.306526348403715E-4]:1.67537966187E0,52[&rate=6.306526348403715E-4]:5.487729726888E-1)[&rate=6.306526348403715E-4]:4.008574756923E-1)[&rate=6.306526348403715E-4]:3.3515889953E-1,125[&rate=6.306526348403715E-4]:1.066210112939E0)[&rate=6.306526348403715E-4]:1.812339643705E-1)[&rate=6.306526348403715E-4]:1.638909547992E-1,((66[&rate=6.306526348403715E-4]:1.655555310151E-1,((119[&rate=6.306526348403715E-4]:9.767646623409E-1,((135[&rate=6.306526348403715E-4]:3.252354243268E-1,(138[&rate=6.306526348403715E-4]:1.607317832853E-1,136[&rate=6.306526348403715E-4]:2.92249339701E-2)[&rate=6.306526348403715E-4]:3.645036410415E-1)[&rate=6.306526348403715E-4]:2.440846149553E-1,120[&rate=6.306526348403715E-4]:8.213748338026E-1)[&rate=6.306526348403715E-4]:5.949941757948E-2)[&rate=6.306526348403715E-4]:8.157216910761E-1,126[&rate=6.306526348403715E-4]:1.006783830773E0)[&rate=6.306526348403715E-4]:4.059458899268E-1)[&rate=6.306526348403715E-4]:3.187981860579E-1,(67[&rate=6.306526348403715E-4]:2.808275524093E-1,(122[&rate=6.306526348403715E-4]:2.99090568159E-1,(124[&rate=6.306526348403715E-4]:1.639411957889E-1,123[&rate=6.306526348403715E-4]:1.66673436226E-1)[&rate=6.306526348403715E-4]:1.32417131933E-1)[&rate=6.306526348403715E-4]:4.830095345909E-1)[&rate=6.306526348403715E-4]:2.035261646637E-1)[&rate=6.306526348403715E-4]:2.125940105963E-1)[&rate=6.306526348403715E-4]:6.832006293214E-2)[&rate=6.306526348403715E-4]:1.233129307829E-1,32[&rate=6.306526348403715E-4]:3.649214535206E-3)[&rate=6.306526348403715E-4]:1.127353355451E-1,33[&rate=6.306526348403715E-4]:1.21864002135E-1)[&rate=6.306526348403715E-4]:1.003019517987E-3,34[&rate=6.306526348403715E-4]:1.393053778174E-1);
tree STATE_33570000 [&joint=-20953.884093808723,lnP=-20953.884093808723] = [&R] ((32[&rate=6.263724589723677E-4]:2.913074300117E-2,(((((55[&rate=6.263724589723677E-4]:3.365132920089E-1,(58[&rate=6.263724589723677E-4]:2.833016074531E-1,(((57[&rate=6.263724589723677E-4]:1.632296891854E-1,59[&rate=6.263724589723677E-4]:1.604974487483E-1)[&rate=6.263724589723677E-4]:3.098586716917E-2,37[&rate=6.263724589723677E-4]:2.297346820377E-1)[&rate=6.263724589723677E-4]:5.363281702637E-2,54[&rate=6.263724589723677E-4]:2.068647668236E-1)[&rate=6.263724589723677E-4]:1.905979144918E-2)[&rate=6.263724589723677E-4]:8.053408892746E-2)[&rate=6.263724589723677E-4]:6.684145456405E-2,56[&rate=6.263724589723677E-4]:4.033547465729E-1)[&rate=6.263724589723677E-4]:3.526616493459E-1,68[&rate=6.263724589723677E-4]:7.150327893615E-1)[&rate=6.263724589723677E-4]:2.353283994703E-1,(((((75[&rate=6.263724589723677E-4]:7.253529210701E-1,((76[&rate=6.263724589723677E-4]:3.119314506081E-1,74[&rate=6.263724589723677E-4]:3.119314506081E-1)[&rate=6.263724589723677E-4]:2.517722164222E-1,70[&rate=6.263724589723677E-4]:5.253475026468E-1)[&rate=6.263724589723677E-4]:1.616492540398E-1)[&rate=6.263724589723677E-4]:8.807240017583E-2,(((((72[&rate=6.263724589723677E-4]:4.079387396117E-3,78[&rate=6.263724589723677E-4]:2.599719561543E-2)[&rate=6.263724589723677E-4]:2.045923813888E-1,82[&rate=6.263724589723677E-4]:2.388087550863E-1)[&rate=6.263724589723677E-4]:5.745453140943E-3,(79[&rate=6.263724589723677E-4]:1.102651123184E-1,71[&rate=6.263724589723677E-4]:8.286785204441E-2)[&rate=6.263724589723677E-4]:1.260699178267E-1)[&rate=6.263724589723677E-4]:2.010682498816E-1,(73[&rate=6.263724589723677E-4]:3.491134481667E-1,77[&rate=6.263724589723677E-4]:3.43633996112E-1)[&rate=6.263724589723677E-4]:1.293857222709E-1)[&rate=6.263724589723677E-4]:1.331709411545E-2,(80[&rate=6.263724589723677E-4]:1.407778237698E-2,81[&rate=6.263724589723677E-4]:1.407778237698E-2)[&rate=6.263724589723677E-4]:4.284234136829E-1)[&rate=6.263724589723677E-4]:3.216090566929E-1)[&rate=6.263724589723677E-4]:5.482107929577E-1,53[&rate=6.263724589723677E-4]:6.151730555914E-1)[&rate=6.263724589723677E-4]:1.502527920946E-1,((103[&rate=6.263724589723677E-4]:4.679675681806E-1,(29[&rate=6.263724589723677E-4]:6.207721715606E-1,(12[&rate=6.263724589723677E-4]:1.005830836317E-1,5[&rate=6.263724589723677E-4]:6.222691924827E-2)[&rate=6.263724589723677E-4]:4.133397728603E-1)[&rate=6.263724589723677E-4]:8.007210894883E-2)[&rate=6.263724589723677E-4]:1.667983540126E0,(52[&rate=6.263724589723677E-4]:4.326970981067E-1,(134[&rate=6.263724589723677E-4]:4.937411980296E-1,(133[&rate=6.263724589723677E-4]:3.770515109734E-1,137[&rate=6.263724589723677E-4]:4.181474013845E-1)[&rate=6.263724589723677E-4]:1.468266733573E-1)[&rate=6.263724589723677E-4]:6.827016894328E-1)[&rate=6.263724589723677E-4]:3.896027563939E-2)[&rate=6.263724589723677E-4]:3.019651952513E-1)[&rate=6.263724589723677E-4]:2.511335675173E-1,125[&rate=6.263724589723677E-4]:8.061769015421E-1)[&rate=6.263724589723677E-4]:3.108509539565E-1)[&rate=6.263724589723677E-4]:2.99204104684E-1,(((67[&rate=6.263724589723677E-4]:2.157493969156E-1,((122[&rate=6.263724589723677E-4]:1.877115223175E-1,123[&rate=6.263724589723677E-4]:1.877115223175E-1)[&rate=6.263724589723677E-4]:8.810258199985E-2,124[&rate=6.263724589723677E-4]:2.730818638802E-1)[&rate=6.263724589723677E-4]:4.412078429389E-1)[&rate=6.263724589723677E-4]:2.351273957668E-1,((((120[&rate=6.263724589723677E-4]:5.986020873006E-1,119[&rate=6.263724589723677E-4]:6.944924982595E-1)[&rate=6.263724589723677E-4]:3.408153476457E-1,(135[&rate=6.263724589723677E-4]:3.882451960498E-1,(138[&rate=6.263724589723677E-4]:1.513150394279E-1,136[&rate=6.263724589723677E-4]:1.980819011271E-2)[&rate=6.263724589723677E-4]:4.369301566219E-1)[&rate=6.263724589723677E-4]:2.991174443759E-1)[&rate=6.263724589723677E-4]:6.79963894746E-1,126[&rate=6.263724589723677E-4]:9.295692180073E-1)[&rate=6.263724589723677E-4]:4.808720634146E-1,66[&rate=6.263724589723677E-4]:1.632670917369E-1)[&rate=6.263724589723677E-4]:2.876097009455E-1)[&rate=6.263724589723677E-4]:2.476716846208E-1,((38[&rate=6.263724589723677E-4]:8.179442356324E-1,(((((2[&rate=6.263724589723677E-4]:4.942796046711E-1,(((26[&rate=6.263724589723677E-4]:4.516079298114E-1,(7[&rate=6.263724589723677E-4]:8.981141118309E-2,8[&rate=6.263724589723677E-4]:8.981141118309E-2)[&rate=6.263724589723677E-4]:2.549472035598E-1)[&rate=6.263724589723677E-4]:2.07619963077E-1,31[&rate=6.263724589723677E-4]:7.030635093269E-1)[&rate=6.263724589723677E-4]:1.538208924149E-2,(22[&rate=6.263724589723677E-4]:3.180081244391E-1,27[&rate=6.263724589723677E-4]:3.344464806034E-1)[&rate=6.263724589723677E-4]:3.456429535813E-1)[&rate=6.263724589723677E-4]:3.231266376826E-3)[&rate=6.263724589723677E-4]:1.75828276194E0,((146[&rate=6.263724589723677E-4]:3.64610666636E-1,39[&rate=6.263724589723677E-4]:2.443920874011E-1)[&rate=6.263724589723677E-4]:2.706813007581E-2,((16[&rate=6.263724589723677E-4]:2.26030829432E0,147[&rate=6.263724589723677E-4]:2.321924173827E-1)[&rate=6.263724589723677E-4]:7.162993768902E-3,98[&rate=6.263724589723677E-4]:3.103936625175E-1)[&rate=6.263724589723677E-4]:8.948185550569E-2)[&rate=6.263724589723677E-4]:2.437634630434E-2)[&rate=6.263724589723677E-4]:1.888181504748E-1,(40[&rate=6.263724589723677E-4]:4.42685999987E-1,((((((((148[&rate=6.263724589723677E-4]:2.708997090734E-1,143[&rate=6.263724589723677E-4]:2.681599830461E-1)[&rate=6.263724589723677E-4]:4.202809627335E-1,((104[&rate=6.263724589723677E-4]:4.530404670583E-1,139[&rate=6.263724589723677E-4]:6.44821288976E-1)[&rate=6.263724589723677E-4]:2.660161446679E-2,(106[&rate=6.263724589723677E-4]:4.401255194884E-1,111[&rate=6.263724589723677E-4]:4.565638756528E-1)[&rate=6.263724589723677E-4]:3.951656203661E-2)[&rate=6.263724589723677E-4]:2.33456398501E-1)[&rate=6.263724589723677E-4]:2.357250068904E-1,(((13[&rate=6.263724589723677E-4]:5.425728709309E-1,19[&rate=6.263724589723677E-4]:5.809290353146E-1)[&rate=6.263724589723677E-4]:7.695105222047E-2,(((107[&rate=6.263724589723677E-4]:3.030390204675E-1,108[&rate=6.263724589723677E-4]:3.002992944402E-1)[&rate=6.263724589723677E-4]:1.652728189072E-1,((112[&rate=6.263724589723677E-4]:3.005428224264E-1,114[&rate=6.263724589723677E-4]:2.183510416045E-1)[&rate=6.263724589723677E-4]:4.283529104357E-2,109[&rate=6.263724589723677E-4]:3.406383874426E-1)[&rate=6.263724589723677E-4]:1.468515341238E-1)[&rate=6.263724589723677E-4]:1.213020577174E-1,115[&rate=6.263724589723677E-4]:5.293399244893E-1)[&rate=6.263724589723677E-4]:7.992217840213E-3)[&rate=6.263724589723677E-4]:2.420618857595E-1,116[&rate=6.263724589723677E-4]:7.793940280891E-1)[&rate=6.263724589723677E-4]:1.091554862246E-1)[&rate=6.263724589723677E-4]:1.040647156415E-1,((110[&rate=6.263724589723677E-4]:4.180711005549E-1,105[&rate=6.263724589723677E-4]:3.961532923358E-1)[&rate=6.263724589723677E-4]:4.584922361845E-1,((113[&rate=6.263724589723677E-4]:5.774578315283E-1,117[&rate=6.263724589723677E-4]:5.801975575558E-1)[&rate=6.263724589723677E-4]:4.409736172265E-2,(((30[&rate=6.263724589723677E-4]:1.932686998527E-1,4[&rate=6.263724589723677E-4]:2.066596012665E-2)[&rate=6.263724589723677E-4]:2.488416251559E-1,14[&rate=6.263724589723677E-4]:3.270418318578E-1)[&rate=6.263724589723677E-4]:2.511835986539E-1,9[&rate=6.263724589723677E-4]:5.700062524296E-1)[&rate=6.263724589723677E-4]:4.332976273919E-2)[&rate=6.263724589723677E-4]:2.604875955433E-1)[&rate=6.263724589723677E-4]:1.927632219829E-1)[&rate=6.263724589723677E-4]:1.513018867316E-1,((144[&rate=6.263724589723677E-4]:9.526098057755E-2,(145[&rate=6.263724589723677E-4]:1.440571184745E-2,141[&rate=6.263724589723677E-4]:1.166598581987E-2)[&rate=6.263724589723677E-4]:8.633472078504E-2)[&rate=6.263724589723677E-4]:4.371847136165E-1,142[&rate=6.263724589723677E-4]:5.37925146249E-1)[&rate=6.263724589723677E-4]:8.607854909859E-1)[&rate=6.263724589723677E-4]:2.5159277039E-2,((((23[&rate=6.263724589723677E-4]:6.124755514599E-1,(25[&rate=6.263724589723677E-4]:5.579165363408E-1,20[&rate=6.263724589723677E-4]:5.38738454149E-1)[&rate=6.263724589723677E-4]:6.551791922879E-2)[&rate=6.263724589723677E-4]:8.871052849858E-2,(140[&rate=6.263724589723677E-4]:4.623792795254E-1,11[&rate=6.263724589723677E-4]:4.815573617171E-1)[&rate=6.263724589723677E-4]:1.346972113921E-1)[&rate=6.263724589723677E-4]:4.907613643695E-1,102[&rate=6.263724589723677E-4]:4.12625128213E-2)[&rate=6.263724589723677E-4]:2.366285774457E-2,(((28[&rate=6.263724589723677E-4]:6.259733428496E-1,(17[&rate=6.263724589723677E-4]:5.064223391532E-1,21[&rate=6.263724589723677E-4]:5.365593254546E-1)[&rate=6.263724589723677E-4]:6.475648314855E-2)[&rate=6.263724589723677E-4]:3.16863471483E-1,1[&rate=6.263724589723677E-4]:1.565354444697E-1)[&rate=6.263724589723677E-4]:9.46389661434E-2,24[&rate=6.263724589723677E-4]:1.031996328421E0)[&rate=6.263724589723677E-4]:1.945728777609E-1)[&rate=6.263724589723677E-4]:1.123692012422E-1)[&rate=6.263724589723677E-4]:2.469859758804E-1,(((87[&rate=6.263724589723677E-4]:2.358787117479E-1,(89[&rate=6.263724589723677E-4]:4.718183048855E-2,88[&rate=6.263724589723677E-4]:3.348320035153E-2)[&rate=6.263724589723677E-4]:2.023955113964E-1)[&rate=6.263724589723677E-4]:8.120030623306E-2,((92[&rate=6.263724589723677E-4]:1.452035414938E-1,(91[&rate=6.263724589723677E-4]:1.252162439324E-2,90[&rate=6.263724589723677E-4]:1.252162439324E-2)[&rate=6.263724589723677E-4]:1.326819171006E-1)[&rate=6.263724589723677E-4]:6.727001952779E-2,((84[&rate=6.263724589723677E-4]:6.355210854662E-2,83[&rate=6.263724589723677E-4]:6.355210854662E-2)[&rate=6.263724589723677E-4]:1.56045998024E-2,(86[&rate=6.263724589723677E-4]:6.1042768074E-2,(85[&rate=6.263724589723677E-4]:3.424346513303E-2,93[&rate=6.263724589723677E-4]:4.794209527004E-2)[&rate=6.263724589723677E-4]:2.679930294097E-2)[&rate=6.263724589723677E-4]:1.811394027502E-2)[&rate=6.263724589723677E-4]:1.196182225355E-1)[&rate=6.263724589723677E-4]:1.183040870964E-1)[&rate=6.263724589723677E-4]:1.184578300258E0,(((18[&rate=6.263724589723677E-4]:5.619155554477E-1,6[&rate=6.263724589723677E-4]:4.989018568176E-1)[&rate=6.263724589723677E-4]:3.668038414245E-2,(15[&rate=6.263724589723677E-4]:4.044005120353E-1,10[&rate=6.263724589723677E-4]:3.660443476518E-1)[&rate=6.263724589723677E-4]:1.859762494726E-1)[&rate=6.263724589723677E-4]:8.995434703775E-2,3[&rate=6.263724589723677E-4]:5.734817934773E-1)[&rate=6.263724589723677E-4]:3.884494973643E-1)[&rate=6.263724589723677E-4]:4.596095308195E-1)[&rate=6.263724589723677E-4]:7.503577273277E-1,101[&rate=6.263724589723677E-4]:1.169158822961E0)[&rate=6.263724589723677E-4]:2.466913360195E-1)[&rate=6.263724589723677E-4]:4.196871426901E-2)[&rate=6.263724589723677E-4]:5.484544318831E-2,((96[&rate=6.263724589723677E-4]:4.248754683987E-1,99[&rate=6.263724589723677E-4]:4.603945940816E-1)[&rate=6.263724589723677E-4]:1.427607452132E-1,((94[&rate=6.263724589723677E-4]:1.632754768451E-1,100[&rate=6.263724589723677E-4]:1.632754768451E-1)[&rate=6.263724589723677E-4]:1.85099484353E-1,95[&rate=6.263724589723677E-4]:4.330744147502E-1)[&rate=6.263724589723677E-4]:1.591519627962E-1)[&rate=6.263724589723677E-4]:8.661804219304E-2)[&rate=6.263724589723677E-4]:2.445443031093E-2,97[&rate=6.263724589723677E-4]:4.929163363891E-1)[&rate=6.263724589723677E-4]:3.222956588062E-1)[&rate=6.263724589723677E-4]:3.625390448447E-1,(36[&rate=6.263724589723677E-4]:2.684417639599E-1,((((((((42[&rate=6.263724589723677E-4]:1.659591692048E-1,48[&rate=6.263724589723677E-4]:2.04210535325E-1)[&rate=6.263724589723677E-4]:1.348233292749E-1,41[&rate=6.263724589723677E-4]:2.953180176055E-1)[&rate=6.263724589723677E-4]:6.599590859697E-2,46[&rate=6.263724589723677E-4]:4.159587349454E-1)[&rate=6.263724589723677E-4]:3.63446945282E-3,43[&rate=6.263724589723677E-4]:4.195932043983E-1)[&rate=6.263724589723677E-4]:1.37229865549E-1,(51[&rate=6.263724589723677E-4]:5.159931396675E-1,(((50[&rate=6.263724589723677E-4]:2.263815868792E-1,49[&rate=6.263724589723677E-4]:2.263815868792E-1)[&rate=6.263724589723677E-4]:1.472598201168E-1,47[&rate=6.263724589723677E-4]:4.064282922418E-1)[&rate=6.263724589723677E-4]:4.643410695848E-2,44[&rate=6.263724589723677E-4]:4.47397918326E-1)[&rate=6.263724589723677E-4]:9.045314483874E-2)[&rate=6.263724589723677E-4]:1.350752590828E-2)[&rate=6.263724589723677E-4]:6.910687273508E-2,45[&rate=6.263724589723677E-4]:6.17733221371E-1)[&rate=6.263724589723677E-4]:1.705122073221E-1,((128[&rate=6.263724589723677E-4]:1.179084444486E0,((((64[&rate=6.263724589723677E-4]:2.051113038063E-1,60[&rate=6.263724589723677E-4]:5.44263722996E-2)[&rate=6.263724589723677E-4]:1.18095439227E-1,65[&rate=6.263724589723677E-4]:1.725218115266E-1)[&rate=6.263724589723677E-4]:1.549329843768E-2,62[&rate=6.263724589723677E-4]:3.79795931882E-1)[&rate=6.263724589723677E-4]:2.941745919539E-1,(63[&rate=6.263724589723677E-4]:3.363585728251E-2,61[&rate=6.263724589723677E-4]:7.473174769355E-2)[&rate=6.263724589723677E-4]:5.992387761423E-1)[&rate=6.263724589723677E-4]:6.448399480473E-1)[&rate=6.263724589723677E-4]:2.843867975121E-1,(69[&rate=6.263724589723677E-4]:7.358122167612E-1,(((129[&rate=6.263724589723677E-4]:1.398131231529E-1,132[&rate=6.263724589723677E-4]:1.425528491802E-1)[&rate=6.263724589723677E-4]:8.106414802251E-2,(130[&rate=6.263724589723677E-4]:1.172611687104E-1,131[&rate=6.263724589723677E-4]:1.200008947378E-1)[&rate=6.263724589723677E-4]:1.03616102465E-1)[&rate=6.263724589723677E-4]:3.436697278031E-1,118[&rate=6.263724589723677E-4]:7.015333003484E-1)[&rate=6.263724589723677E-4]:2.332001230315E-2)[&rate=6.263724589723677E-4]:8.783439567438E-1)[&rate=6.263724589723677E-4]:9.81703989864E-2)[&rate=6.263724589723677E-4]:9.173157191048E-2,((127[&rate=6.263724589723677E-4]:2.311766042849E0,121[&rate=6.263724589723677E-4]:1.870670152438E0)[&rate=6.263724589723677E-4]:3.71516051377E-1,35[&rate=6.263724589723677E-4]:1.161588065551E-1)[&rate=6.263724589723677E-4]:8.447283052067E-3)[&rate=6.263724589723677E-4]:9.726033188697E-2)[&rate=6.263724589723677E-4]:3.562514124675E-1)[&rate=6.263724589723677E-4]:1.204306433415E-1)[&rate=6.263724589723677E-4]:3.2961784403E-3)[&rate=6.263724589723677E-4]:2.122175941068E-1)[&rate=6.263724589723677E-4]:8.681663439284E-2,(34[&rate=6.263724589723677E-4]:9.806218160054E-2,33[&rate=6.263724589723677E-4]:8.162382543617E-2)[&rate=6.263724589723677E-4]:3.980300401255E-2);
tree STATE_33660000 [&joint=-20965.742657691942,lnP=-20965.742657691942] = [&R] (((34[&rate=6.168160121467268E-4]:2.972228378E-2,32[&rate=6.168160121467268E-4]:7.804475560918E-3)[&rate=6.168160121467268E-4]:4.452041284151E-2,33[&rate=6.168160121467268E-4]:5.780434045714E-2)[&rate=6.168160121467268E-4]:1.156821453482E-2,((((126[&rate=6.168160121467268E-4]:9.545204261302E-1,(120[&rate=6.168160121467268E-4]:1.500266831595E0,((135[&rate=6.168160121467268E-4]:5.135414827198E-1,(138[&rate=6.168160121467268E-4]:1.936276095764E-1,136[&rate=6.168160121467268E-4]:6.212076026117E-2)[&rate=6.168160121467268E-4]:5.199138731435E-1)[&rate=6.168160121467268E-4]:2.226809786473E-1,119[&rate=6.168160121467268E-4]:1.084167666847E0)[&rate=6.168160121467268E-4]:5.119895757076E-1)[&rate=6.168160121467268E-4]:1.440657062198E-1)[&rate=6.168160121467268E-4]:5.523993279944E-1,66[&rate=6.168160121467268E-4]:2.597455644397E-1)[&rate=6.168160121467268E-4]:7.376689256408E-2,(67[&rate=6.168160121467268E-4]:1.86113525823E-1,((124[&rate=6.168160121467268E-4]:3.967711727139E-2,123[&rate=6.168160121467268E-4]:4.240935770852E-2)[&rate=6.168160121467268E-4]:1.096867480121E-1,122[&rate=6.168160121467268E-4]:1.520961057206E-1)[&rate=6.168160121467268E-4]:5.35289970443E-1)[&rate=6.168160121467268E-4]:1.473989311808E-1)[&rate=6.168160121467268E-4]:4.275061289888E-1,(((((((57[&rate=6.168160121467268E-4]:1.596739684744E-1,59[&rate=6.168160121467268E-4]:1.569417280373E-1)[&rate=6.168160121467268E-4]:5.824776190694E-3,54[&rate=6.168160121467268E-4]:1.245151381077E-1)[&rate=6.168160121467268E-4]:6.340301463564E-2,(37[&rate=6.168160121467268E-4]:8.263894640397E-2,58[&rate=6.168160121467268E-4]:6.351326334386E-2)[&rate=6.168160121467268E-4]:1.817819385798E-1)[&rate=6.168160121467268E-4]:6.611890586044E-2,(55[&rate=6.168160121467268E-4]:1.905979546394E-1,56[&rate=6.168160121467268E-4]:1.905979546394E-1)[&rate=6.168160121467268E-4]:9.349374877305E-2)[&rate=6.168160121467268E-4]:5.795329889364E-1,68[&rate=6.168160121467268E-4]:8.226410857915E-1)[&rate=6.168160121467268E-4]:2.438764955827E-1,(((53[&rate=6.168160121467268E-4]:5.532652843412E-1,((52[&rate=6.168160121467268E-4]:4.207609089182E-1,(103[&rate=6.168160121467268E-4]:4.237234781652E-1,(29[&rate=6.168160121467268E-4]:4.78963015937E-1,(12[&rate=6.168160121467268E-4]:2.30289874417E-1,5[&rate=6.168160121467268E-4]:1.919337100335E-1)[&rate=6.168160121467268E-4]:1.418238264515E-1)[&rate=6.168160121467268E-4]:1.776371745569E-1)[&rate=6.168160121467268E-4]:1.661331165314E0)[&rate=6.168160121467268E-4]:6.025498859534E-2,((75[&rate=6.168160121467268E-4]:5.862446854677E-1,(76[&rate=6.168160121467268E-4]:4.715655476591E-1,(70[&rate=6.168160121467268E-4]:4.173266164577E-1,74[&rate=6.168160121467268E-4]:4.556827808411E-1)[&rate=6.168160121467268E-4]:1.588276681797E-2)[&rate=6.168160121467268E-4]:1.146791378086E-1)[&rate=6.168160121467268E-4]:2.701455790306E-2,((73[&rate=6.168160121467268E-4]:4.531345636993E-1,(79[&rate=6.168160121467268E-4]:3.850486792614E-1,((72[&rate=6.168160121467268E-4]:1.067013465709E-1,78[&rate=6.168160121467268E-4]:1.286191547902E-1)[&rate=6.168160121467268E-4]:1.977048149763E-1,82[&rate=6.168160121467268E-4]:3.345431478485E-1)[&rate=6.168160121467268E-4]:5.872470949489E-2)[&rate=6.168160121467268E-4]:2.698999402712E-2)[&rate=6.168160121467268E-4]:4.25574877222E-2,(((80[&rate=6.168160121467268E-4]:3.913738932426E-2,81[&rate=6.168160121467268E-4]:3.913738932426E-2)[&rate=6.168160121467268E-4]:2.038801688597E-1,71[&rate=6.168160121467268E-4]:2.238394759922E-1)[&rate=6.168160121467268E-4]:1.326646062061E-1,77[&rate=6.168160121467268E-4]:4.195177808284E-1)[&rate=6.168160121467268E-4]:7.069481853836E-2)[&rate=6.168160121467268E-4]:1.175671919493E-1)[&rate=6.168160121467268E-4]:6.060229914435E-1)[&rate=6.168160121467268E-4]:8.044610813903E-2)[&rate=6.168160121467268E-4]:4.810434254041E-2,(134[&rate=6.168160121467268E-4]:5.137465243538E-1,(137[&rate=6.168160121467268E-4]:3.253822136504E-1,133[&rate=6.168160121467268E-4]:2.842863232394E-1)[&rate=6.168160121467268E-4]:2.595971874155E-1)[&rate=6.168160121467268E-4]:8.395656131949E-1)[&rate=6.168160121467268E-4]:6.880023405948E-1,125[&rate=6.168160121467268E-4]:1.078989453815E0)[&rate=6.168160121467268E-4]:1.541947942257E-1)[&rate=6.168160121467268E-4]:1.401234821214E-1,((38[&rate=6.168160121467268E-4]:8.175125656277E-1,(((((94[&rate=6.168160121467268E-4]:2.171457703284E-1,100[&rate=6.168160121467268E-4]:2.171457703284E-1)[&rate=6.168160121467268E-4]:1.25804147357E-1,95[&rate=6.168160121467268E-4]:4.276493712375E-1)[&rate=6.168160121467268E-4]:2.20022708217E-1,(98[&rate=6.168160121467268E-4]:6.223593661974E-1,(97[&rate=6.168160121467268E-4]:4.204307212889E-1,(99[&rate=6.168160121467268E-4]:5.67288072935E-1,96[&rate=6.168160121467268E-4]:5.317689472521E-1)[&rate=6.168160121467268E-4]:7.445412376362E-2)[&rate=6.168160121467268E-4]:2.475092996045E-3)[&rate=6.168160121467268E-4]:1.438375150831E-2)[&rate=6.168160121467268E-4]:6.836268419946E-2,146[&rate=6.168160121467268E-4]:6.969090805938E-1)[&rate=6.168160121467268E-4]:8.486613653554E-3,((((16[&rate=6.168160121467268E-4]:2.281222595495E0,147[&rate=6.168160121467268E-4]:2.531067185582E-1)[&rate=6.168160121467268E-4]:1.468090011636E-1,(((((((1[&rate=6.168160121467268E-4]:8.160011244298E-2,(28[&rate=6.168160121467268E-4]:7.52709174698E-1,(21[&rate=6.168160121467268E-4]:5.320378099105E-1,17[&rate=6.168160121467268E-4]:5.019008236091E-1)[&rate=6.168160121467268E-4]:1.960138305411E-1)[&rate=6.168160121467268E-4]:1.151923076079E-1)[&rate=6.168160121467268E-4]:5.375559924519E-2,24[&rate=6.168160121467268E-4]:9.161776294964E-1)[&rate=6.168160121467268E-4]:4.123093465946E-1,(102[&rate=6.168160121467268E-4]:9.496526085139E-2,(((25[&rate=6.168160121467268E-4]:3.351898920082E-1,20[&rate=6.168160121467268E-4]:3.160118098164E-1)[&rate=6.168160121467268E-4]:1.295659515043E-1,23[&rate=6.168160121467268E-4]:4.537969394028E-1)[&rate=6.168160121467268E-4]:2.147218203405E-1,(140[&rate=6.168160121467268E-4]:3.098379716975E-1,11[&rate=6.168160121467268E-4]:3.290160538893E-1)[&rate=6.168160121467268E-4]:2.545711990049E-1)[&rate=6.168160121467268E-4]:5.771314326147E-1)[&rate=6.168160121467268E-4]:7.187787962327E-2)[&rate=6.168160121467268E-4]:1.095073551762E-1,(((((((139[&rate=6.168160121467268E-4]:3.561082447075E-1,104[&rate=6.168160121467268E-4]:1.643274227897E-1)[&rate=6.168160121467268E-4]:1.913506307453E-1,(106[&rate=6.168160121467268E-4]:1.157979450213E-1,111[&rate=6.168160121467268E-4]:1.322363011856E-1)[&rate=6.168160121467268E-4]:2.398801085138E-1)[&rate=6.168160121467268E-4]:1.425531473137E-1,116[&rate=6.168160121467268E-4]:4.379572282459E-1)[&rate=6.168160121467268E-4]:1.579362447665E-1,(148[&rate=6.168160121467268E-4]:2.567982799857E-1,143[&rate=6.168160121467268E-4]:2.540585539584E-1)[&rate=6.168160121467268E-4]:3.774513574104E-1)[&rate=6.168160121467268E-4]:7.385592184234E-2,(((13[&rate=6.168160121467268E-4]:2.169099543246E-1,19[&rate=6.168160121467268E-4]:2.552661187082E-1)[&rate=6.168160121467268E-4]:2.507822473231E-1,115[&rate=6.168160121467268E-4]:3.855004208258E-1)[&rate=6.168160121467268E-4]:2.493325294923E-1,(108[&rate=6.168160121467268E-4]:5.4186861149E-1,(107[&rate=6.168160121467268E-4]:5.11443603928E-1,(109[&rate=6.168160121467268E-4]:5.268285150534E-1,(114[&rate=6.168160121467268E-4]:1.734192281785E-1,112[&rate=6.168160121467268E-4]:2.556110090004E-1)[&rate=6.168160121467268E-4]:2.739572320804E-1)[&rate=6.168160121467268E-4]:3.79317106635E-3)[&rate=6.168160121467268E-4]:3.316473358932E-2)[&rate=6.168160121467268E-4]:1.504985854036E-1)[&rate=6.168160121467268E-4]:3.491644453663E-2)[&rate=6.168160121467268E-4]:1.118410045374E-1,((9[&rate=6.168160121467268E-4]:6.336588377237E-1,((4[&rate=6.168160121467268E-4]:7.700525021416E-2,30[&rate=6.168160121467268E-4]:2.496079899402E-1)[&rate=6.168160121467268E-4]:3.706599186872E-1,14[&rate=6.168160121467268E-4]:5.051994154766E-1)[&rate=6.168160121467268E-4]:1.366786003292E-1)[&rate=6.168160121467268E-4]:1.637524262066E-1,(((117[&rate=6.168160121467268E-4]:2.449036698307E-1,110[&rate=6.168160121467268E-4]:2.366844917484E-1)[&rate=6.168160121467268E-4]:2.482020105855E-1,105[&rate=6.168160121467268E-4]:4.629686941148E-1)[&rate=6.168160121467268E-4]:3.049568325536E-2,113[&rate=6.168160121467268E-4]:5.208616376439E-1)[&rate=6.168160121467268E-4]:2.847688043685E-1)[&rate=6.168160121467268E-4]:5.815173820159E-2)[&rate=6.168160121467268E-4]:7.362517834056E-2,((144[&rate=6.168160121467268E-4]:1.647442850388E-1,(141[&rate=6.168160121467268E-4]:9.167795458785E-2,145[&rate=6.168160121467268E-4]:9.441768061543E-2)[&rate=6.168160121467268E-4]:7.580605647834E-2)[&rate=6.168160121467268E-4]:1.164716414343E-1,142[&rate=6.168160121467268E-4]:2.86695378528E-1)[&rate=6.168160121467268E-4]:8.233147197528E-1)[&rate=6.168160121467268E-4]:4.129157398358E-1)[&rate=6.168160121467268E-4]:2.340102987108E-1,(((6[&rate=6.168160121467268E-4]:3.406654937623E-1,(15[&rate=6.168160121467268E-4]:3.123084754278E-1,10[&rate=6.168160121467268E-4]:2.739523110443E-1)[&rate=6.168160121467268E-4]:8.315153888232E-2)[&rate=6.168160121467268E-4]:7.433496891828E-2,(3[&rate=6.168160121467268E-4]:1.455488000722E-1,18[&rate=6.168160121467268E-4]:2.606172932228E-1)[&rate=6.168160121467268E-4]:2.173968680879E-1)[&rate=6.168160121467268E-4]:2.013214976785E-1,((((83[&rate=6.168160121467268E-4]:1.829294133714E-2,86[&rate=6.168160121467268E-4]:1.829294133714E-2)[&rate=6.168160121467268E-4]:1.091443734398E-1,85[&rate=6.168160121467268E-4]:1.27437314777E-1)[&rate=6.168160121467268E-4]:1.715092659548E-1,((92[&rate=6.168160121467268E-4]:7.990154450959E-2,(91[&rate=6.168160121467268E-4]:2.22651333955E-2,90[&rate=6.168160121467268E-4]:2.22651333955E-2)[&rate=6.168160121467268E-4]:5.76364111141E-2)[&rate=6.168160121467268E-4]:8.140130149516E-2,(87[&rate=6.168160121467268E-4]:6.760279609792E-2,(93[&rate=6.168160121467268E-4]:2.165485863251E-2,84[&rate=6.168160121467268E-4]:7.956228495498E-3)[&rate=6.168160121467268E-4]:5.964656760242E-2)[&rate=6.168160121467268E-4]:8.000141976982E-2)[&rate=6.168160121467268E-4]:1.513423648641E-1)[&rate=6.168160121467268E-4]:2.337513370061E-1,(89[&rate=6.168160121467268E-4]:1.413327409979E-1,88[&rate=6.168160121467268E-4]:1.276341108608E-1)[&rate=6.168160121467268E-4]:4.050638068771E-1)[&rate=6.168160121467268E-4]:5.712952754977E-1)[&rate=6.168160121467268E-4]:9.433539024958E-1)[&rate=6.168160121467268E-4]:5.422534983929E-1,101[&rate=6.168160121467268E-4]:1.0471348407E0)[&rate=6.168160121467268E-4]:1.910704450718E-1,(2[&rate=6.168160121467268E-4]:6.281877887761E-1,((22[&rate=6.168160121467268E-4]:4.14935119898E-1,27[&rate=6.168160121467268E-4]:4.313734760624E-1)[&rate=6.168160121467268E-4]:2.619899835114E-1,(31[&rate=6.168160121467268E-4]:7.315776465548E-1,(26[&rate=6.168160121467268E-4]:6.258685766877E-1,(7[&rate=6.168160121467268E-4]:2.276321270473E-1,8[&rate=6.168160121467268E-4]:2.276321270473E-1)[&rate=6.168160121467268E-4]:2.91387134572E-1)[&rate=6.168160121467268E-4]:6.187345342869E-2)[&rate=6.168160121467268E-4]:1.419774026736E-4)[&rate=6.168160121467268E-4]:1.238654250927E-1)[&rate=6.168160121467268E-4]:1.593579140831E0)[&rate=6.168160121467268E-4]:7.749754376377E-2)[&rate=6.168160121467268E-4]:1.315052067977E-3,39[&rate=6.168160121467268E-4]:3.438537226094E-1)[&rate=6.168160121467268E-4]:2.162228124138E-1,40[&rate=6.168160121467268E-4]:5.600765350233E-1)[&rate=6.168160121467268E-4]:2.510057998922E-2)[&rate=6.168160121467268E-4]:3.006414615443E-1)[&rate=6.168160121467268E-4]:2.495029667941E-1,((((((60[&rate=6.168160121467268E-4]:1.689057135335E-2,(64[&rate=6.168160121467268E-4]:1.158195610708E-1,62[&rate=6.168160121467268E-4]:1.569154514819E-1)[&rate=6.168160121467268E-4]:5.175594178923E-2)[&rate=6.168160121467268E-4]:6.43571920647E-2,65[&rate=6.168160121467268E-4]:8.124776341805E-2)[&rate=6.168160121467268E-4]:2.787354377388E-1,(63[&rate=6.168160121467268E-4]:7.237475313781E-2,61[&rate=6.168160121467268E-4]:1.134706435488E-1)[&rate=6.168160121467268E-4]:4.382933795257E-1)[&rate=6.168160121467268E-4]:7.802545805262E-1,(((118[&rate=6.168160121467268E-4]:4.685992984189E-1,69[&rate=6.168160121467268E-4]:4.795582025285E-1)[&rate=6.168160121467268E-4]:2.072587454463E-1,(132[&rate=6.168160121467268E-4]:4.446395830793E-1,((131[&rate=6.168160121467268E-4]:2.185864294305E-1,130[&rate=6.168160121467268E-4]:2.158467034031E-1)[&rate=6.168160121467268E-4]:1.17636361199E-1,129[&rate=6.168160121467268E-4]:3.334830646021E-1)[&rate=6.168160121467268E-4]:1.084167924499E-1)[&rate=6.168160121467268E-4]:9.697188544334E-2)[&rate=6.168160121467268E-4]:5.16363710309E-1,128[&rate=6.168160121467268E-4]:1.052495726777E0)[&rate=6.168160121467268E-4]:1.397968494266E-1)[&rate=6.168160121467268E-4]:5.393308163536E-1,((((48[&rate=6.168160121467268E-4]:3.151553019859E-1,(41[&rate=6.168160121467268E-4]:8.290071123961E-2,42[&rate=6.168160121467268E-4]:8.836519211386E-2)[&rate=6.168160121467268E-4]:1.885387437519E-1)[&rate=6.168160121467268E-4]:1.05525912067E-1,(43[&rate=6.168160121467268E-4]:3.195962485042E-1,46[&rate=6.168160121467268E-4]:3.195962485042E-1)[&rate=6.168160121467268E-4]:1.120139272972E-1)[&rate=6.168160121467268E-4]:4.522199221083E-2,((50[&rate=6.168160121467268E-4]:2.601605019953E-1,49[&rate=6.168160121467268E-4]:2.601605019953E-1)[&rate=6.168160121467268E-4]:3.101804401691E-2,(51[&rate=6.168160121467268E-4]:2.913618927415E-1,(47[&rate=6.168160121467268E-4]:1.90055736535E-1,44[&rate=6.168160121467268E-4]:1.845912556607E-1)[&rate=6.168160121467268E-4]:1.286285605781E-1)[&rate=6.168160121467268E-4]:5.281134144879E-3)[&rate=6.168160121467268E-4]:1.528667367544E-1)[&rate=6.168160121467268E-4]:5.516337159467E-2,45[&rate=6.168160121467268E-4]:5.237988182956E-1)[&rate=6.168160121467268E-4]:4.344283619702E-1)[&rate=6.168160121467268E-4]:8.544755169187E-2,((36[&rate=6.168160121467268E-4]:5.389421825351E-2,121[&rate=6.168160121467268E-4]:2.133346273048E0)[&rate=6.168160121467268E-4]:2.198138992654E-1,(35[&rate=6.168160121467268E-4]:2.498738517854E-2,127[&rate=6.168160121467268E-4]:2.59211067285E0)[&rate=6.168160121467268E-4]:2.021453898747E-1)[&rate=6.168160121467268E-4]:6.117104590806E-2)[&rate=6.168160121467268E-4]:1.763462649451E-1)[&rate=6.168160121467268E-4]:1.942703398169E-1)[&rate=6.168160121467268E-4]:1.020981602692E-1)[&rate=6.168160121467268E-4]:1.878060237939E-1);
tree STATE_33750000 [&joint=-20985.469502066935,lnP=-20985.469502066935] = [&R] (((66[&rate=6.04285791113789E-4]:6.581684769399E-1,(((119[&rate=6.04285791113789E-4]:6.785419140882E-1,120[&rate=6.04285791113789E-4]:5.826515031294E-1)[&rate=6.04285791113789E-4]:9.940186321566E-1,(135[&rate=6.04285791113789E-4]:7.392304198197E-1,(138[&rate=6.04285791113789E-4]:3.388390257339E-1,136[&rate=6.04285791113789E-4]:2.073321764187E-1)[&rate=6.04285791113789E-4]:6.003913940859E-1)[&rate=6.04285791113789E-4]:5.853849209457E-1)[&rate=6.04285791113789E-4]:3.025128883498E-1,126[&rate=6.04285791113789E-4]:1.189370911951E0)[&rate=6.04285791113789E-4]:7.15971754674E-1)[&rate=6.04285791113789E-4]:8.806156791304E-3,(67[&rate=6.04285791113789E-4]:4.42083890706E-1,(124[&rate=6.04285791113789E-4]:3.003475485891E-1,(123[&rate=6.04285791113789E-4]:2.404431441523E-1,122[&rate=6.04285791113789E-4]:2.404431441523E-1)[&rate=6.04285791113789E-4]:6.263664487396E-2)[&rate=6.04285791113789E-4]:6.402766520205E-1)[&rate=6.04285791113789E-4]:2.248907430252E-1)[&rate=6.04285791113789E-4]:4.315917025351E-1,(((34[&rate=6.04285791113789E-4]:2.301428070887E-2,(((38[&rate=6.04285791113789E-4]:6.085178175009E-1,((((((147[&rate=6.04285791113789E-4]:4.251312593395E-1,(((31[&rate=6.04285791113789E-4]:7.749644563181E-1,(26[&rate=6.04285791113789E-4]:5.127692465772E-1,(7[&rate=6.04285791113789E-4]:1.762676475692E-1,8[&rate=6.04285791113789E-4]:1.762676475692E-1)[&rate=6.04285791113789E-4]:2.296522839394E-1)[&rate=6.04285791113789E-4]:2.183595933025E-1)[&rate=6.04285791113789E-4]:6.771510186976E-2,(22[&rate=6.04285791113789E-4]:4.912927339645E-1,27[&rate=6.04285791113789E-4]:5.077310901289E-1)[&rate=6.04285791113789E-4]:2.965923036753E-1)[&rate=6.04285791113789E-4]:1.443311822959E-1,2[&rate=6.04285791113789E-4]:7.596134802096E-1)[&rate=6.04285791113789E-4]:1.564866532779E0)[&rate=6.04285791113789E-4]:7.1102405833E-3,16[&rate=6.04285791113789E-4]:2.46035737686E0)[&rate=6.04285791113789E-4]:6.39723189313E-2,39[&rate=6.04285791113789E-4]:4.388367696738E-1)[&rate=6.04285791113789E-4]:2.094459734343E-3,40[&rate=6.04285791113789E-4]:4.409312294081E-1)[&rate=6.04285791113789E-4]:8.049548866167E-2,146[&rate=6.04285791113789E-4]:6.416452973047E-1)[&rate=6.04285791113789E-4]:3.952673714226E-2,((97[&rate=6.04285791113789E-4]:2.975784458783E-1,((((((((108[&rate=6.04285791113789E-4]:5.429544036571E-1,((109[&rate=6.04285791113789E-4]:4.065975611311E-1,107[&rate=6.04285791113789E-4]:3.874194789394E-1)[&rate=6.04285791113789E-4]:1.314740793573E-1,(112[&rate=6.04285791113789E-4]:3.190616750465E-1,114[&rate=6.04285791113789E-4]:2.368698942246E-1)[&rate=6.04285791113789E-4]:2.217496914693E-1)[&rate=6.04285791113789E-4]:2.68005713878E-2)[&rate=6.04285791113789E-4]:9.57330238935E-2,(115[&rate=6.04285791113789E-4]:5.295764264149E-1,(13[&rate=6.04285791113789E-4]:3.854939310266E-1,19[&rate=6.04285791113789E-4]:4.238500954103E-1)[&rate=6.04285791113789E-4]:2.262742762102E-1)[&rate=6.04285791113789E-4]:5.157675456031E-2)[&rate=6.04285791113789E-4]:9.691318876933E-2,(((148[&rate=6.04285791113789E-4]:2.477265438195E-1,143[&rate=6.04285791113789E-4]:2.449868177922E-1)[&rate=6.04285791113789E-4]:3.017085680045E-1,(104[&rate=6.04285791113789E-4]:4.322933335685E-1,(111[&rate=6.04285791113789E-4]:2.795217005288E-1,(139[&rate=6.04285791113789E-4]:3.543348970207E-1,106[&rate=6.04285791113789E-4]:1.62554075103E-1)[&rate=6.04285791113789E-4]:1.005292692614E-1)[&rate=6.04285791113789E-4]:1.692099892041E-1)[&rate=6.04285791113789E-4]:1.390595864746E-1)[&rate=6.04285791113789E-4]:4.452321623938E-2,116[&rate=6.04285791113789E-4]:5.556021636797E-1)[&rate=6.04285791113789E-4]:1.224642060648E-1)[&rate=6.04285791113789E-4]:2.331623660611E-1,(((105[&rate=6.04285791113789E-4]:6.067292693633E-1,110[&rate=6.04285791113789E-4]:6.286470775824E-1)[&rate=6.04285791113789E-4]:7.323014963358E-2,117[&rate=6.04285791113789E-4]:7.100964052982E-1)[&rate=6.04285791113789E-4]:4.304031327118E-2,((113[&rate=6.04285791113789E-4]:5.691287272321E-1,(14[&rate=6.04285791113789E-4]:3.890965749253E-1,(4[&rate=6.04285791113789E-4]:2.672600672828E-1,30[&rate=6.04285791113789E-4]:4.398628070089E-1)[&rate=6.04285791113789E-4]:6.430226106726E-2)[&rate=6.04285791113789E-4]:1.800321523068E-1)[&rate=6.04285791113789E-4]:3.955359307388E-2,9[&rate=6.04285791113789E-4]:6.004631422239E-1)[&rate=6.04285791113789E-4]:1.417146722359E-1)[&rate=6.04285791113789E-4]:2.430235240857E-1)[&rate=6.04285791113789E-4]:3.707522121249E-1,(((145[&rate=6.04285791113789E-4]:1.053104348412E-1,144[&rate=6.04285791113789E-4]:9.98309827863E-2)[&rate=6.04285791113789E-4]:5.179170582123E-3,141[&rate=6.04285791113789E-4]:1.077498793958E-1)[&rate=6.04285791113789E-4]:6.092668674972E-1,142[&rate=6.04285791113789E-4]:7.197564729206E-1)[&rate=6.04285791113789E-4]:8.170189955581E-1)[&rate=6.04285791113789E-4]:5.212967072103E-2,((((((17[&rate=6.04285791113789E-4]:3.557782980459E-1,21[&rate=6.04285791113789E-4]:3.859152843473E-1)[&rate=6.04285791113789E-4]:6.644322580016E-2,28[&rate=6.04285791113789E-4]:4.770160443939E-1)[&rate=6.04285791113789E-4]:3.332976195668E-1,1[&rate=6.04285791113789E-4]:2.40122940978E-2)[&rate=6.04285791113789E-4]:8.95896559975E-3,24[&rate=6.04285791113789E-4]:8.137931775058E-1)[&rate=6.04285791113789E-4]:4.827980981506E-1,((23[&rate=6.04285791113789E-4]:7.645757804371E-1,(20[&rate=6.04285791113789E-4]:3.565411184912E-1,25[&rate=6.04285791113789E-4]:3.757192006829E-1)[&rate=6.04285791113789E-4]:3.998154838638E-1)[&rate=6.04285791113789E-4]:2.379508968994E-2,(140[&rate=6.04285791113789E-4]:3.885645430999E-1,11[&rate=6.04285791113789E-4]:4.077426252917E-1)[&rate=6.04285791113789E-4]:2.956967379861E-1)[&rate=6.04285791113789E-4]:4.972615014197E-1)[&rate=6.04285791113789E-4]:9.001191563792E-2,102[&rate=6.04285791113789E-4]:2.249593556779E-1)[&rate=6.04285791113789E-4]:1.17370441056E-1)[&rate=6.04285791113789E-4]:2.846459928343E-1,(((6[&rate=6.04285791113789E-4]:4.479963316895E-1,(15[&rate=6.04285791113789E-4]:3.300236448085E-1,10[&rate=6.04285791113789E-4]:2.91667480425E-1)[&rate=6.04285791113789E-4]:1.727672074289E-1)[&rate=6.04285791113789E-4]:1.377096068512E-1,18[&rate=6.04285791113789E-4]:6.487196371708E-1)[&rate=6.04285791113789E-4]:1.343150955528E-1,((((((83[&rate=6.04285791113789E-4]:5.211175010582E-2,(86[&rate=6.04285791113789E-4]:4.220452287478E-2,85[&rate=6.04285791113789E-4]:4.220452287478E-2)[&rate=6.04285791113789E-4]:9.907227231038E-3)[&rate=6.04285791113789E-4]:5.760348383114E-2,(93[&rate=6.04285791113789E-4]:1.157498715833E-1,84[&rate=6.04285791113789E-4]:1.020512414463E-1)[&rate=6.04285791113789E-4]:7.663992490648E-3)[&rate=6.04285791113789E-4]:1.251471953918E-1,87[&rate=6.04285791113789E-4]:2.348624293287E-1)[&rate=6.04285791113789E-4]:9.290633808448E-2,(92[&rate=6.04285791113789E-4]:1.797303010873E-1,(91[&rate=6.04285791113789E-4]:9.384556235402E-2,90[&rate=6.04285791113789E-4]:9.384556235402E-2)[&rate=6.04285791113789E-4]:8.588473873327E-2)[&rate=6.04285791113789E-4]:1.61737096463E-1)[&rate=6.04285791113789E-4]:4.475989883852E-2,(89[&rate=6.04285791113789E-4]:8.439519257037E-2,88[&rate=6.04285791113789E-4]:7.069656243336E-2)[&rate=6.04285791113789E-4]:3.018321038184E-1)[&rate=6.04285791113789E-4]:7.46689372013E-1,3[&rate=6.04285791113789E-4]:5.794920108676E-1)[&rate=6.04285791113789E-4]:8.847422870546E-2)[&rate=6.04285791113789E-4]:9.562698239678E-1)[&rate=6.04285791113789E-4]:2.698153651433E-1,101[&rate=6.04285791113789E-4]:8.913117026566E-1)[&rate=6.04285791113789E-4]:4.504691535817E-1)[&rate=6.04285791113789E-4]:1.583714061434E-1,(((98[&rate=6.04285791113789E-4]:4.793901229728E-1,99[&rate=6.04285791113789E-4]:5.012480464701E-1)[&rate=6.04285791113789E-4]:2.423276251137E-2,((94[&rate=6.04285791113789E-4]:2.133645221429E-1,100[&rate=6.04285791113789E-4]:2.133645221429E-1)[&rate=6.04285791113789E-4]:5.248803614184E-2,95[&rate=6.04285791113789E-4]:3.505520118368E-1)[&rate=6.04285791113789E-4]:1.639998353961E-1)[&rate=6.04285791113789E-4]:5.879843493044E-2,96[&rate=6.04285791113789E-4]:5.48760118229E-1)[&rate=6.04285791113789E-4]:9.298208351954E-2)[&rate=6.04285791113789E-4]:3.39653518242E-2)[&rate=6.04285791113789E-4]:1.158703732178E-1)[&rate=6.04285791113789E-4]:4.340499485875E-1,((121[&rate=6.04285791113789E-4]:2.007481368255E0,127[&rate=6.04285791113789E-4]:2.448577258666E0)[&rate=6.04285791113789E-4]:2.584036084843E-1,(((((((((130[&rate=6.04285791113789E-4]:5.253076991152E-2,131[&rate=6.04285791113789E-4]:5.527049593887E-2)[&rate=6.04285791113789E-4]:3.289282929479E-2,132[&rate=6.04285791113789E-4]:8.816332523366E-2)[&rate=6.04285791113789E-4]:6.512289712864E-2,129[&rate=6.04285791113789E-4]:1.505464963349E-1)[&rate=6.04285791113789E-4]:3.542846569578E-1,69[&rate=6.04285791113789E-4]:6.527763587723E-1)[&rate=6.04285791113789E-4]:2.417524858307E-1,118[&rate=6.04285791113789E-4]:8.835699404933E-1)[&rate=6.04285791113789E-4]:6.821309652256E-1,(((64[&rate=6.04285791113789E-4]:2.193931378235E-1,(60[&rate=6.04285791113789E-4]:6.14866329989E-4,62[&rate=6.04285791113789E-4]:1.923956882477E-1)[&rate=6.04285791113789E-4]:6.809333998678E-2)[&rate=6.04285791113789E-4]:1.401307130817E-1,65[&rate=6.04285791113789E-4]:2.088389193985E-1)[&rate=6.04285791113789E-4]:4.199513952348E-1,(63[&rate=6.04285791113789E-4]:5.97416650888E-2,61[&rate=6.04285791113789E-4]:1.008375554998E-1)[&rate=6.04285791113789E-4]:7.197335810511E-1)[&rate=6.04285791113789E-4]:7.451297691679E-1)[&rate=6.04285791113789E-4]:4.406987656151E-2,(128[&rate=6.04285791113789E-4]:1.455917693265E0,(45[&rate=6.04285791113789E-4]:6.043539532602E-1,(44[&rate=6.04285791113789E-4]:5.90774702273E-1,((((41[&rate=6.04285791113789E-4]:2.761458108217E-1,(48[&rate=6.04285791113789E-4]:2.940840369679E-1,42[&rate=6.04285791113789E-4]:2.558326708477E-1)[&rate=6.04285791113789E-4]:2.577762084824E-2)[&rate=6.04285791113789E-4]:4.540569605125E-2,43[&rate=6.04285791113789E-4]:3.761963156159E-1)[&rate=6.04285791113789E-4]:2.938052714729E-2,46[&rate=6.04285791113789E-4]:4.055768427632E-1)[&rate=6.04285791113789E-4]:1.194154215536E-1,(((50[&rate=6.04285791113789E-4]:3.055359433467E-1,49[&rate=6.04285791113789E-4]:3.055359433467E-1)[&rate=6.04285791113789E-4]:1.468828544945E-1,51[&rate=6.04285791113789E-4]:4.578832787154E-1)[&rate=6.04285791113789E-4]:2.335034132618E-2,47[&rate=6.04285791113789E-4]:5.085560244131E-1)[&rate=6.04285791113789E-4]:1.643623990375E-2)[&rate=6.04285791113789E-4]:7.12469188304E-2)[&rate=6.04285791113789E-4]:1.631149142432E-2)[&rate=6.04285791113789E-4]:7.816752771366E-2)[&rate=6.04285791113789E-4]:1.412706161797E-2)[&rate=6.04285791113789E-4]:1.573944997958E-1,35[&rate=6.04285791113789E-4]:9.867213139123E-2)[&rate=6.04285791113789E-4]:1.962185368149E-2,36[&rate=6.04285791113789E-4]:1.648693275385E-1)[&rate=6.04285791113789E-4]:2.156359440663E-2)[&rate=6.04285791113789E-4]:3.003447400935E-1)[&rate=6.04285791113789E-4]:4.192585280066E-1,(((59[&rate=6.04285791113789E-4]:3.879940074074E-1,((58[&rate=6.04285791113789E-4]:1.369965416775E-1,37[&rate=6.04285791113789E-4]:1.561222247376E-1)[&rate=6.04285791113789E-4]:2.420102593581E-1,((54[&rate=6.04285791113789E-4]:2.705172313821E-1,57[&rate=6.04285791113789E-4]:3.115008379394E-1)[&rate=6.04285791113789E-4]:4.005448477911E-2,(55[&rate=6.04285791113789E-4]:3.277553763872E-1,56[&rate=6.04285791113789E-4]:3.277553763872E-1)[&rate=6.04285791113789E-4]:1.287098458254E-2)[&rate=6.04285791113789E-4]:1.105803569405E-2)[&rate=6.04285791113789E-4]:2.811288943195E-2)[&rate=6.04285791113789E-4]:3.134811508951E-1,68[&rate=6.04285791113789E-4]:6.522948304335E-1)[&rate=6.04285791113789E-4]:3.584174924162E-1,((((((75[&rate=6.04285791113789E-4]:5.075944665977E-1,74[&rate=6.04285791113789E-4]:5.075944665977E-1)[&rate=6.04285791113789E-4]:1.493634649506E-1,(70[&rate=6.04285791113789E-4]:5.380565397696E-1,76[&rate=6.04285791113789E-4]:5.764127041531E-1)[&rate=6.04285791113789E-4]:8.054522739513E-2)[&rate=6.04285791113789E-4]:1.867514442351E-1,((77[&rate=6.04285791113789E-4]:5.285283459325E-1,(((78[&rate=6.04285791113789E-4]:1.214439115785E-1,72[&rate=6.04285791113789E-4]:9.952610335916E-2)[&rate=6.04285791113789E-4]:1.7905099448E-1,((71[&rate=6.04285791113789E-4]:7.908827958644E-2,79[&rate=6.04285791113789E-4]:1.064855398605E-1)[&rate=6.04285791113789E-4]:1.470881794344E-1,82[&rate=6.04285791113789E-4]:2.61792897377E-1)[&rate=6.04285791113789E-4]:4.69211867636E-2)[&rate=6.04285791113789E-4]:1.646888944772E-1,(80[&rate=6.04285791113789E-4]:1.675346261507E-1,81[&rate=6.04285791113789E-4]:1.675346261507E-1)[&rate=6.04285791113789E-4]:2.894299963027E-1)[&rate=6.04285791113789E-4]:2.77281070407E-2)[&rate=6.04285791113789E-4]:7.125126354546E-2,73[&rate=6.04285791113789E-4]:6.052590615327E-1)[&rate=6.04285791113789E-4]:2.384503142507E-1)[&rate=6.04285791113789E-4]:6.287598230541E-1,((134[&rate=6.04285791113789E-4]:6.40407846474E-1,(137[&rate=6.04285791113789E-4]:6.853188130388E-1,133[&rate=6.04285791113789E-4]:6.442229226278E-1)[&rate=6.04285791113789E-4]:2.632191014733E-2)[&rate=6.04285791113789E-4]:4.584670926803E-1,((103[&rate=6.04285791113789E-4]:6.301086968353E-1,(29[&rate=6.04285791113789E-4]:4.389294273475E-1,(12[&rate=6.04285791113789E-4]:1.145523526277E-1,5[&rate=6.04285791113789E-4]:7.61961882442E-2)[&rate=6.04285791113789E-4]:2.175277596513E-1)[&rate=6.04285791113789E-4]:4.240559818165E-1)[&rate=6.04285791113789E-4]:1.209732627934E0,52[&rate=6.04285791113789E-4]:1.755475902088E-1)[&rate=6.04285791113789E-4]:1.795815595898E-1)[&rate=6.04285791113789E-4]:3.790737117382E-1)[&rate=6.04285791113789E-4]:2.239112447574E-2,53[&rate=6.04285791113789E-4]:7.483972647011E-1)[&rate=6.04285791113789E-4]:3.35494137581E-1,125[&rate=6.04285791113789E-4]:8.735088886209E-1)[&rate=6.04285791113789E-4]:3.038701008956E-1)[&rate=6.04285791113789E-4]:3.96469162502E-1)[&rate=6.04285791113789E-4]:2.656713175953E-2)[&rate=6.04285791113789E-4]:1.993881422158E-2,32[&rate=6.04285791113789E-4]:2.103528671136E-2)[&rate=6.04285791113789E-4]:1.397502695454E-1,33[&rate=6.04285791113789E-4]:1.662650083115E-1)[&rate=6.04285791113789E-4]:5.284927316037E-2);
tree STATE_33840000 [&joint=-20958.10516039981,lnP=-20958.10516039981] = [&R] ((((66[&rate=5.758376261633987E-4]:4.770171266355E-1,(((126[&rate=5.758376261633987E-4]:1.140685531247E0,((135[&rate=5.758376261633987E-4]:4.203298964333E-1,(138[&rate=5.758376261633987E-4]:2.215510179926E-1,136[&rate=5.758376261633987E-4]:9.004416867742E-2)[&rate=5.758376261633987E-4]:3.987788784408E-1)[&rate=5.758376261633987E-4]:2.891971943837E-1,120[&rate=5.758376261633987E-4]:9.615818853375E-1)[&rate=5.758376261633987E-4]:8.68915757594E-1)[&rate=5.758376261633987E-4]:1.093179670173E-1,119[&rate=5.758376261633987E-4]:2.035706020908E0)[&rate=5.758376261633987E-4]:4.086518556033E-1,(67[&rate=5.758376261633987E-4]:2.187047081109E-1,((122[&rate=5.758376261633987E-4]:3.809187764606E-1,123[&rate=5.758376261633987E-4]:3.809187764606E-1)[&rate=5.758376261633987E-4]:2.016409627224E-2,124[&rate=5.758376261633987E-4]:3.983506322957E-1)[&rate=5.758376261633987E-4]:3.188943857187E-1)[&rate=5.758376261633987E-4]:1.927764560714E-1)[&rate=5.758376261633987E-4]:6.55359624532E-2)[&rate=5.758376261633987E-4]:4.74901198294E-1,33[&rate=5.758376261633987E-4]:7.246627013499E-2)[&rate=5.758376261633987E-4]:5.658142192062E-2,32[&rate=5.758376261633987E-4]:1.235682400009E-1)[&rate=5.758376261633987E-4]:1.503280297523E-2,(((((((((99[&rate=5.758376261633987E-4]:5.89923273441E-1,96[&rate=5.758376261633987E-4]:5.544041477581E-1)[&rate=5.758376261633987E-4]:7.760952657378E-2,((98[&rate=5.758376261633987E-4]:6.118405396042E-1,97[&rate=5.758376261633987E-4]:4.123869876917E-1)[&rate=5.758376261633987E-4]:4.812164621248E-3,(95[&rate=5.758376261633987E-4]:3.93006339986E-1,(94[&rate=5.758376261633987E-4]:2.780226391935E-1,100[&rate=5.758376261633987E-4]:2.780226391935E-1)[&rate=5.758376261633987E-4]:3.028424724051E-2)[&rate=5.758376261633987E-4]:2.345753259882E-1)[&rate=5.758376261633987E-4]:2.902217229206E-2)[&rate=5.758376261633987E-4]:6.081611140481E-2,146[&rate=5.758376261633987E-4]:6.98294266611E-1)[&rate=5.758376261633987E-4]:2.40522025481E-2,147[&rate=5.758376261633987E-4]:6.595049391045E-1)[&rate=5.758376261633987E-4]:3.90450526691E-2,((16[&rate=5.758376261633987E-4]:2.60223438869E0,40[&rate=5.758376261633987E-4]:5.16741462573E-1)[&rate=5.758376261633987E-4]:9.043861464778E-2,((((((((83[&rate=5.758376261633987E-4]:1.476024520968E-2,86[&rate=5.758376261633987E-4]:1.476024520968E-2)[&rate=5.758376261633987E-4]:5.987422988304E-2,(89[&rate=5.758376261633987E-4]:4.858742804546E-2,88[&rate=5.758376261633987E-4]:3.488879790844E-2)[&rate=5.758376261633987E-4]:3.974567718428E-2)[&rate=5.758376261633987E-4]:2.355635143907E-1,(((93[&rate=5.758376261633987E-4]:4.769596019856E-2,84[&rate=5.758376261633987E-4]:3.399733006154E-2)[&rate=5.758376261633987E-4]:6.900450735922E-2,85[&rate=5.758376261633987E-4]:1.030018374208E-1)[&rate=5.758376261633987E-4]:9.385213111864E-2,(92[&rate=5.758376261633987E-4]:1.456272385787E-1,(91[&rate=5.758376261633987E-4]:9.329536474108E-2,90[&rate=5.758376261633987E-4]:9.329536474108E-2)[&rate=5.758376261633987E-4]:5.233187383766E-2)[&rate=5.758376261633987E-4]:6.492536009768E-2)[&rate=5.758376261633987E-4]:1.13344020944E-1)[&rate=5.758376261633987E-4]:3.782890774377E-3,87[&rate=5.758376261633987E-4]:3.139808802578E-1)[&rate=5.758376261633987E-4]:9.355259935691E-1,(((6[&rate=5.758376261633987E-4]:6.124328435688E-1,(15[&rate=5.758376261633987E-4]:4.176295769369E-1,10[&rate=5.758376261633987E-4]:3.792734125534E-1)[&rate=5.758376261633987E-4]:2.495977871797E-1)[&rate=5.758376261633987E-4]:8.53263484266E-2,18[&rate=5.758376261633987E-4]:7.607728906255E-1)[&rate=5.758376261633987E-4]:2.151324512835E-2,3[&rate=5.758376261633987E-4]:6.672176426033E-1)[&rate=5.758376261633987E-4]:4.256320382649E-2)[&rate=5.758376261633987E-4]:9.074491177123E-1,(((((140[&rate=5.758376261633987E-4]:6.292419393956E-1,11[&rate=5.758376261633987E-4]:6.484200215873E-1)[&rate=5.758376261633987E-4]:1.226509711496E-1,((20[&rate=5.758376261633987E-4]:3.793577710551E-1,25[&rate=5.758376261633987E-4]:3.985358532468E-1)[&rate=5.758376261633987E-4]:6.378128395072E-2,23[&rate=5.758376261633987E-4]:4.513582330879E-1)[&rate=5.758376261633987E-4]:4.046442664982E-1)[&rate=5.758376261633987E-4]:5.478017240825E-1,102[&rate=5.758376261633987E-4]:2.531192921619E-1)[&rate=5.758376261633987E-4]:7.039791610862E-2,((24[&rate=5.758376261633987E-4]:9.450672233288E-1,((21[&rate=5.758376261633987E-4]:5.941508842276E-1,17[&rate=5.758376261633987E-4]:5.640138979263E-1)[&rate=5.758376261633987E-4]:2.414351671678E-1,(28[&rate=5.758376261633987E-4]:8.37015160811E-1,1[&rate=5.758376261633987E-4]:5.071379094805E-2)[&rate=5.758376261633987E-4]:2.322842483087E-2)[&rate=5.758376261633987E-4]:9.030308974165E-2)[&rate=5.758376261633987E-4]:4.629401449255E-1,((144[&rate=5.758376261633987E-4]:2.69457479997E-1,(145[&rate=5.758376261633987E-4]:1.024736448275E-1,141[&rate=5.758376261633987E-4]:9.973391879987E-2)[&rate=5.758376261633987E-4]:1.724632872245E-1)[&rate=5.758376261633987E-4]:2.854105206244E-1,142[&rate=5.758376261633987E-4]:5.603474526764E-1)[&rate=5.758376261633987E-4]:9.325914224273E-1)[&rate=5.758376261633987E-4]:7.715367563255E-2)[&rate=5.758376261633987E-4]:4.590696854515E-2,((((105[&rate=5.758376261633987E-4]:3.40808618928E-1,110[&rate=5.758376261633987E-4]:3.62726427147E-1)[&rate=5.758376261633987E-4]:3.762668626658E-1,113[&rate=5.758376261633987E-4]:7.444727418676E-1)[&rate=5.758376261633987E-4]:1.171175000102E-1,((14[&rate=5.758376261633987E-4]:4.82056713309E-1,(4[&rate=5.758376261633987E-4]:2.708094760434E-1,30[&rate=5.758376261633987E-4]:4.434122157694E-1)[&rate=5.758376261633987E-4]:1.537129906904E-1)[&rate=5.758376261633987E-4]:2.361299728712E-1,(9[&rate=5.758376261633987E-4]:7.060277557566E-1,117[&rate=5.758376261633987E-4]:7.169866598663E-1)[&rate=5.758376261633987E-4]:3.939752341464E-3)[&rate=5.758376261633987E-4]:1.434035556977E-1)[&rate=5.758376261633987E-4]:5.468159182722E-1,((((148[&rate=5.758376261633987E-4]:4.230348838291E-1,143[&rate=5.758376261633987E-4]:4.202951578017E-1)[&rate=5.758376261633987E-4]:2.736219312756E-1,((104[&rate=5.758376261633987E-4]:1.214893131676E-1,106[&rate=5.758376261633987E-4]:1.214893131676E-1)[&rate=5.758376261633987E-4]:3.206380008106E-1,(111[&rate=5.758376261633987E-4]:2.332926595856E-1,139[&rate=5.758376261633987E-4]:4.08635125339E-1)[&rate=5.758376261633987E-4]:2.252730105569E-1)[&rate=5.758376261633987E-4]:2.764473093456E-1)[&rate=5.758376261633987E-4]:6.348105739371E-4,116[&rate=5.758376261633987E-4]:6.589354612949E-1)[&rate=5.758376261633987E-4]:1.792999377208E-1,(115[&rate=5.758376261633987E-4]:6.35068207001E-1,((108[&rate=5.758376261633987E-4]:3.920574349618E-1,((114[&rate=5.758376261633987E-4]:1.949679071095E-1,112[&rate=5.758376261633987E-4]:2.771596879314E-1)[&rate=5.758376261633987E-4]:8.657830197877E-2,(109[&rate=5.758376261633987E-4]:3.300473383969E-1,107[&rate=5.758376261633987E-4]:3.108692562052E-1)[&rate=5.758376261633987E-4]:3.095092548592E-2)[&rate=5.758376261633987E-4]:5.297697929809E-2)[&rate=5.758376261633987E-4]:2.097452935133E-1,(13[&rate=5.758376261633987E-4]:2.937879659113E-1,19[&rate=5.758376261633987E-4]:3.32144130295E-1)[&rate=5.758376261633987E-4]:3.326722968102E-1)[&rate=5.758376261633987E-4]:9.07997251014E-2)[&rate=5.758376261633987E-4]:2.031671920147E-1)[&rate=5.758376261633987E-4]:4.879789803125E-1)[&rate=5.758376261633987E-4]:3.499061940517E-2)[&rate=5.758376261633987E-4]:2.505455133537E-1)[&rate=5.758376261633987E-4]:3.958518565052E-1,101[&rate=5.758376261633987E-4]:1.01034209462E0)[&rate=5.758376261633987E-4]:4.992869987661E-1,(((((22[&rate=5.758376261633987E-4]:4.508278371438E-1,27[&rate=5.758376261633987E-4]:4.672661933082E-1)[&rate=5.758376261633987E-4]:3.453054729555E-1,(26[&rate=5.758376261633987E-4]:7.844650341356E-1,(7[&rate=5.758376261633987E-4]:3.904681861084E-1,8[&rate=5.758376261633987E-4]:3.904681861084E-1)[&rate=5.758376261633987E-4]:2.871475329587E-1)[&rate=5.758376261633987E-4]:2.26271800734E-2)[&rate=5.758376261633987E-4]:3.882531483987E-2,31[&rate=5.758376261633987E-4]:8.897531454873E-1)[&rate=5.758376261633987E-4]:1.312849086727E-1,2[&rate=5.758376261633987E-4]:7.936407938859E-1)[&rate=5.758376261633987E-4]:1.689289064096E0,39[&rate=5.758376261633987E-4]:5.262040551529E-1)[&rate=5.758376261633987E-4]:1.026087923899E-2)[&rate=5.758376261633987E-4]:7.071514282882E-2)[&rate=5.758376261633987E-4]:3.39928653725E-2)[&rate=5.758376261633987E-4]:2.532289350018E-1,38[&rate=5.758376261633987E-4]:8.260958666659E-1)[&rate=5.758376261633987E-4]:1.678123982774E-1,((35[&rate=5.758376261633987E-4]:9.751634742809E-2,127[&rate=5.758376261633987E-4]:2.664639635099E0)[&rate=5.758376261633987E-4]:1.289409259182E-1,((36[&rate=5.758376261633987E-4]:2.696855295978E-2,121[&rate=5.758376261633987E-4]:2.106420607754E0)[&rate=5.758376261633987E-4]:2.365415791835E-1,((45[&rate=5.758376261633987E-4]:7.530793311326E-1,(((44[&rate=5.758376261633987E-4]:3.58173751758E-1,47[&rate=5.758376261633987E-4]:3.636382326322E-1)[&rate=5.758376261633987E-4]:3.372956966051E-1,(49[&rate=5.758376261633987E-4]:4.327212355448E-1,50[&rate=5.758376261633987E-4]:4.327212355448E-1)[&rate=5.758376261633987E-4]:2.354258084467E-1)[&rate=5.758376261633987E-4]:2.344049046209E-2,((((42[&rate=5.758376261633987E-4]:3.16280662617E-1,48[&rate=5.758376261633987E-4]:3.545320287372E-1)[&rate=5.758376261633987E-4]:3.427247052984E-3,41[&rate=5.758376261633987E-4]:3.142434287957E-1)[&rate=5.758376261633987E-4]:1.43808344544E-1,(43[&rate=5.758376261633987E-4]:3.660272929913E-1,46[&rate=5.758376261633987E-4]:3.660272929913E-1)[&rate=5.758376261633987E-4]:1.466692890914E-1)[&rate=5.758376261633987E-4]:1.911930301999E-1,51[&rate=5.758376261633987E-4]:6.765672079112E-1)[&rate=5.758376261633987E-4]:2.04848074167E-2)[&rate=5.758376261633987E-4]:3.69016327446E-2)[&rate=5.758376261633987E-4]:2.11916099744E-1,(((118[&rate=5.758376261633987E-4]:6.72819222651E-1,(131[&rate=5.758376261633987E-4]:2.482113773688E-1,((130[&rate=5.758376261633987E-4]:1.03082917985E-1,129[&rate=5.758376261633987E-4]:1.03082917985E-1)[&rate=5.758376261633987E-4]:6.323257600119E-2,132[&rate=5.758376261633987E-4]:1.690552200136E-1)[&rate=5.758376261633987E-4]:7.915615735524E-2)[&rate=5.758376261633987E-4]:2.903612699396E-1)[&rate=5.758376261633987E-4]:4.960923899061E-2,69[&rate=5.758376261633987E-4]:7.333873657512E-1)[&rate=5.758376261633987E-4]:9.410042995203E-1,(128[&rate=5.758376261633987E-4]:1.297717818082E0,((((64[&rate=5.758376261633987E-4]:2.178246079211E-1,62[&rate=5.758376261633987E-4]:2.589204983322E-1)[&rate=5.758376261633987E-4]:7.849358649683E-2,60[&rate=5.758376261633987E-4]:1.456332629113E-1)[&rate=5.758376261633987E-4]:2.008388428214E-2,65[&rate=5.758376261633987E-4]:1.657171471934E-1)[&rate=5.758376261633987E-4]:3.123666837094E-1,(63[&rate=5.758376261633987E-4]:4.769061559365E-2,61[&rate=5.758376261633987E-4]:8.878650600469E-2)[&rate=5.758376261633987E-4]:5.810781468159E-1)[&rate=5.758376261633987E-4]:7.675791926587E-1)[&rate=5.758376261633987E-4]:2.259889156826E-1)[&rate=5.758376261633987E-4]:2.146849094034E-1)[&rate=5.758376261633987E-4]:7.310269797276E-3)[&rate=5.758376261633987E-4]:9.52248366879E-3)[&rate=5.758376261633987E-4]:1.650855450816E-1)[&rate=5.758376261633987E-4]:2.767940770267E-1,(((57[&rate=5.758376261633987E-4]:4.885875455228E-1,((54[&rate=5.758376261633987E-4]:3.554814659762E-1,37[&rate=5.758376261633987E-4]:4.319841982167E-1)[&rate=5.758376261633987E-4]:1.255747032336E-2,((59[&rate=5.758376261633987E-4]:3.763216970525E-1,58[&rate=5.758376261633987E-4]:3.954473801126E-1)[&rate=5.758376261633987E-4]:6.743580474495E-3,(56[&rate=5.758376261633987E-4]:2.498013914815E-1,55[&rate=5.758376261633987E-4]:2.498013914815E-1)[&rate=5.758376261633987E-4]:1.250671647339E-1)[&rate=5.758376261633987E-4]:2.322502489277E-2)[&rate=5.758376261633987E-4]:7.956500266584E-2)[&rate=5.758376261633987E-4]:2.03052448809E-1,68[&rate=5.758376261633987E-4]:6.397274260257E-1)[&rate=5.758376261633987E-4]:4.661129241295E-1,((53[&rate=5.758376261633987E-4]:8.014381261697E-1,((((133[&rate=5.758376261633987E-4]:4.48730546315E-1,137[&rate=5.758376261633987E-4]:4.898264367261E-1)[&rate=5.758376261633987E-4]:1.23873740593E-1,134[&rate=5.758376261633987E-4]:5.424673006069E-1)[&rate=5.758376261633987E-4]:9.161837395178E-1,((75[&rate=5.758376261633987E-4]:4.051863610421E-1,(76[&rate=5.758376261633987E-4]:3.490045745161E-1,(70[&rate=5.758376261633987E-4]:2.992671844284E-1,74[&rate=5.758376261633987E-4]:3.376233488119E-1)[&rate=5.758376261633987E-4]:1.13812257042E-2)[&rate=5.758376261633987E-4]:5.618178652602E-2)[&rate=5.758376261633987E-4]:2.693895978136E-1,(((78[&rate=5.758376261633987E-4]:6.248929207673E-2,72[&rate=5.758376261633987E-4]:4.057148385742E-2)[&rate=5.758376261633987E-4]:2.457738832976E-1,(82[&rate=5.758376261633987E-4]:2.69113005417E-1,(71[&rate=5.758376261633987E-4]:1.210795788303E-1,79[&rate=5.758376261633987E-4]:1.484768391043E-1)[&rate=5.758376261633987E-4]:1.124169882306E-1)[&rate=5.758376261633987E-4]:4.736934803945E-2)[&rate=5.758376261633987E-4]:1.189377252787E-1,((80[&rate=5.758376261633987E-4]:1.743731988422E-2,81[&rate=5.758376261633987E-4]:1.743731988422E-2)[&rate=5.758376261633987E-4]:3.056660490862E-1,(77[&rate=5.758376261633987E-4]:3.271883588025E-1,73[&rate=5.758376261633987E-4]:3.326678108573E-1)[&rate=5.758376261633987E-4]:3.975062660631E-2)[&rate=5.758376261633987E-4]:9.587835360029E-2)[&rate=5.758376261633987E-4]:2.062791677918E-1)[&rate=5.758376261633987E-4]:7.785956292141E-1)[&rate=5.758376261633987E-4]:7.161176847513E-2,(52[&rate=5.758376261633987E-4]:7.689859568818E-1,(103[&rate=5.758376261633987E-4]:6.175475758156E-1,(29[&rate=5.758376261633987E-4]:5.504512456703E-1,(12[&rate=5.758376261633987E-4]:2.040002855176E-1,5[&rate=5.758376261633987E-4]:1.656441211341E-1)[&rate=5.758376261633987E-4]:2.396016450842E-1)[&rate=5.758376261633987E-4]:2.999730424741E-1)[&rate=5.758376261633987E-4]:1.815732115627E0)[&rate=5.758376261633987E-4]:1.753106236238E-2)[&rate=5.758376261633987E-4]:2.311782823689E-2)[&rate=5.758376261633987E-4]:3.616479113019E-1,125[&rate=5.758376261633987E-4]:9.527035238103E-1)[&rate=5.758376261633987E-4]:3.198034930117E-1)[&rate=5.758376261633987E-4]:1.102171830716E-1)[&rate=5.758376261633987E-4]:2.847933033331E-1,34[&rate=5.758376261633987E-4]:9.011650015758E-2)[&rate=5.758376261633987E-4]:7.040235103763E-2);
tree STATE_33930000 [&joint=-20958.436230928444,lnP=-20958.436230928444] = [&R] ((((67[&rate=5.57691005848558E-4]:6.434022915555E-1,((124[&rate=5.57691005848558E-4]:3.076030895669E-1,123[&rate=5.57691005848558E-4]:3.10335330004E-1)[&rate=5.57691005848558E-4]:5.48807196577E-3,122[&rate=5.57691005848558E-4]:3.158234019698E-1)[&rate=5.57691005848558E-4]:8.288514399264E-1)[&rate=5.57691005848558E-4]:3.962224535333E-2,((126[&rate=5.57691005848558E-4]:8.861596408732E-1,((119[&rate=5.57691005848558E-4]:9.324800550514E-1,120[&rate=5.57691005848558E-4]:8.365896440925E-1)[&rate=5.57691005848558E-4]:3.369956479653E-4,((138[&rate=5.57691005848558E-4]:2.043252137268E-1,136[&rate=5.57691005848558E-4]:7.28183644116E-2)[&rate=5.57691005848558E-4]:3.556264414069E-1,135[&rate=5.57691005848558E-4]:3.599516551336E-1)[&rate=5.57691005848558E-4]:2.249201900863E-1)[&rate=5.57691005848558E-4]:7.390451128177E-1)[&rate=5.57691005848558E-4]:8.122854243072E-1,66[&rate=5.57691005848558E-4]:4.512708754954E-1)[&rate=5.57691005848558E-4]:2.317536614134E-1)[&rate=5.57691005848558E-4]:2.163936997481E-1,32[&rate=5.57691005848558E-4]:1.448672980768E-2)[&rate=5.57691005848558E-4]:4.929397645332E-2,((((((((95[&rate=5.57691005848558E-4]:5.730782273127E-1,(100[&rate=5.57691005848558E-4]:4.362521741144E-1,94[&rate=5.57691005848558E-4]:4.362521741144E-1)[&rate=5.57691005848558E-4]:5.212659964629E-2)[&rate=5.57691005848558E-4]:3.909062998091E-2,(96[&rate=5.57691005848558E-4]:5.474565493681E-1,99[&rate=5.57691005848558E-4]:5.82975675051E-1)[&rate=5.57691005848558E-4]:4.012214399111E-2)[&rate=5.57691005848558E-4]:1.615645402662E-2,(97[&rate=5.57691005848558E-4]:2.53952091548E-1,98[&rate=5.57691005848558E-4]:4.534056434605E-1)[&rate=5.57691005848558E-4]:1.63990706111E-1)[&rate=5.57691005848558E-4]:1.507622127612E-2,(((146[&rate=5.57691005848558E-4]:5.653342265987E-1,((16[&rate=5.57691005848558E-4]:2.446010678654E0,39[&rate=5.57691005848558E-4]:3.605177525364E-1)[&rate=5.57691005848558E-4]:3.025902354837E-2,(2[&rate=5.57691005848558E-4]:9.41525955854E-1,((31[&rate=5.57691005848558E-4]:7.928713280415E-1,((7[&rate=5.57691005848558E-4]:2.41182088566E-1,8[&rate=5.57691005848558E-4]:2.41182088566E-1)[&rate=5.57691005848558E-4]:3.19789632872E-1,26[&rate=5.57691005848558E-4]:6.678210365065E-1)[&rate=5.57691005848558E-4]:8.121467509658E-2)[&rate=5.57691005848558E-4]:1.10693942195E-2,(22[&rate=5.57691005848558E-4]:3.700501708892E-1,27[&rate=5.57691005848558E-4]:3.864885270536E-1)[&rate=5.57691005848558E-4]:3.790960308238E-1)[&rate=5.57691005848558E-4]:3.649824938671E-1)[&rate=5.57691005848558E-4]:1.40597662306E0)[&rate=5.57691005848558E-4]:5.433887127902E-2)[&rate=5.57691005848558E-4]:1.661776469276E-2,((((((((83[&rate=5.57691005848558E-4]:5.758196717531E-3,86[&rate=5.57691005848558E-4]:5.758196717531E-3)[&rate=5.57691005848558E-4]:1.587143613894E-1,(89[&rate=5.57691005848558E-4]:2.565272662864E-2,88[&rate=5.57691005848558E-4]:1.195409649163E-2)[&rate=5.57691005848558E-4]:1.525184616153E-1)[&rate=5.57691005848558E-4]:1.253389629879E-1,((((93[&rate=5.57691005848558E-4]:2.047287088498E-2,84[&rate=5.57691005848558E-4]:6.77424074797E-3)[&rate=5.57691005848558E-4]:7.563397362289E-2,85[&rate=5.57691005848558E-4]:8.240821437086E-2)[&rate=5.57691005848558E-4]:1.636904011337E-1,(92[&rate=5.57691005848558E-4]:1.266707770903E-1,(91[&rate=5.57691005848558E-4]:5.86627755784E-2,90[&rate=5.57691005848558E-4]:5.86627755784E-2)[&rate=5.57691005848558E-4]:6.800800151188E-2)[&rate=5.57691005848558E-4]:1.331264685513E-1)[&rate=5.57691005848558E-4]:1.197540342324E-2,87[&rate=5.57691005848558E-4]:2.580740189278E-1)[&rate=5.57691005848558E-4]:3.173750216692E-2)[&rate=5.57691005848558E-4]:7.726587236327E-1,3[&rate=5.57691005848558E-4]:5.227442173303E-1)[&rate=5.57691005848558E-4]:5.847824129164E-3,((6[&rate=5.57691005848558E-4]:4.439256600695E-1,18[&rate=5.57691005848558E-4]:5.069393586997E-1)[&rate=5.57691005848558E-4]:2.058640853058E-2,(15[&rate=5.57691005848558E-4]:4.896329912939E-1,10[&rate=5.57691005848558E-4]:4.512768269104E-1)[&rate=5.57691005848558E-4]:2.967359785408E-2)[&rate=5.57691005848558E-4]:1.161347673798E-1)[&rate=5.57691005848558E-4]:9.680999811866E-1,((((141[&rate=5.57691005848558E-4]:3.899217476476E-1,(145[&rate=5.57691005848558E-4]:3.324725739263E-1,144[&rate=5.57691005848558E-4]:3.269931218713E-1)[&rate=5.57691005848558E-4]:6.018889974894E-2)[&rate=5.57691005848558E-4]:1.981156447528E-1,142[&rate=5.57691005848558E-4]:5.907771184281E-1)[&rate=5.57691005848558E-4]:9.543241295634E-1,((((28[&rate=5.57691005848558E-4]:7.300688308242E-1,(21[&rate=5.57691005848558E-4]:5.088857629688E-1,17[&rate=5.57691005848558E-4]:4.787487766674E-1)[&rate=5.57691005848558E-4]:1.96525533609E-1)[&rate=5.57691005848558E-4]:1.971028310571E-1,1[&rate=5.57691005848558E-4]:1.408702920183E-1)[&rate=5.57691005848558E-4]:1.680730083857E-2,24[&rate=5.57691005848558E-4]:9.384995106651E-1)[&rate=5.57691005848558E-4]:3.132633764228E-1,(((140[&rate=5.57691005848558E-4]:5.198048691228E-1,((20[&rate=5.57691005848558E-4]:5.236643088732E-1,25[&rate=5.57691005848558E-4]:5.42842391065E-1)[&rate=5.57691005848558E-4]:7.243643055646E-2,23[&rate=5.57691005848558E-4]:6.043199175118E-1)[&rate=5.57691005848558E-4]:1.959454065196E-2)[&rate=5.57691005848558E-4]:1.142085441321E-1,11[&rate=5.57691005848558E-4]:6.531914954466E-1)[&rate=5.57691005848558E-4]:4.75257964959E-1,102[&rate=5.57691005848558E-4]:6.269603574815E-2)[&rate=5.57691005848558E-4]:2.74230157234E-2)[&rate=5.57691005848558E-4]:2.084068540541E-1)[&rate=5.57691005848558E-4]:4.527098330509E-3,((((105[&rate=5.57691005848558E-4]:4.578532220409E-1,110[&rate=5.57691005848558E-4]:4.797710302599E-1)[&rate=5.57691005848558E-4]:1.368898703362E-1,113[&rate=5.57691005848558E-4]:6.221403526509E-1)[&rate=5.57691005848558E-4]:5.257087184786E-2,((14[&rate=5.57691005848558E-4]:4.930278645903E-1,(4[&rate=5.57691005848558E-4]:1.975409900141E-1,30[&rate=5.57691005848558E-4]:3.701437297401E-1)[&rate=5.57691005848558E-4]:2.379526280009E-1)[&rate=5.57691005848558E-4]:1.395495694556E-1,(117[&rate=5.57691005848558E-4]:4.113958260026E-1,9[&rate=5.57691005848558E-4]:4.00436921893E-1)[&rate=5.57691005848558E-4]:2.239213340708E-1)[&rate=5.57691005848558E-4]:4.213379045283E-2)[&rate=5.57691005848558E-4]:5.973840230868E-1,(((116[&rate=5.57691005848558E-4]:5.591102778106E-1,((104[&rate=5.57691005848558E-4]:1.886395879825E-1,139[&rate=5.57691005848558E-4]:3.804204099003E-1)[&rate=5.57691005848558E-4]:1.397236154817E-1,(106[&rate=5.57691005848558E-4]:7.890831269454E-4,111[&rate=5.57691005848558E-4]:1.722743929132E-2)[&rate=5.57691005848558E-4]:3.275741203373E-1)[&rate=5.57691005848558E-4]:2.910210469492E-1)[&rate=5.57691005848558E-4]:1.769372875256E-1,(148[&rate=5.57691005848558E-4]:1.616431178786E-1,143[&rate=5.57691005848558E-4]:1.589033918513E-1)[&rate=5.57691005848558E-4]:6.127606118413E-1)[&rate=5.57691005848558E-4]:1.583104676012E-1,(((13[&rate=5.57691005848558E-4]:3.980007432217E-1,19[&rate=5.57691005848558E-4]:4.363569076054E-1)[&rate=5.57691005848558E-4]:2.411353000325E-1,115[&rate=5.57691005848558E-4]:5.569442624323E-1)[&rate=5.57691005848558E-4]:4.742379408528E-2,((107[&rate=5.57691005848558E-4]:1.749361139687E-1,108[&rate=5.57691005848558E-4]:1.721963879414E-1)[&rate=5.57691005848558E-4]:2.904615892943E-1,(109[&rate=5.57691005848558E-4]:4.197406818668E-1,(114[&rate=5.57691005848558E-4]:7.849946373763E-2,112[&rate=5.57691005848558E-4]:1.606912445595E-1)[&rate=5.57691005848558E-4]:2.617891633346E-1)[&rate=5.57691005848558E-4]:6.483510358804E-2)[&rate=5.57691005848558E-4]:1.992443258573E-1)[&rate=5.57691005848558E-4]:2.899899764198E-1)[&rate=5.57691005848558E-4]:2.955454338262E-1)[&rate=5.57691005848558E-4]:1.049303590102E-1)[&rate=5.57691005848558E-4]:1.963787448173E-1)[&rate=5.57691005848558E-4]:3.909230334514E-1,101[&rate=5.57691005848558E-4]:8.848753300699E-1)[&rate=5.57691005848558E-4]:5.266369794372E-1,40[&rate=5.57691005848558E-4]:4.383481505133E-1)[&rate=5.57691005848558E-4]:2.338526154317E-2)[&rate=5.57691005848558E-4]:4.137782832886E-2,147[&rate=5.57691005848558E-4]:5.604882895657E-1)[&rate=5.57691005848558E-4]:9.460299159532E-4)[&rate=5.57691005848558E-4]:1.38804815264E-1,38[&rate=5.57691005848558E-4]:5.745560746362E-1)[&rate=5.57691005848558E-4]:5.848833870124E-1,((35[&rate=5.57691005848558E-4]:1.40837967307E-1,(127[&rate=5.57691005848558E-4]:2.697356194175E0,121[&rate=5.57691005848558E-4]:2.256260303764E0)[&rate=5.57691005848558E-4]:1.060506080359E-2)[&rate=5.57691005848558E-4]:3.796458213785E-2,(((((65[&rate=5.57691005848558E-4]:1.3182695999E-1,(64[&rate=5.57691005848558E-4]:2.077255355826E-1,60[&rate=5.57691005848558E-4]:5.704060407588E-2)[&rate=5.57691005848558E-4]:7.478635591414E-2)[&rate=5.57691005848558E-4]:1.795131637593E-2,62[&rate=5.57691005848558E-4]:3.415590982837E-1)[&rate=5.57691005848558E-4]:7.261361546141E-1,(63[&rate=5.57691005848558E-4]:8.369020084088E-2,61[&rate=5.57691005848558E-4]:1.247860912519E-1)[&rate=5.57691005848558E-4]:9.429091616458E-1)[&rate=5.57691005848558E-4]:6.159199965478E-1,((((((51[&rate=5.57691005848558E-4]:3.464321448688E-1,44[&rate=5.57691005848558E-4]:3.68290068366E-1)[&rate=5.57691005848558E-4]:6.125021486352E-2,47[&rate=5.57691005848558E-4]:4.350047641038E-1)[&rate=5.57691005848558E-4]:1.932907582463E-2,(49[&rate=5.57691005848558E-4]:3.701301069738E-1,50[&rate=5.57691005848558E-4]:3.701301069738E-1)[&rate=5.57691005848558E-4]:5.141684770888E-2)[&rate=5.57691005848558E-4]:1.003438946213E-1,(((48[&rate=5.57691005848558E-4]:3.386262763641E-1,42[&rate=5.57691005848558E-4]:3.003749102438E-1)[&rate=5.57691005848558E-4]:1.085551159402E-1,41[&rate=5.57691005848558E-4]:4.034655453098E-1)[&rate=5.57691005848558E-4]:8.385973719382E-2,(46[&rate=5.57691005848558E-4]:5.322863606395E-1,43[&rate=5.57691005848558E-4]:5.322863606395E-1)[&rate=5.57691005848558E-4]:9.683730607111E-3)[&rate=5.57691005848558E-4]:1.270764330316E-2)[&rate=5.57691005848558E-4]:8.814576728173E-3,45[&rate=5.57691005848558E-4]:5.552955899666E-1)[&rate=5.57691005848558E-4]:1.679989043372E-1,((((130[&rate=5.57691005848558E-4]:9.785849948685E-2,131[&rate=5.57691005848558E-4]:1.005982255142E-1)[&rate=5.57691005848558E-4]:1.212507510449E-1,(132[&rate=5.57691005848558E-4]:1.389797394862E-1,129[&rate=5.57691005848558E-4]:1.362400134588E-1)[&rate=5.57691005848558E-4]:8.286923707292E-2)[&rate=5.57691005848558E-4]:2.898378643363E-1,(118[&rate=5.57691005848558E-4]:6.215880833168E-1,69[&rate=5.57691005848558E-4]:6.325469874264E-1)[&rate=5.57691005848558E-4]:2.434533292118E-2)[&rate=5.57691005848558E-4]:7.504339215324E-1,128[&rate=5.57691005848558E-4]:1.256641310373E0)[&rate=5.57691005848558E-4]:2.400493962221E-1)[&rate=5.57691005848558E-4]:4.719851545318E-2)[&rate=5.57691005848558E-4]:1.362489707014E-1,36[&rate=5.57691005848558E-4]:1.979464119278E-1)[&rate=5.57691005848558E-4]:2.743147998284E-2)[&rate=5.57691005848558E-4]:3.782714656883E-1)[&rate=5.57691005848558E-4]:9.876237978519E-2,(((57[&rate=5.57691005848558E-4]:3.780928827568E-1,(54[&rate=5.57691005848558E-4]:3.183047584556E-1,((59[&rate=5.57691005848558E-4]:3.182644186669E-1,58[&rate=5.57691005848558E-4]:3.37390101727E-1)[&rate=5.57691005848558E-4]:2.717870567121E-2,((56[&rate=5.57691005848558E-4]:3.098547411648E-1,55[&rate=5.57691005848558E-4]:3.098547411648E-1)[&rate=5.57691005848558E-4]:2.04758932169E-2,37[&rate=5.57691005848558E-4]:3.767787218136E-1)[&rate=5.57691005848558E-4]:6.915768644793E-3)[&rate=5.57691005848558E-4]:1.111300023771E-2)[&rate=5.57691005848558E-4]:1.880451774385E-2)[&rate=5.57691005848558E-4]:3.2507447405E-1,68[&rate=5.57691005848558E-4]:6.512547885008E-1)[&rate=5.57691005848558E-4]:3.635220665983E-1,(125[&rate=5.57691005848558E-4]:8.748057783545E-1,(((134[&rate=5.57691005848558E-4]:5.884691627747E-1,(137[&rate=5.57691005848558E-4]:6.111425194294E-1,133[&rate=5.57691005848558E-4]:5.700466290183E-1)[&rate=5.57691005848558E-4]:4.855952005747E-2)[&rate=5.57691005848558E-4]:8.595357637999E-1,53[&rate=5.57691005848558E-4]:6.960624159075E-1)[&rate=5.57691005848558E-4]:1.567297016468E-1,((52[&rate=5.57691005848558E-4]:6.300250000022E-1,(103[&rate=5.57691005848558E-4]:5.049655040436E-1,(29[&rate=5.57691005848558E-4]:3.478073362633E-1,(12[&rate=5.57691005848558E-4]:1.080766352221E-1,5[&rate=5.57691005848558E-4]:6.972047083863E-2)[&rate=5.57691005848558E-4]:1.328813859727E-1)[&rate=5.57691005848558E-4]:3.900348801091E-1)[&rate=5.57691005848558E-4]:1.789353230519E0)[&rate=5.57691005848558E-4]:1.24208177498E-1,((((76[&rate=5.57691005848558E-4]:5.043952636468E-1,74[&rate=5.57691005848558E-4]:5.043952636468E-1)[&rate=5.57691005848558E-4]:6.945511725315E-3,70[&rate=5.57691005848558E-4]:4.729846109887E-1)[&rate=5.57691005848558E-4]:3.952951366324E-2,75[&rate=5.57691005848558E-4]:5.508702890354E-1)[&rate=5.57691005848558E-4]:8.254176406149E-2,((80[&rate=5.57691005848558E-4]:1.058814295137E-1,81[&rate=5.57691005848558E-4]:1.058814295137E-1)[&rate=5.57691005848558E-4]:3.325666036022E-1,((73[&rate=5.57691005848558E-4]:2.532837877303E-1,(71[&rate=5.57691005848558E-4]:8.59150231986E-2,77[&rate=5.57691005848558E-4]:1.489287218287E-1)[&rate=5.57691005848558E-4]:9.887561384684E-2)[&rate=5.57691005848558E-4]:7.935416053827E-2,(82[&rate=5.57691005848558E-4]:2.511374066078E-1,((78[&rate=5.57691005848558E-4]:2.313960336435E-2,72[&rate=5.57691005848558E-4]:1.221795145031E-3)[&rate=5.57691005848558E-4]:1.65061266501E-1,79[&rate=5.57691005848558E-4]:1.882008698654E-1)[&rate=5.57691005848558E-4]:5.471735866036E-2)[&rate=5.57691005848558E-4]:4.862382933202E-2)[&rate=5.57691005848558E-4]:1.551251533405E-1)[&rate=5.57691005848558E-4]:1.456489514879E-1)[&rate=5.57691005848558E-4]:8.590874617041E-1)[&rate=5.57691005848558E-4]:1.067556613655E-1)[&rate=5.57691005848558E-4]:2.323961744614E-1)[&rate=5.57691005848558E-4]:3.066377434113E-1)[&rate=5.57691005848558E-4]:1.887801775916E-1)[&rate=5.57691005848558E-4]:2.615615894127E-1,(33[&rate=5.57691005848558E-4]:2.984444748767E-2,34[&rate=5.57691005848558E-4]:4.628280365205E-2)[&rate=5.57691005848558E-4]:8.101482048931E-3)[&rate=5.57691005848558E-4]:3.13142287791E-2);
tree STATE_34020000 [&joint=-20974.889703515037,lnP=-20974.889703515037] = [&R] (33[&rate=5.11623397590888E-4]:1.662705567702E-1,((((((((37[&rate=5.11623397590888E-4]:4.89726070835E-1,((54[&rate=5.11623397590888E-4]:2.462983655074E-1,59[&rate=5.11623397590888E-4]:2.845497316277E-1)[&rate=5.11623397590888E-4]:8.304975302937E-2,58[&rate=5.11623397590888E-4]:3.867251677171E-1)[&rate=5.11623397590888E-4]:8.387522005774E-2)[&rate=5.11623397590888E-4]:9.931718276031E-4,(56[&rate=5.11623397590888E-4]:3.94557282727E-1,55[&rate=5.11623397590888E-4]:3.94557282727E-1)[&rate=5.11623397590888E-4]:4.971387250374E-2)[&rate=5.11623397590888E-4]:3.061461049055E-2,57[&rate=5.11623397590888E-4]:4.858147274701E-1)[&rate=5.11623397590888E-4]:2.248082153339E-1,68[&rate=5.11623397590888E-4]:6.587103744978E-1)[&rate=5.11623397590888E-4]:2.923298213034E-1,(((53[&rate=5.11623397590888E-4]:7.764065553967E-1,(52[&rate=5.11623397590888E-4]:5.564092159147E-1,(103[&rate=5.11623397590888E-4]:5.1419723749E-1,(29[&rate=5.11623397590888E-4]:4.756055936617E-1,(12[&rate=5.11623397590888E-4]:9.852375655682E-2,5[&rate=5.11623397590888E-4]:6.016759217336E-2)[&rate=5.11623397590888E-4]:2.702325220363E-1)[&rate=5.11623397590888E-4]:2.714683561571E-1)[&rate=5.11623397590888E-4]:1.706505712986E0)[&rate=5.11623397590888E-4]:2.281940607934E-1)[&rate=5.11623397590888E-4]:9.67267164475E-3,((134[&rate=5.11623397590888E-4]:8.06617486622E-1,(137[&rate=5.11623397590888E-4]:5.024505018084E-1,133[&rate=5.11623397590888E-4]:4.613546113974E-1)[&rate=5.11623397590888E-4]:3.753998615258E-1)[&rate=5.11623397590888E-4]:5.367752407039E-1,(((70[&rate=5.11623397590888E-4]:4.351487755035E-1,(74[&rate=5.11623397590888E-4]:4.498675797845E-1,76[&rate=5.11623397590888E-4]:4.498675797845E-1)[&rate=5.11623397590888E-4]:2.363736010248E-2)[&rate=5.11623397590888E-4]:1.66772305241E-1,75[&rate=5.11623397590888E-4]:6.40277245128E-1)[&rate=5.11623397590888E-4]:3.141987811101E-2,(((73[&rate=5.11623397590888E-4]:2.524563886484E-1,77[&rate=5.11623397590888E-4]:2.469769365937E-1)[&rate=5.11623397590888E-4]:2.099805402968E-1,(71[&rate=5.11623397590888E-4]:3.753854976317E-1,(80[&rate=5.11623397590888E-4]:1.322109575368E-1,81[&rate=5.11623397590888E-4]:1.322109575368E-1)[&rate=5.11623397590888E-4]:2.623526222866E-1)[&rate=5.11623397590888E-4]:1.855828062865E-2)[&rate=5.11623397590888E-4]:1.212652298295E-1,(((78[&rate=5.11623397590888E-4]:4.276261255863E-2,72[&rate=5.11623397590888E-4]:2.084480433932E-2)[&rate=5.11623397590888E-4]:1.956510478001E-1,82[&rate=5.11623397590888E-4]:2.466328384408E-1)[&rate=5.11623397590888E-4]:4.736175962929E-2,79[&rate=5.11623397590888E-4]:2.857754199881E-1)[&rate=5.11623397590888E-4]:2.568308483758E-1)[&rate=5.11623397590888E-4]:8.799496446427E-2)[&rate=5.11623397590888E-4]:6.66216152032E-1)[&rate=5.11623397590888E-4]:1.946290103826E-1)[&rate=5.11623397590888E-4]:4.017625103701E-1,125[&rate=5.11623397590888E-4]:9.774592237503E-1)[&rate=5.11623397590888E-4]:1.402476387177E-1)[&rate=5.11623397590888E-4]:3.59724594223E-1,((((((147[&rate=5.11623397590888E-4]:6.040500420611E-1,(((((1[&rate=5.11623397590888E-4]:1.314823388644E-1,24[&rate=5.11623397590888E-4]:9.123042566727E-1)[&rate=5.11623397590888E-4]:2.050944486681E-1,(28[&rate=5.11623397590888E-4]:8.835632724339E-1,(21[&rate=5.11623397590888E-4]:6.358517434623E-1,17[&rate=5.11623397590888E-4]:6.057147571609E-1)[&rate=5.11623397590888E-4]:2.230539947251E-1)[&rate=5.11623397590888E-4]:2.393148849616E-1)[&rate=5.11623397590888E-4]:4.442560041324E-1,((((110[&rate=5.11623397590888E-4]:6.82348222408E-1,105[&rate=5.11623397590888E-4]:6.604304141889E-1)[&rate=5.11623397590888E-4]:2.153272311288E-1,((((4[&rate=5.11623397590888E-4]:1.551210577942E-1,30[&rate=5.11623397590888E-4]:3.277237975202E-1)[&rate=5.11623397590888E-4]:3.315573635724E-1,14[&rate=5.11623397590888E-4]:5.442126679417E-1)[&rate=5.11623397590888E-4]:9.934600691946E-2,113[&rate=5.11623397590888E-4]:6.435586748612E-1)[&rate=5.11623397590888E-4]:1.496242644151E-1,(9[&rate=5.11623397590888E-4]:6.779979920641E-1,117[&rate=5.11623397590888E-4]:6.889568961738E-1)[&rate=5.11623397590888E-4]:1.069657691301E-1)[&rate=5.11623397590888E-4]:1.099719663152E-1)[&rate=5.11623397590888E-4]:4.678599564915E-1,((((109[&rate=5.11623397590888E-4]:5.409519988539E-1,(107[&rate=5.11623397590888E-4]:5.178966571859E-1,(112[&rate=5.11623397590888E-4]:1.240479074202E-1,114[&rate=5.11623397590888E-4]:4.185612659832E-2)[&rate=5.11623397590888E-4]:4.157665579848E-1)[&rate=5.11623397590888E-4]:3.877259476196E-3)[&rate=5.11623397590888E-4]:6.811730664994E-2,108[&rate=5.11623397590888E-4]:5.871514972847E-1)[&rate=5.11623397590888E-4]:1.977828624654E-1,((((139[&rate=5.11623397590888E-4]:5.243326096903E-1,((111[&rate=5.11623397590888E-4]:2.434705474932E-1,104[&rate=5.11623397590888E-4]:2.270321913288E-1)[&rate=5.11623397590888E-4]:9.751353800696E-3,106[&rate=5.11623397590888E-4]:2.367835451295E-1)[&rate=5.11623397590888E-4]:9.576824264302E-2)[&rate=5.11623397590888E-4]:2.615192768403E-1,116[&rate=5.11623397590888E-4]:5.337970920101E-1)[&rate=5.11623397590888E-4]:3.374087629404E-2,(148[&rate=5.11623397590888E-4]:2.574023089224E-1,143[&rate=5.11623397590888E-4]:2.54662582895E-1)[&rate=5.11623397590888E-4]:3.484918237654E-1)[&rate=5.11623397590888E-4]:1.486885260909E-1,(13[&rate=5.11623397590888E-4]:5.402290164417E-1,19[&rate=5.11623397590888E-4]:5.785851808254E-1)[&rate=5.11623397590888E-4]:2.581892587752E-1)[&rate=5.11623397590888E-4]:1.117361877972E-2)[&rate=5.11623397590888E-4]:3.845586608395E-2,115[&rate=5.11623397590888E-4]:7.658559792587E-1)[&rate=5.11623397590888E-4]:5.229671020024E-1)[&rate=5.11623397590888E-4]:6.492658525737E-2,((142[&rate=5.11623397590888E-4]:1.458594968585E-1,((145[&rate=5.11623397590888E-4]:5.618391792149E-2,141[&rate=5.11623397590888E-4]:5.344419189391E-2)[&rate=5.11623397590888E-4]:2.777120788031E-2,144[&rate=5.11623397590888E-4]:7.847567374686E-2)[&rate=5.11623397590888E-4]:6.190437105674E-2)[&rate=5.11623397590888E-4]:1.378949792023E0,(102[&rate=5.11623397590888E-4]:4.030598976936E-2,((140[&rate=5.11623397590888E-4]:3.111371864522E-1,11[&rate=5.11623397590888E-4]:3.30315268644E-1)[&rate=5.11623397590888E-4]:4.724433141685E-1,((20[&rate=5.11623397590888E-4]:3.904449523729E-1,25[&rate=5.11623397590888E-4]:4.096230345646E-1)[&rate=5.11623397590888E-4]:2.161155452243E-1,23[&rate=5.11623397590888E-4]:6.147796756793E-1)[&rate=5.11623397590888E-4]:2.729104139824E-1)[&rate=5.11623397590888E-4]:3.033008316144E-1)[&rate=5.11623397590888E-4]:2.379279566464E-1)[&rate=5.11623397590888E-4]:8.373489818504E-2)[&rate=5.11623397590888E-4]:3.804202925612E-2)[&rate=5.11623397590888E-4]:1.096959973124E-1,(((18[&rate=5.11623397590888E-4]:5.797363651079E-1,6[&rate=5.11623397590888E-4]:5.167226664777E-1)[&rate=5.11623397590888E-4]:2.525023191785E-1,(15[&rate=5.11623397590888E-4]:5.826762346288E-1,10[&rate=5.11623397590888E-4]:5.443200702454E-1)[&rate=5.11623397590888E-4]:2.413432715752E-1)[&rate=5.11623397590888E-4]:6.050860809651E-2,(3[&rate=5.11623397590888E-4]:7.175680024167E-1,((83[&rate=5.11623397590888E-4]:2.533100915237E-1,(89[&rate=5.11623397590888E-4]:1.37908896589E-1,88[&rate=5.11623397590888E-4]:1.24210266452E-1)[&rate=5.11623397590888E-4]:1.290998250717E-1)[&rate=5.11623397590888E-4]:1.127650365429E-1,(87[&rate=5.11623397590888E-4]:3.604123689566E-1,((84[&rate=5.11623397590888E-4]:1.596441167828E-1,((86[&rate=5.11623397590888E-4]:1.431394920166E-1,85[&rate=5.11623397590888E-4]:1.431394920166E-1)[&rate=5.11623397590888E-4]:1.343355540851E-2,93[&rate=5.11623397590888E-4]:1.702716775621E-1)[&rate=5.11623397590888E-4]:3.071069357696E-3)[&rate=5.11623397590888E-4]:5.464320671667E-2,(92[&rate=5.11623397590888E-4]:2.032622166375E-1,(91[&rate=5.11623397590888E-4]:5.508934804085E-2,90[&rate=5.11623397590888E-4]:5.508934804085E-2)[&rate=5.11623397590888E-4]:1.481728685966E-1)[&rate=5.11623397590888E-4]:2.4723736999E-2)[&rate=5.11623397590888E-4]:1.461250454571E-1)[&rate=5.11623397590888E-4]:5.662759110001E-3)[&rate=5.11623397590888E-4]:8.912189017473E-1)[&rate=5.11623397590888E-4]:6.011079681554E-2)[&rate=5.11623397590888E-4]:7.292883459096E-1)[&rate=5.11623397590888E-4]:2.984973590052E-1,101[&rate=5.11623397590888E-4]:8.027247781195E-1)[&rate=5.11623397590888E-4]:7.171123737551E-1)[&rate=5.11623397590888E-4]:1.665150740082E-2,97[&rate=5.11623397590888E-4]:4.922862489154E-1)[&rate=5.11623397590888E-4]:1.879356448411E-2,((39[&rate=5.11623397590888E-4]:4.806275227562E-1,(146[&rate=5.11623397590888E-4]:5.822247343509E-1,(40[&rate=5.11623397590888E-4]:4.107028260412E-1,16[&rate=5.11623397590888E-4]:2.496195752158E0)[&rate=5.11623397590888E-4]:5.130332907471E-2)[&rate=5.11623397590888E-4]:1.862136764022E-2)[&rate=5.11623397590888E-4]:5.673791616583E-2,(((31[&rate=5.11623397590888E-4]:7.592540963456E-1,((7[&rate=5.11623397590888E-4]:2.82499460981E-1,8[&rate=5.11623397590888E-4]:2.82499460981E-1)[&rate=5.11623397590888E-4]:1.988124269961E-1,26[&rate=5.11623397590888E-4]:5.881612030456E-1)[&rate=5.11623397590888E-4]:1.272572768617E-1)[&rate=5.11623397590888E-4]:1.282235419343E-2,(22[&rate=5.11623397590888E-4]:2.714526557154E-1,27[&rate=5.11623397590888E-4]:2.878910118798E-1)[&rate=5.11623397590888E-4]:4.458292742756E-1)[&rate=5.11623397590888E-4]:2.946817145884E-1,2[&rate=5.11623397590888E-4]:8.393609048534E-1)[&rate=5.11623397590888E-4]:1.654730336898E0)[&rate=5.11623397590888E-4]:4.475262584368E-2)[&rate=5.11623397590888E-4]:7.925488054019E-2,((95[&rate=5.11623397590888E-4]:4.106362871985E-1,(100[&rate=5.11623397590888E-4]:2.633915247445E-1,94[&rate=5.11623397590888E-4]:2.633915247445E-1)[&rate=5.11623397590888E-4]:6.25453089019E-2)[&rate=5.11623397590888E-4]:2.573837541966E-1,((99[&rate=5.11623397590888E-4]:4.719748778142E-1,96[&rate=5.11623397590888E-4]:4.364557521313E-1)[&rate=5.11623397590888E-4]:1.504978657798E-1,98[&rate=5.11623397590888E-4]:6.006148200968E-1)[&rate=5.11623397590888E-4]:5.647625954956E-2)[&rate=5.11623397590888E-4]:1.326971662058E-1)[&rate=5.11623397590888E-4]:3.088438979039E-1,38[&rate=5.11623397590888E-4]:9.019108322807E-1)[&rate=5.11623397590888E-4]:2.716296406126E-1,((((128[&rate=5.11623397590888E-4]:1.398094920299E0,(((65[&rate=5.11623397590888E-4]:1.664853411513E-1,62[&rate=5.11623397590888E-4]:3.58266163069E-1)[&rate=5.11623397590888E-4]:6.047960550219E-2,(64[&rate=5.11623397590888E-4]:1.857498175391E-1,60[&rate=5.11623397590888E-4]:3.506488603238E-2)[&rate=5.11623397590888E-4]:1.919000606211E-1)[&rate=5.11623397590888E-4]:1.778419610968E-1,(63[&rate=5.11623397590888E-4]:2.166282072929E-1,61[&rate=5.11623397590888E-4]:2.57724097704E-1)[&rate=5.11623397590888E-4]:3.38863631964E-1)[&rate=5.11623397590888E-4]:9.41233218028E-1)[&rate=5.11623397590888E-4]:4.752093423917E-1,(((129[&rate=5.11623397590888E-4]:1.102662782903E-1,132[&rate=5.11623397590888E-4]:1.130060043177E-1)[&rate=5.11623397590888E-4]:6.970205131926E-2,(130[&rate=5.11623397590888E-4]:1.441567595305E-1,131[&rate=5.11623397590888E-4]:1.468964855579E-1)[&rate=5.11623397590888E-4]:3.581157007907E-2)[&rate=5.11623397590888E-4]:2.500942279984E-1,(118[&rate=5.11623397590888E-4]:5.043849993492E-1,69[&rate=5.11623397590888E-4]:5.153439034589E-1)[&rate=5.11623397590888E-4]:6.266385962864E-2)[&rate=5.11623397590888E-4]:1.44598143111E0)[&rate=5.11623397590888E-4]:2.147527354057E-2,((((43[&rate=5.11623397590888E-4]:4.001004585157E-1,46[&rate=5.11623397590888E-4]:4.001004585157E-1)[&rate=5.11623397590888E-4]:1.547814315693E-1,(48[&rate=5.11623397590888E-4]:4.382024564746E-1,(41[&rate=5.11623397590888E-4]:3.816814983127E-1,42[&rate=5.11623397590888E-4]:3.871459791869E-1)[&rate=5.11623397590888E-4]:1.280511116743E-2)[&rate=5.11623397590888E-4]:1.057504718619E-1)[&rate=5.11623397590888E-4]:7.765664917357E-2,((51[&rate=5.11623397590888E-4]:5.23152976027E-1,44[&rate=5.11623397590888E-4]:5.450108995242E-1)[&rate=5.11623397590888E-4]:5.709264664817E-2,((49[&rate=5.11623397590888E-4]:3.182646855243E-1,50[&rate=5.11623397590888E-4]:3.182646855243E-1)[&rate=5.11623397590888E-4]:4.78340555323E-2,47[&rate=5.11623397590888E-4]:3.988856263024E-1)[&rate=5.11623397590888E-4]:2.086824007443E-1)[&rate=5.11623397590888E-4]:2.497051221196E-2)[&rate=5.11623397590888E-4]:1.494787942069E-1,45[&rate=5.11623397590888E-4]:7.738206121541E-1)[&rate=5.11623397590888E-4]:3.475627117855E-1)[&rate=5.11623397590888E-4]:9.674132208528E-4,((36[&rate=5.11623397590888E-4]:8.5600515391E-2,(127[&rate=5.11623397590888E-4]:2.419419082986E0,121[&rate=5.11623397590888E-4]:1.978323192575E0)[&rate=5.11623397590888E-4]:1.8672937761E-1)[&rate=5.11623397590888E-4]:2.506770885317E-1,35[&rate=5.11623397590888E-4]:2.897022614569E-1)[&rate=5.11623397590888E-4]:7.727756470719E-2)[&rate=5.11623397590888E-4]:2.041952002137E-1)[&rate=5.11623397590888E-4]:1.918691258741E-1)[&rate=5.11623397590888E-4]:2.390829574434E-2,(((67[&rate=5.11623397590888E-4]:2.576007688464E-1,((124[&rate=5.11623397590888E-4]:7.322273105939E-2,123[&rate=5.11623397590888E-4]:7.595497149652E-2)[&rate=5.11623397590888E-4]:1.984278043047E-1,122[&rate=5.11623397590888E-4]:2.743827758012E-1)[&rate=5.11623397590888E-4]:4.844905433858E-1)[&rate=5.11623397590888E-4]:6.7675596535E-2,((138[&rate=5.11623397590888E-4]:2.640547485702E-1,136[&rate=5.11623397590888E-4]:1.32547899255E-1)[&rate=5.11623397590888E-4]:4.945288642719E-1,135[&rate=5.11623397590888E-4]:5.58583612842E-1)[&rate=5.11623397590888E-4]:1.451624259389E0)[&rate=5.11623397590888E-4]:2.161549385219E-2,(66[&rate=5.11623397590888E-4]:2.424926928577E-1,((126[&rate=5.11623397590888E-4]:8.894230733875E-1,120[&rate=5.11623397590888E-4]:1.579235185072E0)[&rate=5.11623397590888E-4]:2.081365200957E-1,119[&rate=5.11623397590888E-4]:1.883262116127E0)[&rate=5.11623397590888E-4]:3.921072890595E-1)[&rate=5.11623397590888E-4]:1.043991663758E-1)[&rate=5.11623397590888E-4]:4.400605887627E-1)[&rate=5.11623397590888E-4]:1.304354425423E-1,(32[&rate=5.11623397590888E-4]:2.499175774323E-2,34[&rate=5.11623397590888E-4]:4.690956596231E-2)[&rate=5.11623397590888E-4]:7.464625946159E-3)[&rate=5.11623397590888E-4]:1.283347210261E-1);
tree STATE_34110000 [&joint=-20979.102941695757,lnP=-20979.102941695757] = [&R] ((34[&rate=5.95174365415013E-4]:8.758483344003E-3,(((((97[&rate=5.95174365415013E-4]:5.620676695357E-1,(((100[&rate=5.95174365415013E-4]:3.62837268566E-1,94[&rate=5.95174365415013E-4]:3.62837268566E-1)[&rate=5.95174365415013E-4]:2.155936598195E-1,95[&rate=5.95174365415013E-4]:6.631303819376E-1)[&rate=5.95174365415013E-4]:8.165952177486E-2,((96[&rate=5.95174365415013E-4]:4.7979320561E-1,99[&rate=5.95174365415013E-4]:5.153123312929E-1)[&rate=5.95174365415013E-4]:3.801449458578E-2,98[&rate=5.95174365415013E-4]:5.314689023814E-1)[&rate=5.95174365415013E-4]:2.023920395823E-1)[&rate=5.95174365415013E-4]:2.766027948451E-2)[&rate=5.95174365415013E-4]:1.325011193687E-1,(((147[&rate=5.95174365415013E-4]:6.933168514042E-1,40[&rate=5.95174365415013E-4]:6.359398022238E-1)[&rate=5.95174365415013E-4]:4.878926342738E-2,(((((((((117[&rate=5.95174365415013E-4]:3.848933817785E-1,110[&rate=5.95174365415013E-4]:3.766742036962E-1)[&rate=5.95174365415013E-4]:9.932160338139E-2,105[&rate=5.95174365415013E-4]:4.540779988585E-1)[&rate=5.95174365415013E-4]:3.742819158306E-1,((9[&rate=5.95174365415013E-4]:3.434971489032E-1,113[&rate=5.95174365415013E-4]:3.517163269853E-1)[&rate=5.95174365415013E-4]:4.369098269309E-1,((4[&rate=5.95174365415013E-4]:1.677439634249E-1,30[&rate=5.95174365415013E-4]:3.403467031509E-1)[&rate=5.95174365415013E-4]:5.532529206337E-2,14[&rate=5.95174365415013E-4]:2.806035020635E-1)[&rate=5.95174365415013E-4]:5.080226518527E-1)[&rate=5.95174365415013E-4]:6.713102104672E-2)[&rate=5.95174365415013E-4]:3.223246639969E-1,(((115[&rate=5.95174365415013E-4]:7.286310747133E-1,(13[&rate=5.95174365415013E-4]:6.030889353337E-1,19[&rate=5.95174365415013E-4]:6.414450997174E-1)[&rate=5.95174365415013E-4]:2.077339202015E-1)[&rate=5.95174365415013E-4]:3.005364512268E-2,((108[&rate=5.95174365415013E-4]:3.578825535048E-1,107[&rate=5.95174365415013E-4]:3.606222795322E-1)[&rate=5.95174365415013E-4]:1.95109574116E-1,((112[&rate=5.95174365415013E-4]:2.499354172457E-1,114[&rate=5.95174365415013E-4]:1.677436364239E-1)[&rate=5.95174365415013E-4]:1.004539334781E-1,109[&rate=5.95174365415013E-4]:3.476496246965E-1)[&rate=5.95174365415013E-4]:2.272603111434E-1)[&rate=5.95174365415013E-4]:2.632268387906E-1)[&rate=5.95174365415013E-4]:1.984869341156E-1,((148[&rate=5.95174365415013E-4]:2.009220965881E-1,143[&rate=5.95174365415013E-4]:1.981823705607E-1)[&rate=5.95174365415013E-4]:4.710755015274E-1,(116[&rate=5.95174365415013E-4]:4.560636306106E-1,((106[&rate=5.95174365415013E-4]:3.04114017158E-1,(104[&rate=5.95174365415013E-4]:2.829886745357E-1,111[&rate=5.95174365415013E-4]:2.994270307E-1)[&rate=5.95174365415013E-4]:2.112534262235E-2)[&rate=5.95174365415013E-4]:1.763152268022E-1,139[&rate=5.95174365415013E-4]:6.72210065878E-1)[&rate=5.95174365415013E-4]:3.590835925321E-2)[&rate=5.95174365415013E-4]:1.775778031212E-1)[&rate=5.95174365415013E-4]:3.235302202198E-1)[&rate=5.95174365415013E-4]:1.387184041863E-1)[&rate=5.95174365415013E-4]:2.650290442689E-1,(((1[&rate=5.95174365415013E-4]:1.541385543042E-1,((21[&rate=5.95174365415013E-4]:6.44747818735E-1,17[&rate=5.95174365415013E-4]:6.146108324336E-1)[&rate=5.95174365415013E-4]:2.571650074688E-1,28[&rate=5.95174365415013E-4]:9.265703604503E-1)[&rate=5.95174365415013E-4]:1.386956371683E-2)[&rate=5.95174365415013E-4]:9.326373875755E-2,24[&rate=5.95174365415013E-4]:1.02822421087E0)[&rate=5.95174365415013E-4]:1.724373173765E-1,(((140[&rate=5.95174365415013E-4]:2.438578623858E-1,11[&rate=5.95174365415013E-4]:2.630359445775E-1)[&rate=5.95174365415013E-4]:2.686003149191E-1,((20[&rate=5.95174365415013E-4]:2.970396042937E-1,25[&rate=5.95174365415013E-4]:3.162176864854E-1)[&rate=5.95174365415013E-4]:2.1800176201E-1,23[&rate=5.95174365415013E-4]:5.232605443857E-1)[&rate=5.95174365415013E-4]:9.330722196013E-2)[&rate=5.95174365415013E-4]:5.402349084489E-1,102[&rate=5.95174365415013E-4]:6.117743288105E-3)[&rate=5.95174365415013E-4]:3.2899949342E-2)[&rate=5.95174365415013E-4]:3.30120587859E-1)[&rate=5.95174365415013E-4]:4.42851027102E-3,(142[&rate=5.95174365415013E-4]:6.070618406579E-1,((145[&rate=5.95174365415013E-4]:3.893581275647E-1,144[&rate=5.95174365415013E-4]:3.838786755098E-1)[&rate=5.95174365415013E-4]:1.219157193367E-1,141[&rate=5.95174365415013E-4]:5.085341208739E-1)[&rate=5.95174365415013E-4]:9.578799375645E-2)[&rate=5.95174365415013E-4]:1.013080292568E0)[&rate=5.95174365415013E-4]:1.14238357618E-1,(((18[&rate=5.95174365415013E-4]:4.34101161226E-1,3[&rate=5.95174365415013E-4]:3.190326680754E-1)[&rate=5.95174365415013E-4]:3.88370706272E-1,(6[&rate=5.95174365415013E-4]:6.668988204464E-1,(15[&rate=5.95174365415013E-4]:5.573713656513E-1,10[&rate=5.95174365415013E-4]:5.190152012679E-1)[&rate=5.95174365415013E-4]:1.643219753429E-1)[&rate=5.95174365415013E-4]:9.255934842147E-2)[&rate=5.95174365415013E-4]:2.910929721147E-2,((89[&rate=5.95174365415013E-4]:9.421932493893E-2,88[&rate=5.95174365415013E-4]:8.052069480192E-2)[&rate=5.95174365415013E-4]:3.90096851577E-1,(87[&rate=5.95174365415013E-4]:1.616583815198E-1,((92[&rate=5.95174365415013E-4]:1.007135553798E-1,(91[&rate=5.95174365415013E-4]:2.239305634972E-2,90[&rate=5.95174365415013E-4]:2.239305634972E-2)[&rate=5.95174365415013E-4]:7.832049903004E-2)[&rate=5.95174365415013E-4]:5.384635105208E-2,((86[&rate=5.95174365415013E-4]:7.932493706791E-2,(84[&rate=5.95174365415013E-4]:4.979269481522E-2,85[&rate=5.95174365415013E-4]:4.979269481522E-2)[&rate=5.95174365415013E-4]:2.953224225269E-2)[&rate=5.95174365415013E-4]:3.393253249868E-2,(93[&rate=5.95174365415013E-4]:1.268430742488E-1,83[&rate=5.95174365415013E-4]:1.131444441118E-1)[&rate=5.95174365415013E-4]:1.130254547951E-4)[&rate=5.95174365415013E-4]:2.760380672823E-2)[&rate=5.95174365415013E-4]:2.079710522497E-2)[&rate=5.95174365415013E-4]:3.089591648592E-1)[&rate=5.95174365415013E-4]:8.05621152577E-1)[&rate=5.95174365415013E-4]:7.48552750792E-1)[&rate=5.95174365415013E-4]:1.947271650534E-1,101[&rate=5.95174365415013E-4]:6.770528613766E-1)[&rate=5.95174365415013E-4]:7.567855922042E-1,(39[&rate=5.95174365415013E-4]:3.839148586067E-1,16[&rate=5.95174365415013E-4]:2.469407784724E0)[&rate=5.95174365415013E-4]:7.675943598031E-2)[&rate=5.95174365415013E-4]:2.240547710642E-1)[&rate=5.95174365415013E-4]:1.088471877491E-2,((((22[&rate=5.95174365415013E-4]:3.22212142634E-1,27[&rate=5.95174365415013E-4]:3.386504987984E-1)[&rate=5.95174365415013E-4]:4.684746643649E-1,(((7[&rate=5.95174365415013E-4]:2.654498103604E-1,8[&rate=5.95174365415013E-4]:2.654498103604E-1)[&rate=5.95174365415013E-4]:2.057232674498E-1,26[&rate=5.95174365415013E-4]:5.780223928787E-1)[&rate=5.95174365415013E-4]:1.344083102391E-1,31[&rate=5.95174365415013E-4]:7.562663195563E-1)[&rate=5.95174365415013E-4]:8.921500799071E-2)[&rate=5.95174365415013E-4]:3.942583389241E-1,2[&rate=5.95174365415013E-4]:1.012342406197E0)[&rate=5.95174365415013E-4]:1.509118986765E0,146[&rate=5.95174365415013E-4]:6.849541693675E-1)[&rate=5.95174365415013E-4]:1.308781942936E-1)[&rate=5.95174365415013E-4]:6.999325584454E-2)[&rate=5.95174365415013E-4]:1.266137546687E-1,38[&rate=5.95174365415013E-4]:8.239147840103E-1)[&rate=5.95174365415013E-4]:2.556541171887E-1,((35[&rate=5.95174365415013E-4]:8.16383578746E-2,36[&rate=5.95174365415013E-4]:1.282137003404E-1)[&rate=5.95174365415013E-4]:7.516331736033E-2,(((44[&rate=5.95174365415013E-4]:5.634579926304E-1,(45[&rate=5.95174365415013E-4]:3.855748742898E-1,47[&rate=5.95174365415013E-4]:3.937715956012E-1)[&rate=5.95174365415013E-4]:1.751508779035E-1)[&rate=5.95174365415013E-4]:9.728355001787E-2,((43[&rate=5.95174365415013E-4]:4.331614209477E-1,(((42[&rate=5.95174365415013E-4]:3.242997797631E-1,41[&rate=5.95174365415013E-4]:3.188352988888E-1)[&rate=5.95174365415013E-4]:3.705642586709E-2,48[&rate=5.95174365415013E-4]:3.996075717504E-1)[&rate=5.95174365415013E-4]:1.308265408483E-2,46[&rate=5.95174365415013E-4]:4.236191875837E-1)[&rate=5.95174365415013E-4]:9.54223336395E-3)[&rate=5.95174365415013E-4]:1.718084501222E-1,((49[&rate=5.95174365415013E-4]:3.586966706937E-1,50[&rate=5.95174365415013E-4]:3.586966706937E-1)[&rate=5.95174365415013E-4]:7.80571607272E-2,51[&rate=5.95174365415013E-4]:4.422183122952E-1)[&rate=5.95174365415013E-4]:1.354291544032E-1)[&rate=5.95174365415013E-4]:6.123615245268E-2)[&rate=5.95174365415013E-4]:2.288334748334E-1,((127[&rate=5.95174365415013E-4]:2.267084163164E0,121[&rate=5.95174365415013E-4]:1.825988272753E0)[&rate=5.95174365415013E-4]:7.249714461045E-3,((((64[&rate=5.95174365415013E-4]:2.987878466563E-1,(60[&rate=5.95174365415013E-4]:1.335930492973E-1,62[&rate=5.95174365415013E-4]:3.253738712151E-1)[&rate=5.95174365415013E-4]:1.450986585224E-2)[&rate=5.95174365415013E-4]:1.919275645363E-1,65[&rate=5.95174365415013E-4]:3.400304796859E-1)[&rate=5.95174365415013E-4]:1.607983674909E-1,(63[&rate=5.95174365415013E-4]:2.503576448816E-1,61[&rate=5.95174365415013E-4]:2.914535352927E-1)[&rate=5.95174365415013E-4]:4.011561338018E-1)[&rate=5.95174365415013E-4]:6.2967296863E-1,(((129[&rate=5.95174365415013E-4]:1.152148751967E-1,((130[&rate=5.95174365415013E-4]:1.261205163322E-2,131[&rate=5.95174365415013E-4]:1.535177766058E-2)[&rate=5.95174365415013E-4]:7.958064336439E-3,132[&rate=5.95174365415013E-4]:2.330984199702E-2)[&rate=5.95174365415013E-4]:9.464475922704E-2)[&rate=5.95174365415013E-4]:3.392054890045E-1,(118[&rate=5.95174365415013E-4]:4.765659178083E-1,69[&rate=5.95174365415013E-4]:4.87524821918E-1)[&rate=5.95174365415013E-4]:1.148407477628E-1)[&rate=5.95174365415013E-4]:6.829864106896E-1,128[&rate=5.95174365415013E-4]:1.134667048863E0)[&rate=5.95174365415013E-4]:4.78895614638E-2)[&rate=5.95174365415013E-4]:5.342110291471E-2)[&rate=5.95174365415013E-4]:4.242612760939E-1)[&rate=5.95174365415013E-4]:2.532980918674E-2)[&rate=5.95174365415013E-4]:3.204017794486E-1)[&rate=5.95174365415013E-4]:2.54491387222E-1,((((((54[&rate=5.95174365415013E-4]:2.136780329081E-1,(59[&rate=5.95174365415013E-4]:1.146367185645E-1,58[&rate=5.95174365415013E-4]:1.337624016246E-1)[&rate=5.95174365415013E-4]:1.372926804639E-1)[&rate=5.95174365415013E-4]:9.013313534465E-2,(56[&rate=5.95174365415013E-4]:2.818004912114E-1,55[&rate=5.95174365415013E-4]:2.818004912114E-1)[&rate=5.95174365415013E-4]:5.206532185001E-2)[&rate=5.95174365415013E-4]:4.117976674663E-2,(57[&rate=5.95174365415013E-4]:3.404210367265E-1,37[&rate=5.95174365415013E-4]:3.759401624096E-1)[&rate=5.95174365415013E-4]:4.555350483021E-2)[&rate=5.95174365415013E-4]:3.22745164475E-1,68[&rate=5.95174365415013E-4]:6.568071377257E-1)[&rate=5.95174365415013E-4]:4.285514561264E-1,((((((70[&rate=5.95174365415013E-4]:4.881346519748E-1,(74[&rate=5.95174365415013E-4]:4.387888373006E-1,76[&rate=5.95174365415013E-4]:4.387888373006E-1)[&rate=5.95174365415013E-4]:8.770197905764E-2)[&rate=5.95174365415013E-4]:6.607233679962E-2,75[&rate=5.95174365415013E-4]:5.925631531578E-1)[&rate=5.95174365415013E-4]:4.26379675102E-1,((82[&rate=5.95174365415013E-4]:5.951473212614E-1,((78[&rate=5.95174365415013E-4]:3.093317983608E-1,72[&rate=5.95174365415013E-4]:2.874139901415E-1)[&rate=5.95174365415013E-4]:2.330891519551E-1,(79[&rate=5.95174365415013E-4]:2.601830158039E-1,71[&rate=5.95174365415013E-4]:2.327857555298E-1)[&rate=5.95174365415013E-4]:2.822379345121E-1)[&rate=5.95174365415013E-4]:4.450719286341E-2)[&rate=5.95174365415013E-4]:3.877556363555E-2,((73[&rate=5.95174365415013E-4]:4.386941991557E-1,77[&rate=5.95174365415013E-4]:4.332147471009E-1)[&rate=5.95174365415013E-4]:2.096767775097E-1,(80[&rate=5.95174365415013E-4]:3.693106227458E-2,81[&rate=5.95174365415013E-4]:3.693106227458E-2)[&rate=5.95174365415013E-4]:5.621248458976E-1)[&rate=5.95174365415013E-4]:1.842862056042E-2)[&rate=5.95174365415013E-4]:3.521432310341E-1)[&rate=5.95174365415013E-4]:5.985457424513E-1,((((134[&rate=5.95174365415013E-4]:3.651325086705E-1,133[&rate=5.95174365415013E-4]:3.952694949717E-1)[&rate=5.95174365415013E-4]:2.010785573362E-2,137[&rate=5.95174365415013E-4]:4.564732411163E-1)[&rate=5.95174365415013E-4]:8.918296560408E-1,(103[&rate=5.95174365415013E-4]:6.850588430208E-1,(29[&rate=5.95174365415013E-4]:3.961695756353E-1,(12[&rate=5.95174365415013E-4]:8.007585393443E-2,5[&rate=5.95174365415013E-4]:4.171968955097E-2)[&rate=5.95174365415013E-4]:2.092444066324E-1)[&rate=5.95174365415013E-4]:5.217659797143E-1)[&rate=5.95174365415013E-4]:1.512559122629E0)[&rate=5.95174365415013E-4]:7.227339267402E-2,52[&rate=5.95174365415013E-4]:6.055976237632E-1)[&rate=5.95174365415013E-4]:2.736246096471E-1)[&rate=5.95174365415013E-4]:1.241752119607E-1,53[&rate=5.95174365415013E-4]:9.952007240597E-1)[&rate=5.95174365415013E-4]:1.578932473103E-1,125[&rate=5.95174365415013E-4]:9.427114577088E-1)[&rate=5.95174365415013E-4]:3.0931380281E-1)[&rate=5.95174365415013E-4]:1.703627545592E-1,(66[&rate=5.95174365415013E-4]:1.903186365476E-1,(((120[&rate=5.95174365415013E-4]:9.032040936333E-1,(((138[&rate=5.95174365415013E-4]:3.239888328769E-1,136[&rate=5.95174365415013E-4]:1.924819835617E-1)[&rate=5.95174365415013E-4]:2.627901054789E-1,135[&rate=5.95174365415013E-4]:3.867789383557E-1)[&rate=5.95174365415013E-4]:2.193820742868E-1,119[&rate=5.95174365415013E-4]:9.541062181219E-1)[&rate=5.95174365415013E-4]:4.498828647034E-2)[&rate=5.95174365415013E-4]:7.491445189337E-1,126[&rate=5.95174365415013E-4]:9.625365008821E-1)[&rate=5.95174365415013E-4]:4.42072609247E-1,(67[&rate=5.95174365415013E-4]:1.137820858977E-1,((124[&rate=5.95174365415013E-4]:8.307969058898E-2,123[&rate=5.95174365415013E-4]:8.581193102611E-2)[&rate=5.95174365415013E-4]:2.207684242905E-1,122[&rate=5.95174365415013E-4]:3.065803553166E-1)[&rate=5.95174365415013E-4]:3.084742809218E-1)[&rate=5.95174365415013E-4]:4.365283454654E-2)[&rate=5.95174365415013E-4]:3.288371610343E-2)[&rate=5.95174365415013E-4]:5.176820740913E-1)[&rate=5.95174365415013E-4]:2.369413126663E-2)[&rate=5.95174365415013E-4]:1.400773400685E-1)[&rate=5.95174365415013E-4]:3.985782050155E-2,(33[&rate=5.95174365415013E-4]:2.442176030021E-2,32[&rate=5.95174365415013E-4]:1.89423082455E-2)[&rate=5.95174365415013E-4]:7.756187380968E-3);
tree STATE_34200000 [&joint=-20959.01271643511,lnP=-20959.01271643511] = [&R] ((32[&rate=5.561784728459747E-4]:3.176464736373E-2,(((((57[&rate=5.561784728459747E-4]:4.866949155946E-1,(((54[&rate=5.561784728459747E-4]:2.011421423012E-1,59[&rate=5.561784728459747E-4]:2.393935084215E-1)[&rate=5.561784728459747E-4]:7.266041335399E-2,58[&rate=5.561784728459747E-4]:3.311796048356E-1)[&rate=5.561784728459747E-4]:8.632391438157E-2,((56[&rate=5.561784728459747E-4]:2.848440776376E-1,55[&rate=5.561784728459747E-4]:2.848440776376E-1)[&rate=5.561784728459747E-4]:9.763202741615E-2,37[&rate=5.561784728459747E-4]:4.289241924856E-1)[&rate=5.561784728459747E-4]:7.705009791688E-3)[&rate=5.561784728459747E-4]:8.558483900048E-2)[&rate=5.561784728459747E-4]:3.013414689393E-1,68[&rate=5.561784728459747E-4]:7.361238162279E-1)[&rate=5.561784728459747E-4]:3.947566958991E-1,(((((103[&rate=5.561784728459747E-4]:8.657257782108E-1,(29[&rate=5.561784728459747E-4]:6.917138401658E-1,(12[&rate=5.561784728459747E-4]:1.998995513011E-1,5[&rate=5.561784728459747E-4]:1.615433869176E-1)[&rate=5.561784728459747E-4]:3.849649737962E-1)[&rate=5.561784728459747E-4]:4.068886503737E-1)[&rate=5.561784728459747E-4]:1.504146086561E0,52[&rate=5.561784728459747E-4]:7.055781302112E-1)[&rate=5.561784728459747E-4]:1.072977255623E-1,(53[&rate=5.561784728459747E-4]:7.425101727696E-1,(((70[&rate=5.561784728459747E-4]:2.676895605972E-1,(74[&rate=5.561784728459747E-4]:2.816984520966E-1,76[&rate=5.561784728459747E-4]:2.816984520966E-1)[&rate=5.561784728459747E-4]:2.434727288401E-2)[&rate=5.561784728459747E-4]:5.849292853952E-2,75[&rate=5.561784728459747E-4]:3.645386535202E-1)[&rate=5.561784728459747E-4]:3.040908641489E-1,((((80[&rate=5.561784728459747E-4]:2.059776125958E-2,81[&rate=5.561784728459747E-4]:2.059776125958E-2)[&rate=5.561784728459747E-4]:3.422425978122E-1,73[&rate=5.561784728459747E-4]:4.121554275648E-1)[&rate=5.561784728459747E-4]:2.656613195438E-3,77[&rate=5.561784728459747E-4]:4.093325887056E-1)[&rate=5.561784728459747E-4]:8.238625338151E-2,(((72[&rate=5.561784728459747E-4]:7.393962879797E-3,78[&rate=5.561784728459747E-4]:2.931177109911E-2)[&rate=5.561784728459747E-4]:2.992698873139E-1,(82[&rate=5.561784728459747E-4]:2.577301018895E-1,79[&rate=5.561784728459747E-4]:2.495109238074E-1)[&rate=5.561784728459747E-4]:7.907073460562E-2)[&rate=5.561784728459747E-4]:1.066700825079E-1,71[&rate=5.561784728459747E-4]:4.078544806469E-1)[&rate=5.561784728459747E-4]:2.085066281008E-2)[&rate=5.561784728459747E-4]:1.714312235273E-1)[&rate=5.561784728459747E-4]:8.203437137127E-1)[&rate=5.561784728459747E-4]:6.216896169247E-2)[&rate=5.561784728459747E-4]:7.811839668732E-3,(134[&rate=5.561784728459747E-4]:7.228805255751E-1,(133[&rate=5.561784728459747E-4]:5.449959811172E-1,137[&rate=5.561784728459747E-4]:5.860918715282E-1)[&rate=5.561784728459747E-4]:2.080215307591E-1)[&rate=5.561784728459747E-4]:8.415529592228E-1)[&rate=5.561784728459747E-4]:4.594557449194E-1,125[&rate=5.561784728459747E-4]:1.061564205389E0)[&rate=5.561784728459747E-4]:2.359829734046E-1)[&rate=5.561784728459747E-4]:2.790956959112E-1,((67[&rate=5.561784728459747E-4]:3.704645540412E-1,((124[&rate=5.561784728459747E-4]:1.130715414846E-2,123[&rate=5.561784728459747E-4]:1.403939458558E-2)[&rate=5.561784728459747E-4]:3.711716360572E-1,122[&rate=5.561784728459747E-4]:3.852110306428E-1)[&rate=5.561784728459747E-4]:4.86526073739E-1)[&rate=5.561784728459747E-4]:1.68988095885E-1,(66[&rate=5.561784728459747E-4]:1.839799896443E-1,(((126[&rate=5.561784728459747E-4]:9.940254576544E-1,((138[&rate=5.561784728459747E-4]:1.519635669588E-1,136[&rate=5.561784728459747E-4]:2.045671764362E-2)[&rate=5.561784728459747E-4]:1.886350797431E-1,135[&rate=5.561784728459747E-4]:1.405986467019E-1)[&rate=5.561784728459747E-4]:1.291184128117E0)[&rate=5.561784728459747E-4]:1.487745641882E-2,119[&rate=5.561784728459747E-4]:1.794605436717E0)[&rate=5.561784728459747E-4]:1.727181120257E-1,120[&rate=5.561784728459747E-4]:1.871433137784E0)[&rate=5.561784728459747E-4]:2.495331532303E-1)[&rate=5.561784728459747E-4]:3.554726602819E-1)[&rate=5.561784728459747E-4]:3.228029203397E-1)[&rate=5.561784728459747E-4]:1.269973722618E-2,34[&rate=5.561784728459747E-4]:1.194160886197E-2)[&rate=5.561784728459747E-4]:4.174084672085E-2)[&rate=5.561784728459747E-4]:1.739776555207E-2,(((((16[&rate=5.561784728459747E-4]:2.642664750825E0,(2[&rate=5.561784728459747E-4]:8.276344312632E-1,(((22[&rate=5.561784728459747E-4]:2.873470788387E-1,27[&rate=5.561784728459747E-4]:3.03785435003E-1)[&rate=5.561784728459747E-4]:3.578621992118E-1,31[&rate=5.561784728459747E-4]:7.000037985986E-1)[&rate=5.561784728459747E-4]:1.506731741326E-1,((7[&rate=5.561784728459747E-4]:3.40519959143E-2,8[&rate=5.561784728459747E-4]:3.40519959143E-2)[&rate=5.561784728459747E-4]:4.981861130794E-1,26[&rate=5.561784728459747E-4]:6.390874240622E-1)[&rate=5.561784728459747E-4]:1.677539322306E-1)[&rate=5.561784728459747E-4]:2.043547188061E-1)[&rate=5.561784728459747E-4]:1.686263196274E0)[&rate=5.561784728459747E-4]:1.130986450382E-1,(((40[&rate=5.561784728459747E-4]:5.465730538473E-1,((((((102[&rate=5.561784728459747E-4]:3.622862930741E-5,(((1[&rate=5.561784728459747E-4]:9.423307773791E-3,((21[&rate=5.561784728459747E-4]:5.807464755887E-1,17[&rate=5.561784728459747E-4]:5.506094892873E-1)[&rate=5.561784728459747E-4]:7.597457167176E-2,28[&rate=5.561784728459747E-4]:6.813785815069E-1)[&rate=5.561784728459747E-4]:1.143460961298E-1)[&rate=5.561784728459747E-4]:1.227180939169E-1,24[&rate=5.561784728459747E-4]:9.129633194989E-1)[&rate=5.561784728459747E-4]:2.33527070492E-1,((23[&rate=5.561784728459747E-4]:6.355378000903E-1,25[&rate=5.561784728459747E-4]:6.464967042E-1)[&rate=5.561784728459747E-4]:1.454945648005E-1,(11[&rate=5.561784728459747E-4]:5.642318211452E-1,(140[&rate=5.561784728459747E-4]:5.291082574325E-1,20[&rate=5.561784728459747E-4]:6.249986683913E-1)[&rate=5.561784728459747E-4]:1.594548152097E-2)[&rate=5.561784728459747E-4]:1.318690368964E-1)[&rate=5.561784728459747E-4]:3.544991209905E-1)[&rate=5.561784728459747E-4]:1.518967425472E-2)[&rate=5.561784728459747E-4]:3.829425415745E-1,(((105[&rate=5.561784728459747E-4]:5.826595345682E-1,110[&rate=5.561784728459747E-4]:6.045773427873E-1)[&rate=5.561784728459747E-4]:4.246851233693E-1,(((4[&rate=5.561784728459747E-4]:1.534539673113E-1,30[&rate=5.561784728459747E-4]:3.260567070373E-1)[&rate=5.561784728459747E-4]:3.451746678564E-1,14[&rate=5.561784728459747E-4]:5.561628817428E-1)[&rate=5.561784728459747E-4]:3.963341218196E-1,(113[&rate=5.561784728459747E-4]:9.522219877383E-1,(117[&rate=5.561784728459747E-4]:8.770628885626E-1,9[&rate=5.561784728459747E-4]:8.661039844529E-1)[&rate=5.561784728459747E-4]:7.789882520336E-2)[&rate=5.561784728459747E-4]:2.750158241209E-4)[&rate=5.561784728459747E-4]:8.224491464883E-2)[&rate=5.561784728459747E-4]:3.710509068875E-1,(((((109[&rate=5.561784728459747E-4]:5.356708273566E-1,(112[&rate=5.561784728459747E-4]:4.62309669149E-1,114[&rate=5.561784728459747E-4]:3.801178883272E-1)[&rate=5.561784728459747E-4]:7.610088423488E-2)[&rate=5.561784728459747E-4]:1.606620355291E-1,(107[&rate=5.561784728459747E-4]:2.538335763235E-1,108[&rate=5.561784728459747E-4]:2.510938502961E-1)[&rate=5.561784728459747E-4]:4.233212043704E-1)[&rate=5.561784728459747E-4]:1.2320478931E-1,115[&rate=5.561784728459747E-4]:7.400855974012E-1)[&rate=5.561784728459747E-4]:1.297083861843E-1,(13[&rate=5.561784728459747E-4]:6.07215626196E-1,19[&rate=5.561784728459747E-4]:6.455717905797E-1)[&rate=5.561784728459747E-4]:3.447701382113E-1)[&rate=5.561784728459747E-4]:3.578466522898E-1,((148[&rate=5.561784728459747E-4]:2.385005374553E-1,143[&rate=5.561784728459747E-4]:2.357608114279E-1)[&rate=5.561784728459747E-4]:5.522564840637E-1,(((111[&rate=5.561784728459747E-4]:4.566985731418E-2,106[&rate=5.561784728459747E-4]:2.923150114981E-2)[&rate=5.561784728459747E-4]:4.625125409884E-1,(139[&rate=5.561784728459747E-4]:6.628948171264E-1,104[&rate=5.561784728459747E-4]:4.711139952086E-1)[&rate=5.561784728459747E-4]:2.063004692957E-2)[&rate=5.561784728459747E-4]:9.157469073276E-2,116[&rate=5.561784728459747E-4]:5.230447602682E-1)[&rate=5.561784728459747E-4]:2.293560968671E-1)[&rate=5.561784728459747E-4]:4.752397787399E-1)[&rate=5.561784728459747E-4]:9.596040840171E-2)[&rate=5.561784728459747E-4]:5.115854784461E-2)[&rate=5.561784728459747E-4]:1.745532712064E-2,(142[&rate=5.561784728459747E-4]:4.307154875708E-1,((144[&rate=5.561784728459747E-4]:3.115250979491E-1,145[&rate=5.561784728459747E-4]:3.17004550004E-1)[&rate=5.561784728459747E-4]:3.870638460233E-2,141[&rate=5.561784728459747E-4]:3.529712085788E-1)[&rate=5.561784728459747E-4]:7.50045529644E-2)[&rate=5.561784728459747E-4]:1.216293952219E0)[&rate=5.561784728459747E-4]:5.909638220788E-2,(((89[&rate=5.561784728459747E-4]:1.20674430886E-1,88[&rate=5.561784728459747E-4]:1.069758007489E-1)[&rate=5.561784728459747E-4]:2.081724310113E-1,((92[&rate=5.561784728459747E-4]:2.002630428083E-1,(91[&rate=5.561784728459747E-4]:7.629564701233E-2,90[&rate=5.561784728459747E-4]:7.629564701233E-2)[&rate=5.561784728459747E-4]:1.23967395796E-1)[&rate=5.561784728459747E-4]:2.881051812223E-2,((84[&rate=5.561784728459747E-4]:1.681489880562E-1,(83[&rate=5.561784728459747E-4]:1.260395267581E-1,((85[&rate=5.561784728459747E-4]:7.959589562225E-2,93[&rate=5.561784728459747E-4]:9.329452575926E-2)[&rate=5.561784728459747E-4]:7.162939933563E-3,86[&rate=5.561784728459747E-4]:8.675883555581E-2)[&rate=5.561784728459747E-4]:3.928069120232E-2)[&rate=5.561784728459747E-4]:4.210946129804E-2)[&rate=5.561784728459747E-4]:2.484429531183E-2,87[&rate=5.561784728459747E-4]:1.92993283368E-1)[&rate=5.561784728459747E-4]:2.238164742556E-2)[&rate=5.561784728459747E-4]:9.97733009667E-2)[&rate=5.561784728459747E-4]:1.066784393996E0,((6[&rate=5.561784728459747E-4]:5.460933963145E-1,(15[&rate=5.561784728459747E-4]:3.533895464217E-1,10[&rate=5.561784728459747E-4]:3.150333820383E-1)[&rate=5.561784728459747E-4]:2.474983704406E-1)[&rate=5.561784728459747E-4]:1.297567772623E-2,(18[&rate=5.561784728459747E-4]:3.817216617931E-1,3[&rate=5.561784728459747E-4]:2.666531686425E-1)[&rate=5.561784728459747E-4]:2.403611108778E-1)[&rate=5.561784728459747E-4]:3.351923188387E-1)[&rate=5.561784728459747E-4]:6.145841551461E-1)[&rate=5.561784728459747E-4]:5.274868346878E-1,101[&rate=5.561784728459747E-4]:9.815378621652E-1)[&rate=5.561784728459747E-4]:5.338771215605E-1,((147[&rate=5.561784728459747E-4]:4.739330999668E-1,97[&rate=5.561784728459747E-4]:3.455177994202E-1)[&rate=5.561784728459747E-4]:4.79058471646E-2,39[&rate=5.561784728459747E-4]:4.64461897951E-1)[&rate=5.561784728459747E-4]:7.778892678089E-2)[&rate=5.561784728459747E-4]:4.322229115423E-3)[&rate=5.561784728459747E-4]:2.969534988407E-2,((96[&rate=5.561784728459747E-4]:4.13701920363E-1,99[&rate=5.561784728459747E-4]:4.492210460459E-1)[&rate=5.561784728459747E-4]:2.175350858574E-1,((95[&rate=5.561784728459747E-4]:5.029010415142E-1,(100[&rate=5.561784728459747E-4]:1.488262521779E-1,94[&rate=5.561784728459747E-4]:1.488262521779E-1)[&rate=5.561784728459747E-4]:2.693753357842E-1)[&rate=5.561784728459747E-4]:1.521100986768E-1,98[&rate=5.561784728459747E-4]:6.440821784423E-1)[&rate=5.561784728459747E-4]:8.160299637563E-4)[&rate=5.561784728459747E-4]:5.978549587163E-2)[&rate=5.561784728459747E-4]:8.081090689481E-2,146[&rate=5.561784728459747E-4]:7.772978898611E-1)[&rate=5.561784728459747E-4]:1.319115912015E-2)[&rate=5.561784728459747E-4]:1.00020137839E-1,38[&rate=5.561784728459747E-4]:7.019845966563E-1)[&rate=5.561784728459747E-4]:4.395798719703E-1,(((((46[&rate=5.561784728459747E-4]:6.212910759037E-1,43[&rate=5.561784728459747E-4]:6.212910759037E-1)[&rate=5.561784728459747E-4]:2.301086909924E-2,((42[&rate=5.561784728459747E-4]:4.211449895966E-1,48[&rate=5.561784728459747E-4]:4.593963557168E-1)[&rate=5.561784728459747E-4]:5.9470405685E-2,41[&rate=5.561784728459747E-4]:4.751509144074E-1)[&rate=5.561784728459747E-4]:1.145062218526E-1)[&rate=5.561784728459747E-4]:1.064010004604E-1,((47[&rate=5.561784728459747E-4]:7.306409056426E-1,(51[&rate=5.561784728459747E-4]:6.086335360888E-1,(44[&rate=5.561784728459747E-4]:6.269074913724E-1,(49[&rate=5.561784728459747E-4]:4.489702950094E-1,50[&rate=5.561784728459747E-4]:4.489702950094E-1)[&rate=5.561784728459747E-4]:1.506147919915E-1)[&rate=5.561784728459747E-4]:3.583968213685E-3)[&rate=5.561784728459747E-4]:9.468496518231E-2)[&rate=5.561784728459747E-4]:3.699491699623E-3,45[&rate=5.561784728459747E-4]:7.261436760309E-1)[&rate=5.561784728459747E-4]:1.636254812101E-2)[&rate=5.561784728459747E-4]:2.209534727831E-1,((((132[&rate=5.561784728459747E-4]:1.93766243813E-1,(131[&rate=5.561784728459747E-4]:1.400029392678E-1,130[&rate=5.561784728459747E-4]:1.372632132404E-1)[&rate=5.561784728459747E-4]:5.376330454521E-2)[&rate=5.561784728459747E-4]:2.745563106178E-3,129[&rate=5.561784728459747E-4]:1.937720808918E-1)[&rate=5.561784728459747E-4]:3.941786588761E-1,(118[&rate=5.561784728459747E-4]:6.429043151597E-1,69[&rate=5.561784728459747E-4]:6.538632192694E-1)[&rate=5.561784728459747E-4]:8.203272597808E-2)[&rate=5.561784728459747E-4]:8.795983156672E-1,((((62[&rate=5.561784728459747E-4]:3.753754310291E-1,65[&rate=5.561784728459747E-4]:1.835946091113E-1)[&rate=5.561784728459747E-4]:1.223782727188E-2,(64[&rate=5.561784728459747E-4]:3.304094018434E-1,60[&rate=5.561784728459747E-4]:1.797244703367E-1)[&rate=5.561784728459747E-4]:1.610796604651E-2)[&rate=5.561784728459747E-4]:1.451712879101E-1,(63[&rate=5.561784728459747E-4]:1.01997200876E-2,61[&rate=5.561784728459747E-4]:5.129561049864E-2)[&rate=5.561784728459747E-4]:4.814889357124E-1)[&rate=5.561784728459747E-4]:9.795507220979E-1,128[&rate=5.561784728459747E-4]:1.372609240912E0)[&rate=5.561784728459747E-4]:9.220008849604E-2)[&rate=5.561784728459747E-4]:2.720465798186E-1)[&rate=5.561784728459747E-4]:4.598194549289E-3,(36[&rate=5.561784728459747E-4]:8.185777944391E-2,((121[&rate=5.561784728459747E-4]:2.006818826795E0,127[&rate=5.561784728459747E-4]:2.447914717206E0)[&rate=5.561784728459747E-4]:1.401718576E-1,35[&rate=5.561784728459747E-4]:2.096328713439E-2)[&rate=5.561784728459747E-4]:1.431914984376E-2)[&rate=5.561784728459747E-4]:1.774045435097E-1)[&rate=5.561784728459747E-4]:3.265120416233E-1)[&rate=5.561784728459747E-4]:3.589556215449E-1,33[&rate=5.561784728459747E-4]:1.870258886161E-2)[&rate=5.561784728459747E-4]:3.593927610891E-2);
tree STATE_34290000 [&joint=-20951.567084158185,lnP=-20951.567084158185] = [&R] ((33[&rate=5.656475982781589E-4]:5.952348044547E-3,(34[&rate=5.656475982781589E-4]:9.823915585718E-4,(((((((((70[&rate=5.656475982781589E-4]:6.00191822403E-1,(74[&rate=5.656475982781589E-4]:5.944946999011E-1,76[&rate=5.656475982781589E-4]:5.944946999011E-1)[&rate=5.656475982781589E-4]:4.405328688533E-2)[&rate=5.656475982781589E-4]:3.189411684165E-2,75[&rate=5.656475982781589E-4]:6.704421036281E-1)[&rate=5.656475982781589E-4]:8.789538863762E-2,(((79[&rate=5.656475982781589E-4]:3.629459638047E-1,(72[&rate=5.656475982781589E-4]:3.77536989304E-2,78[&rate=5.656475982781589E-4]:5.967150714971E-2)[&rate=5.656475982781589E-4]:3.03274456655E-1)[&rate=5.656475982781589E-4]:1.835526487257E-1,(82[&rate=5.656475982781589E-4]:2.46354297659E-1,71[&rate=5.656475982781589E-4]:2.107378593029E-1)[&rate=5.656475982781589E-4]:3.083634929534E-1)[&rate=5.656475982781589E-4]:1.133438433589E-1,(((81[&rate=5.656475982781589E-4]:1.234321834557E-1,80[&rate=5.656475982781589E-4]:1.234321834557E-1)[&rate=5.656475982781589E-4]:5.125639382951E-1,77[&rate=5.656475982781589E-4]:6.798317381891E-1)[&rate=5.656475982781589E-4]:1.492878494274E-2,73[&rate=5.656475982781589E-4]:7.002399751866E-1)[&rate=5.656475982781589E-4]:6.983711134971E-4)[&rate=5.656475982781589E-4]:5.739914596563E-2)[&rate=5.656475982781589E-4]:6.052487916065E-1,((103[&rate=5.656475982781589E-4]:4.503031706235E-1,(29[&rate=5.656475982781589E-4]:4.394461152179E-1,(12[&rate=5.656475982781589E-4]:1.469767147288E-1,5[&rate=5.656475982781589E-4]:1.086205503453E-1)[&rate=5.656475982781589E-4]:1.856200854206E-1)[&rate=5.656475982781589E-4]:2.437337677344E-1)[&rate=5.656475982781589E-4]:1.764078667262E0,52[&rate=5.656475982781589E-4]:5.500881033249E-1)[&rate=5.656475982781589E-4]:7.523184324659E-2)[&rate=5.656475982781589E-4]:1.146729916313E-2,53[&rate=5.656475982781589E-4]:6.285905244232E-1)[&rate=5.656475982781589E-4]:1.503550665874E-1,((133[&rate=5.656475982781589E-4]:6.304978451536E-1,137[&rate=5.656475982781589E-4]:6.715937355647E-1)[&rate=5.656475982781589E-4]:1.343000715846E-1,134[&rate=5.656475982781589E-4]:7.346609304371E-1)[&rate=5.656475982781589E-4]:7.962271712407E-1)[&rate=5.656475982781589E-4]:3.791558214688E-1,125[&rate=5.656475982781589E-4]:9.477188988182E-1)[&rate=5.656475982781589E-4]:3.098406549848E-1,((((57[&rate=5.656475982781589E-4]:3.4877068896E-1,(55[&rate=5.656475982781589E-4]:2.363758299661E-1,56[&rate=5.656475982781589E-4]:2.363758299661E-1)[&rate=5.656475982781589E-4]:1.014658972452E-1)[&rate=5.656475982781589E-4]:2.043999844427E-2,((54[&rate=5.656475982781589E-4]:1.910852573188E-1,37[&rate=5.656475982781589E-4]:2.675879895592E-1)[&rate=5.656475982781589E-4]:5.993006765639E-2,58[&rate=5.656475982781589E-4]:3.083923741555E-1)[&rate=5.656475982781589E-4]:7.72117558718E-2)[&rate=5.656475982781589E-4]:2.96633728417E-2,59[&rate=5.656475982781589E-4]:3.961418198089E-1)[&rate=5.656475982781589E-4]:3.882040893891E-1,68[&rate=5.656475982781589E-4]:7.35165581329E-1)[&rate=5.656475982781589E-4]:3.557273058073E-1)[&rate=5.656475982781589E-4]:9.998585821304E-2,((((119[&rate=5.656475982781589E-4]:2.037077611501E0,126[&rate=5.656475982781589E-4]:1.251375088857E0)[&rate=5.656475982781589E-4]:1.52801296566E-1,((((138[&rate=5.656475982781589E-4]:2.108082028502E-1,136[&rate=5.656475982781589E-4]:7.930135353498E-2)[&rate=5.656475982781589E-4]:1.684726138991E-1,135[&rate=5.656475982781589E-4]:1.792808167493E-1)[&rate=5.656475982781589E-4]:6.54592427598E-1,120[&rate=5.656475982781589E-4]:1.085928038868E0)[&rate=5.656475982781589E-4]:9.578607951769E-1,66[&rate=5.656475982781589E-4]:1.068025326748E-1)[&rate=5.656475982781589E-4]:5.019966306367E-2)[&rate=5.656475982781589E-4]:1.634099485421E-1,(67[&rate=5.656475982781589E-4]:1.116252220181E-1,((123[&rate=5.656475982781589E-4]:1.419005256572E-1,124[&rate=5.656475982781589E-4]:1.391682852201E-1)[&rate=5.656475982781589E-4]:1.775657796274E-1,122[&rate=5.656475982781589E-4]:3.194663052846E-1)[&rate=5.656475982781589E-4]:2.934314670742E-1)[&rate=5.656475982781589E-4]:2.087869222626E-1)[&rate=5.656475982781589E-4]:2.902489803341E-1,(((((98[&rate=5.656475982781589E-4]:7.953682250136E-1,(96[&rate=5.656475982781589E-4]:4.521483485208E-1,99[&rate=5.656475982781589E-4]:4.876674742037E-1)[&rate=5.656475982781589E-4]:3.295586743071E-1)[&rate=5.656475982781589E-4]:1.283887711587E-1,((94[&rate=5.656475982781589E-4]:4.553049287939E-1,100[&rate=5.656475982781589E-4]:4.553049287939E-1)[&rate=5.656475982781589E-4]:4.578010183951E-2,95[&rate=5.656475982781589E-4]:5.857844841854E-1)[&rate=5.656475982781589E-4]:3.489014737356E-1)[&rate=5.656475982781589E-4]:1.38095073011E-1,((39[&rate=5.656475982781589E-4]:7.286886963534E-1,((16[&rate=5.656475982781589E-4]:2.742784178348E0,146[&rate=5.656475982781589E-4]:7.775098314655E-1)[&rate=5.656475982781589E-4]:4.158379792129E-2,(((((((((((4[&rate=5.656475982781589E-4]:7.486722853728E-2,30[&rate=5.656475982781589E-4]:2.474699682633E-1)[&rate=5.656475982781589E-4]:2.747434892642E-1,14[&rate=5.656475982781589E-4]:4.071449643767E-1)[&rate=5.656475982781589E-4]:1.849561049658E-1,9[&rate=5.656475982781589E-4]:5.838818912604E-1)[&rate=5.656475982781589E-4]:1.721493484835E-1,((117[&rate=5.656475982781589E-4]:5.443870780614E-1,(113[&rate=5.656475982781589E-4]:5.385346049733E-1,110[&rate=5.656475982781589E-4]:5.330551529186E-1)[&rate=5.656475982781589E-4]:3.112747060505E-3)[&rate=5.656475982781589E-4]:3.795303142766E-2,105[&rate=5.656475982781589E-4]:5.522031231877E-1)[&rate=5.656475982781589E-4]:1.846500343645E-1)[&rate=5.656475982781589E-4]:4.353149066675E-1,((((13[&rate=5.656475982781589E-4]:5.556672199946E-1,19[&rate=5.656475982781589E-4]:5.940233843783E-1)[&rate=5.656475982781589E-4]:8.018486817147E-2,(((112[&rate=5.656475982781589E-4]:2.822347346388E-1,114[&rate=5.656475982781589E-4]:2.000429538169E-1)[&rate=5.656475982781589E-4]:2.391292660791E-2,109[&rate=5.656475982781589E-4]:3.034079352193E-1)[&rate=5.656475982781589E-4]:3.734305701742E-2,(107[&rate=5.656475982781589E-4]:1.711660518777E-1,108[&rate=5.656475982781589E-4]:1.684263258503E-1)[&rate=5.656475982781589E-4]:1.504068581673E-1)[&rate=5.656475982781589E-4]:2.923613699019E-1)[&rate=5.656475982781589E-4]:1.874466251575E-2,115[&rate=5.656475982781589E-4]:5.724049698599E-1)[&rate=5.656475982781589E-4]:3.719847167657E-1,((148[&rate=5.656475982781589E-4]:4.885627409835E-1,143[&rate=5.656475982781589E-4]:4.858230149561E-1)[&rate=5.656475982781589E-4]:2.544848422413E-1,(((139[&rate=5.656475982781589E-4]:1.856387436486E-1,111[&rate=5.656475982781589E-4]:1.029627789526E-2)[&rate=5.656475982781589E-4]:5.396625935431E-1,(106[&rate=5.656475982781589E-4]:9.355145456755E-2,104[&rate=5.656475982781589E-4]:9.355145456755E-2)[&rate=5.656475982781589E-4]:4.399690607065E-1)[&rate=5.656475982781589E-4]:4.420489197508E-2,116[&rate=5.656475982781589E-4]:5.174514346463E-1)[&rate=5.656475982781589E-4]:1.872399841948E-1)[&rate=5.656475982781589E-4]:2.396982677845E-1)[&rate=5.656475982781589E-4]:1.72983857046E-1)[&rate=5.656475982781589E-4]:7.538413583386E-2,(((((17[&rate=5.656475982781589E-4]:7.191072481027E-1,24[&rate=5.656475982781589E-4]:7.684223165958E-1)[&rate=5.656475982781589E-4]:1.572572620803E-1,((21[&rate=5.656475982781589E-4]:6.129599925497E-1,28[&rate=5.656475982781589E-4]:6.376175267962E-1)[&rate=5.656475982781589E-4]:1.636172953654E-1,1[&rate=5.656475982781589E-4]:1.493345229863E-2)[&rate=5.656475982781589E-4]:1.299242085692E-1)[&rate=5.656475982781589E-4]:2.033774786867E-1,((140[&rate=5.656475982781589E-4]:5.169479882403E-1,11[&rate=5.656475982781589E-4]:5.361260704321E-1)[&rate=5.656475982781589E-4]:7.5102310594E-2,(23[&rate=5.656475982781589E-4]:4.285826903716E-1,(20[&rate=5.656475982781589E-4]:3.474675546369E-1,25[&rate=5.656475982781589E-4]:3.666456368286E-1)[&rate=5.656475982781589E-4]:7.289595765264E-2)[&rate=5.656475982781589E-4]:2.675771975037E-1)[&rate=5.656475982781589E-4]:4.219382653778E-1)[&rate=5.656475982781589E-4]:3.684343397433E-2,102[&rate=5.656475982781589E-4]:4.256655720701E-3)[&rate=5.656475982781589E-4]:1.911592424005E-1,(142[&rate=5.656475982781589E-4]:7.672237835718E-1,((145[&rate=5.656475982781589E-4]:2.92293136326E-1,141[&rate=5.656475982781589E-4]:2.895534102985E-1)[&rate=5.656475982781589E-4]:1.118955193829E-1,144[&rate=5.656475982781589E-4]:3.987092036539E-1)[&rate=5.656475982781589E-4]:3.630351278629E-1)[&rate=5.656475982781589E-4]:6.747674570152E-1)[&rate=5.656475982781589E-4]:5.560959466629E-3)[&rate=5.656475982781589E-4]:1.049882460982E-1,((((89[&rate=5.656475982781589E-4]:8.353613012894E-2,88[&rate=5.656475982781589E-4]:6.983749999193E-2)[&rate=5.656475982781589E-4]:1.076058090541E-1,87[&rate=5.656475982781589E-4]:1.77443309046E-1)[&rate=5.656475982781589E-4]:4.414387129446E-2,(((84[&rate=5.656475982781589E-4]:9.419269675421E-2,(86[&rate=5.656475982781589E-4]:1.487774095328E-2,85[&rate=5.656475982781589E-4]:1.487774095328E-2)[&rate=5.656475982781589E-4]:7.931495580093E-2)[&rate=5.656475982781589E-4]:1.939723340768E-3,(93[&rate=5.656475982781589E-4]:7.66402057334E-2,83[&rate=5.656475982781589E-4]:6.294157559639E-2)[&rate=5.656475982781589E-4]:3.319084449859E-2)[&rate=5.656475982781589E-4]:1.053990081511E-1,(92[&rate=5.656475982781589E-4]:5.039905108582E-2,(91[&rate=5.656475982781589E-4]:1.8172953586E-2,90[&rate=5.656475982781589E-4]:1.8172953586E-2)[&rate=5.656475982781589E-4]:3.222609749982E-2)[&rate=5.656475982781589E-4]:1.648310072973E-1)[&rate=5.656475982781589E-4]:2.005575209436E-2)[&rate=5.656475982781589E-4]:1.114365815656E0,((18[&rate=5.656475982781589E-4]:3.775726504054E-1,3[&rate=5.656475982781589E-4]:2.625041572548E-1)[&rate=5.656475982781589E-4]:4.817729163647E-1,((15[&rate=5.656475982781589E-4]:1.939702049446E-1,10[&rate=5.656475982781589E-4]:1.556140405611E-1)[&rate=5.656475982781589E-4]:5.671693455251E-1,6[&rate=5.656475982781589E-4]:7.063450299218E-1)[&rate=5.656475982781589E-4]:8.998683821817E-2)[&rate=5.656475982781589E-4]:5.194989498001E-2)[&rate=5.656475982781589E-4]:5.069984090592E-1)[&rate=5.656475982781589E-4]:4.939298668715E-1,101[&rate=5.656475982781589E-4]:7.944155185027E-1)[&rate=5.656475982781589E-4]:8.279565407418E-1,147[&rate=5.656475982781589E-4]:7.06584949431E-1)[&rate=5.656475982781589E-4]:1.853436213661E-2,97[&rate=5.656475982781589E-4]:5.967040110211E-1)[&rate=5.656475982781589E-4]:8.676389389183E-3,(2[&rate=5.656475982781589E-4]:8.625611020409E-1,(((26[&rate=5.656475982781589E-4]:6.311036221664E-1,(7[&rate=5.656475982781589E-4]:2.041051795499E-1,8[&rate=5.656475982781589E-4]:2.041051795499E-1)[&rate=5.656475982781589E-4]:3.201491275479E-1)[&rate=5.656475982781589E-4]:2.078653645204E-1,31[&rate=5.656475982781589E-4]:8.828046031252E-1)[&rate=5.656475982781589E-4]:2.493105155438E-3,(22[&rate=5.656475982781589E-4]:4.050553375523E-1,27[&rate=5.656475982781589E-4]:4.214936937166E-1)[&rate=5.656475982781589E-4]:4.254478501803E-1)[&rate=5.656475982781589E-4]:2.046606540343E-1)[&rate=5.656475982781589E-4]:1.770583352565E0)[&rate=5.656475982781589E-4]:2.24563983754E-2)[&rate=5.656475982781589E-4]:2.981364620157E-2)[&rate=5.656475982781589E-4]:1.678359199927E-1,40[&rate=5.656475982781589E-4]:8.965246163461E-1)[&rate=5.656475982781589E-4]:3.691215229084E-2)[&rate=5.656475982781589E-4]:1.234198116262E-1,38[&rate=5.656475982781589E-4]:9.885505693342E-1)[&rate=5.656475982781589E-4]:9.273052519717E-2,((35[&rate=5.656475982781589E-4]:2.90415676104E-2,((121[&rate=5.656475982781589E-4]:2.118219474681E0,127[&rate=5.656475982781589E-4]:2.559315365092E0)[&rate=5.656475982781589E-4]:2.578843124154E-2,36[&rate=5.656475982781589E-4]:6.455585112793E-2)[&rate=5.656475982781589E-4]:1.106105894823E-2)[&rate=5.656475982781589E-4]:1.33205864107E-1,(((128[&rate=5.656475982781589E-4]:1.141473844697E0,(((131[&rate=5.656475982781589E-4]:7.201040471571E-2,130[&rate=5.656475982781589E-4]:6.927067868835E-2)[&rate=5.656475982781589E-4]:1.009261872651E-1,(129[&rate=5.656475982781589E-4]:1.238618923661E-1,132[&rate=5.656475982781589E-4]:1.266016183934E-1)[&rate=5.656475982781589E-4]:4.633497358743E-2)[&rate=5.656475982781589E-4]:3.803633588808E-1,(118[&rate=5.656475982781589E-4]:6.201879442055E-1,69[&rate=5.656475982781589E-4]:6.311468483151E-1)[&rate=5.656475982781589E-4]:6.735858199869E-2)[&rate=5.656475982781589E-4]:5.936533458898E-1)[&rate=5.656475982781589E-4]:2.354924236293E-1,((((60[&rate=5.656475982781589E-4]:1.921993379317E-2,64[&rate=5.656475982781589E-4]:1.699048652999E-1)[&rate=5.656475982781589E-4]:1.278248496016E-1,65[&rate=5.656475982781589E-4]:1.470447833948E-1)[&rate=5.656475982781589E-4]:3.826385273799E-2,62[&rate=5.656475982781589E-4]:3.770894580505E-1)[&rate=5.656475982781589E-4]:2.266065111045E-1,(63[&rate=5.656475982781589E-4]:1.15753107453E-2,61[&rate=5.656475982781589E-4]:5.267120115634E-2)[&rate=5.656475982781589E-4]:5.510247679987E-1)[&rate=5.656475982781589E-4]:9.129963265682E-1)[&rate=5.656475982781589E-4]:2.880928862011E-1,(((((48[&rate=5.656475982781589E-4]:3.988576328654E-1,(42[&rate=5.656475982781589E-4]:3.45334063305E-1,41[&rate=5.656475982781589E-4]:3.398695824308E-1)[&rate=5.656475982781589E-4]:1.527220344013E-2)[&rate=5.656475982781589E-4]:1.40526819078E-1,46[&rate=5.656475982781589E-4]:5.503134136919E-1)[&rate=5.656475982781589E-4]:7.520490288843E-2,43[&rate=5.656475982781589E-4]:6.255183165803E-1)[&rate=5.656475982781589E-4]:7.367523163346E-2,((47[&rate=5.656475982781589E-4]:4.657448089006E-2,44[&rate=5.656475982781589E-4]:4.111000001581E-2)[&rate=5.656475982781589E-4]:5.794385292626E-1,((49[&rate=5.656475982781589E-4]:4.265412817763E-1,50[&rate=5.656475982781589E-4]:4.265412817763E-1)[&rate=5.656475982781589E-4]:1.283291253489E-1,51[&rate=5.656475982781589E-4]:5.603348879995E-1)[&rate=5.656475982781589E-4]:3.835571778166E-2)[&rate=5.656475982781589E-4]:7.318053806114E-2)[&rate=5.656475982781589E-4]:8.462616428366E-2,45[&rate=5.656475982781589E-4]:7.75622991186E-1)[&rate=5.656475982781589E-4]:1.160399510497E-1)[&rate=5.656475982781589E-4]:2.595540047804E-2)[&rate=5.656475982781589E-4]:3.166682162984E-1)[&rate=5.656475982781589E-4]:1.317454765989E-1)[&rate=5.656475982781589E-4]:3.249698296234E-2)[&rate=5.656475982781589E-4]:2.208379826116E-1)[&rate=5.656475982781589E-4]:2.140831265035E-2)[&rate=5.656475982781589E-4]:1.885654134076E-3,32[&rate=5.656475982781589E-4]:2.358550123908E-3);
tree STATE_34380000 [&joint=-20972.38056329033,lnP=-20972.38056329033] = [&R] (33[&rate=5.999741590360743E-4]:7.899194265132E-2,((32[&rate=5.999741590360743E-4]:1.549708126156E-2,34[&rate=5.999741590360743E-4]:3.741488948064E-2)[&rate=5.999741590360743E-4]:3.796115064102E-2,((((66[&rate=5.999741590360743E-4]:2.764489446796E-1,(126[&rate=5.999741590360743E-4]:9.103202810897E-1,((135[&rate=5.999741590360743E-4]:1.938369376972E-1,(138[&rate=5.999741590360743E-4]:1.467693230431E-1,136[&rate=5.999741590360743E-4]:1.526247372787E-2)[&rate=5.999741590360743E-4]:2.470676146542E-1)[&rate=5.999741590360743E-4]:3.655237563607E-1,(120[&rate=5.999741590360743E-4]:5.469945740712E-1,119[&rate=5.999741590360743E-4]:6.428849850301E-1)[&rate=5.999741590360743E-4]:2.644209145072E-1)[&rate=5.999741590360743E-4]:7.887169041962E-1)[&rate=5.999741590360743E-4]:6.133028532749E-1)[&rate=5.999741590360743E-4]:2.310867930347E-1,(67[&rate=5.999741590360743E-4]:3.110056881739E-1,((123[&rate=5.999741590360743E-4]:9.945517844889E-2,124[&rate=5.999741590360743E-4]:9.672293801177E-2)[&rate=5.999741590360743E-4]:3.19921094641E-1,122[&rate=5.999741590360743E-4]:4.193762730899E-1)[&rate=5.999741590360743E-4]:3.929019654247E-1)[&rate=5.999741590360743E-4]:1.965300495404E-1)[&rate=5.999741590360743E-4]:1.979148915677E-1,((125[&rate=5.999741590360743E-4]:1.018242503807E0,(((52[&rate=5.999741590360743E-4]:6.978686882501E-1,(103[&rate=5.999741590360743E-4]:7.215467719336E-1,(29[&rate=5.999741590360743E-4]:6.472074622048E-1,(12[&rate=5.999741590360743E-4]:4.264801983318E-1,5[&rate=5.999741590360743E-4]:3.881240339483E-1)[&rate=5.999741590360743E-4]:1.138779488045E-1)[&rate=5.999741590360743E-4]:3.072160220576E-1)[&rate=5.999741590360743E-4]:1.640615650877E0)[&rate=5.999741590360743E-4]:1.118887008419E-1,(((75[&rate=5.999741590360743E-4]:4.588484996157E-1,(76[&rate=5.999741590360743E-4]:4.095861063755E-1,(74[&rate=5.999741590360743E-4]:3.664936770541E-1,70[&rate=5.999741590360743E-4]:3.281375126706E-1)[&rate=5.999741590360743E-4]:4.309242932145E-2)[&rate=5.999741590360743E-4]:4.926239324012E-2)[&rate=5.999741590360743E-4]:1.042620778085E-1,(77[&rate=5.999741590360743E-4]:4.189430420619E-1,(((71[&rate=5.999741590360743E-4]:2.021783505775E-1,73[&rate=5.999741590360743E-4]:2.706715012624E-1)[&rate=5.999741590360743E-4]:9.677968947919E-2,(81[&rate=5.999741590360743E-4]:7.48393716613E-2,80[&rate=5.999741590360743E-4]:7.48393716613E-2)[&rate=5.999741590360743E-4]:2.432967505871E-1)[&rate=5.999741590360743E-4]:3.633029726132E-2,(82[&rate=5.999741590360743E-4]:3.236673635617E-1,((72[&rate=5.999741590360743E-4]:4.666368159334E-2,78[&rate=5.999741590360743E-4]:6.858148981265E-2)[&rate=5.999741590360743E-4]:5.894236326766E-2,79[&rate=5.999741590360743E-4]:1.275238530803E-1)[&rate=5.999741590360743E-4]:1.879243323993E-1)[&rate=5.999741590360743E-4]:4.723741211243E-2)[&rate=5.999741590360743E-4]:2.064100611369E-2)[&rate=5.999741590360743E-4]:1.386880833075E-1)[&rate=5.999741590360743E-4]:9.181504427945E-1,(133[&rate=5.999741590360743E-4]:5.516868545983E-1,(137[&rate=5.999741590360743E-4]:3.799915789378E-1,134[&rate=5.999741590360743E-4]:3.087587022256E-1)[&rate=5.999741590360743E-4]:2.127911660715E-1)[&rate=5.999741590360743E-4]:9.651906039764E-1)[&rate=5.999741590360743E-4]:6.676270617415E-2)[&rate=5.999741590360743E-4]:2.5175923919E-2,53[&rate=5.999741590360743E-4]:8.267365916997E-1)[&rate=5.999741590360743E-4]:4.01888425769E-1)[&rate=5.999741590360743E-4]:1.8738067953E-1,(((((58[&rate=5.999741590360743E-4]:2.032249694527E-1,(37[&rate=5.999741590360743E-4]:1.913423214659E-1,54[&rate=5.999741590360743E-4]:1.148395892255E-1)[&rate=5.999741590360743E-4]:3.100833104688E-2)[&rate=5.999741590360743E-4]:3.369714922229E-2,(56[&rate=5.999741590360743E-4]:1.951414376812E-1,55[&rate=5.999741590360743E-4]:1.951414376812E-1)[&rate=5.999741590360743E-4]:1.445827662202E-2)[&rate=5.999741590360743E-4]:8.090475510262E-3,59[&rate=5.999741590360743E-4]:2.258869111251E-1)[&rate=5.999741590360743E-4]:3.15195757252E-2,57[&rate=5.999741590360743E-4]:2.601387272874E-1)[&rate=5.999741590360743E-4]:6.35543448877E-1,68[&rate=5.999741590360743E-4]:8.437696078583E-1)[&rate=5.999741590360743E-4]:1.951869088124E-1)[&rate=5.999741590360743E-4]:2.142147503836E-1)[&rate=5.999741590360743E-4]:5.200557085855E-2,((((98[&rate=5.999741590360743E-4]:7.588231447493E-1,((97[&rate=5.999741590360743E-4]:3.970911489612E-1,((100[&rate=5.999741590360743E-4]:2.423974742426E-1,94[&rate=5.999741590360743E-4]:2.423974742426E-1)[&rate=5.999741590360743E-4]:1.0982672862E-1,95[&rate=5.999741590360743E-4]:4.369236564146E-1)[&rate=5.999741590360743E-4]:1.705500062078E-1)[&rate=5.999741590360743E-4]:9.531641614517E-2,(99[&rate=5.999741590360743E-4]:4.844958009335E-1,96[&rate=5.999741590360743E-4]:4.489766752506E-1)[&rate=5.999741590360743E-4]:2.292232395826E-1)[&rate=5.999741590360743E-4]:6.696202773045E-2)[&rate=5.999741590360743E-4]:2.835035102058E-2,((146[&rate=5.999741590360743E-4]:7.200429238101E-1,(147[&rate=5.999741590360743E-4]:6.361929172195E-1,(39[&rate=5.999741590360743E-4]:4.471530425159E-1,16[&rate=5.999741590360743E-4]:2.532645968633E0)[&rate=5.999741590360743E-4]:1.316628255233E-1)[&rate=5.999741590360743E-4]:2.100847653604E-2)[&rate=5.999741590360743E-4]:1.103644476346E-2,(((2[&rate=5.999741590360743E-4]:5.300716821902E-1,((26[&rate=5.999741590360743E-4]:3.499846965656E-1,(7[&rate=5.999741590360743E-4]:1.592919763566E-2,8[&rate=5.999741590360743E-4]:1.592919763566E-2)[&rate=5.999741590360743E-4]:2.272061838614E-1)[&rate=5.999741590360743E-4]:2.086245816267E-1,((22[&rate=5.999741590360743E-4]:2.339070477881E-1,27[&rate=5.999741590360743E-4]:2.503454039525E-1)[&rate=5.999741590360743E-4]:3.113575827778E-1,31[&rate=5.999741590360743E-4]:6.000591511139E-1)[&rate=5.999741590360743E-4]:2.385743516748E-3)[&rate=5.999741590360743E-4]:1.550240478336E-1)[&rate=5.999741590360743E-4]:1.802409006123E0,(((((6[&rate=5.999741590360743E-4]:4.742947155201E-1,(18[&rate=5.999741590360743E-4]:4.964098106393E-1,3[&rate=5.999741590360743E-4]:3.813413174887E-1)[&rate=5.999741590360743E-4]:4.089860351088E-2)[&rate=5.999741590360743E-4]:2.418382236102E-2,(15[&rate=5.999741590360743E-4]:3.08066863983E-1,10[&rate=5.999741590360743E-4]:2.697106995996E-1)[&rate=5.999741590360743E-4]:2.452061944459E-1)[&rate=5.999741590360743E-4]:1.307885429036E-2,(((92[&rate=5.999741590360743E-4]:6.727292533954E-2,(91[&rate=5.999741590360743E-4]:2.404600670662E-2,90[&rate=5.999741590360743E-4]:2.404600670662E-2)[&rate=5.999741590360743E-4]:4.322691863291E-2)[&rate=5.999741590360743E-4]:2.082158825297E-1,(((93[&rate=5.999741590360743E-4]:3.745541256425E-2,85[&rate=5.999741590360743E-4]:2.375678242724E-2)[&rate=5.999741590360743E-4]:1.132143020319E-2,84[&rate=5.999741590360743E-4]:3.507821263043E-2)[&rate=5.999741590360743E-4]:1.631785366944E-1,87[&rate=5.999741590360743E-4]:1.982567493248E-1)[&rate=5.999741590360743E-4]:6.353342840742E-2)[&rate=5.999741590360743E-4]:6.140467887634E-2,((86[&rate=5.999741590360743E-4]:2.895806416333E-2,83[&rate=5.999741590360743E-4]:2.895806416333E-2)[&rate=5.999741590360743E-4]:1.998326382449E-1,(89[&rate=5.999741590360743E-4]:4.68029306179E-2,88[&rate=5.999741590360743E-4]:3.310430048089E-2)[&rate=5.999741590360743E-4]:1.956864019274E-1)[&rate=5.999741590360743E-4]:9.440415420033E-2)[&rate=5.999741590360743E-4]:6.760337684396E-1)[&rate=5.999741590360743E-4]:8.551072526806E-1,(((((110[&rate=5.999741590360743E-4]:7.760673546846E-1,105[&rate=5.999741590360743E-4]:7.541495464655E-1)[&rate=5.999741590360743E-4]:9.323690353953E-2,(113[&rate=5.999741590360743E-4]:8.313657563438E-1,((9[&rate=5.999741590360743E-4]:5.287356781547E-1,117[&rate=5.999741590360743E-4]:5.396945822644E-1)[&rate=5.999741590360743E-4]:1.373717420444E-1,(14[&rate=5.999741590360743E-4]:4.268742734284E-1,(4[&rate=5.999741590360743E-4]:4.753113524472E-2,30[&rate=5.999741590360743E-4]:2.201338749707E-1)[&rate=5.999741590360743E-4]:3.218088916085E-1)[&rate=5.999741590360743E-4]:2.474523248528E-1)[&rate=5.999741590360743E-4]:1.570391580625E-1)[&rate=5.999741590360743E-4]:4.341795393507E-2)[&rate=5.999741590360743E-4]:3.333575854948E-1,((((13[&rate=5.999741590360743E-4]:4.915529270256E-1,19[&rate=5.999741590360743E-4]:5.299090914092E-1)[&rate=5.999741590360743E-4]:5.33449107831E-3,115[&rate=5.999741590360743E-4]:4.14695637282E-1)[&rate=5.999741590360743E-4]:2.802099325405E-1,((107[&rate=5.999741590360743E-4]:4.334952816005E-1,108[&rate=5.999741590360743E-4]:4.307555555732E-1)[&rate=5.999741590360743E-4]:6.259117963135E-2,((114[&rate=5.999741590360743E-4]:3.905808870092E-1,112[&rate=5.999741590360743E-4]:4.72772667831E-1)[&rate=5.999741590360743E-4]:1.890496524184E-2,109[&rate=5.999741590360743E-4]:4.889379070455E-1)[&rate=5.999741590360743E-4]:2.632663637813E-2)[&rate=5.999741590360743E-4]:2.590930811934E-1)[&rate=5.999741590360743E-4]:1.573548255827E-1,(((148[&rate=5.999741590360743E-4]:1.591359216165E-1,143[&rate=5.999741590360743E-4]:1.563961955892E-1)[&rate=5.999741590360743E-4]:3.988468562917E-1,116[&rate=5.999741590360743E-4]:5.196266135246E-1)[&rate=5.999741590360743E-4]:7.087171436192E-2,(104[&rate=5.999741590360743E-4]:5.423792680849E-1,(139[&rate=5.999741590360743E-4]:6.889788217486E-1,(106[&rate=5.999741590360743E-4]:1.278609852325E-1,111[&rate=5.999741590360743E-4]:1.442993413968E-1)[&rate=5.999741590360743E-4]:3.693370145983E-1)[&rate=5.999741590360743E-4]:4.518126825413E-2)[&rate=5.999741590360743E-4]:1.083930324043E-1)[&rate=5.999741590360743E-4]:2.617620675187E-1)[&rate=5.999741590360743E-4]:2.736891195466E-1)[&rate=5.999741590360743E-4]:1.134283740704E-1,((142[&rate=5.999741590360743E-4]:7.406430650279E-1,((145[&rate=5.999741590360743E-4]:1.143460248476E-1,141[&rate=5.999741590360743E-4]:1.1160629882E-1)[&rate=5.999741590360743E-4]:3.546269518669E-1,144[&rate=5.999741590360743E-4]:4.634935246596E-1)[&rate=5.999741590360743E-4]:2.716700883134E-1)[&rate=5.999741590360743E-4]:6.124559359804E-1,(17[&rate=5.999741590360743E-4]:9.558374788791E-1,(1[&rate=5.999741590360743E-4]:8.888006609725E-2,(21[&rate=5.999741590360743E-4]:6.816804105741E-1,28[&rate=5.999741590360743E-4]:7.063379448205E-1)[&rate=5.999741590360743E-4]:1.688434911397E-1)[&rate=5.999741590360743E-4]:1.354505634667E-1)[&rate=5.999741590360743E-4]:2.630149467867E-1)[&rate=5.999741590360743E-4]:1.41073408562E-1)[&rate=5.999741590360743E-4]:9.67696273537E-3,(102[&rate=5.999741590360743E-4]:1.717019888433E-1,(24[&rate=5.999741590360743E-4]:1.218850275442E0,((23[&rate=5.999741590360743E-4]:5.374341427547E-1,(20[&rate=5.999741590360743E-4]:2.203711591833E-1,25[&rate=5.999741590360743E-4]:2.395492413751E-1)[&rate=5.999741590360743E-4]:3.088438054893E-1)[&rate=5.999741590360743E-4]:1.734252554495E-1,(140[&rate=5.999741590360743E-4]:4.694027314456E-1,11[&rate=5.999741590360743E-4]:4.885808136373E-1)[&rate=5.999741590360743E-4]:1.373470777176E-1)[&rate=5.999741590360743E-4]:4.970319731284E-1)[&rate=5.999741590360743E-4]:1.144955490174E-1)[&rate=5.999741590360743E-4]:8.557204099666E-2)[&rate=5.999741590360743E-4]:6.007554651903E-2)[&rate=5.999741590360743E-4]:3.032134651473E-1,101[&rate=5.999741590360743E-4]:6.150835894513E-1)[&rate=5.999741590360743E-4]:7.338354550259E-1)[&rate=5.999741590360743E-4]:2.054139919744E-1,40[&rate=5.999741590360743E-4]:5.811688774579E-1)[&rate=5.999741590360743E-4]:2.969191188082E-2)[&rate=5.999741590360743E-4]:4.789740588492E-2)[&rate=5.999741590360743E-4]:2.651663160351E-1,38[&rate=5.999741590360743E-4]:8.556185003296E-1)[&rate=5.999741590360743E-4]:4.430215763014E-1,(((((50[&rate=5.999741590360743E-4]:2.741135887176E-1,49[&rate=5.999741590360743E-4]:2.741135887176E-1)[&rate=5.999741590360743E-4]:3.391424234264E-1,(51[&rate=5.999741590360743E-4]:3.941435529195E-1,(44[&rate=5.999741590360743E-4]:3.265811305961E-1,47[&rate=5.999741590360743E-4]:3.320456114703E-1)[&rate=5.999741590360743E-4]:8.942034582068E-2)[&rate=5.999741590360743E-4]:2.245769400987E-1)[&rate=5.999741590360743E-4]:1.258875974608E-2,((43[&rate=5.999741590360743E-4]:3.737806945385E-1,46[&rate=5.999741590360743E-4]:3.737806945385E-1)[&rate=5.999741590360743E-4]:2.540024088547E-1,((42[&rate=5.999741590360743E-4]:3.155165599561E-1,41[&rate=5.999741590360743E-4]:3.100520790818E-1)[&rate=5.999741590360743E-4]:6.972036339822E-2,48[&rate=5.999741590360743E-4]:4.234882894745E-1)[&rate=5.999741590360743E-4]:1.933658521702E-1)[&rate=5.999741590360743E-4]:3.084855374256E-2)[&rate=5.999741590360743E-4]:1.053851889132E-1,45[&rate=5.999741590360743E-4]:7.558201247376E-1)[&rate=5.999741590360743E-4]:4.619199915924E-1,(((121[&rate=5.999741590360743E-4]:1.959384559185E0,127[&rate=5.999741590360743E-4]:2.400480449596E0)[&rate=5.999741590360743E-4]:9.174404658973E-2,((((64[&rate=5.999741590360743E-4]:3.593532738793E-1,(62[&rate=5.999741590360743E-4]:3.855953256616E-1,(60[&rate=5.999741590360743E-4]:1.286824411085E-1,65[&rate=5.999741590360743E-4]:1.286824411085E-1)[&rate=5.999741590360743E-4]:6.513206263537E-2)[&rate=5.999741590360743E-4]:1.485383862868E-2)[&rate=5.999741590360743E-4]:2.115918247759E-1,(63[&rate=5.999741590360743E-4]:7.031042583718E-2,61[&rate=5.999741590360743E-4]:1.114063162482E-1)[&rate=5.999741590360743E-4]:5.006346728179E-1)[&rate=5.999741590360743E-4]:2.930116529486E-1,128[&rate=5.999741590360743E-4]:7.653266146175E-1)[&rate=5.999741590360743E-4]:3.641469254659E-1,(69[&rate=5.999741590360743E-4]:6.793160160335E-1,(((130[&rate=5.999741590360743E-4]:1.604489492327E-1,131[&rate=5.999741590360743E-4]:1.631886752601E-1)[&rate=5.999741590360743E-4]:5.029703627662E-2,(132[&rate=5.999741590360743E-4]:1.989204089287E-2,129[&rate=5.999741590360743E-4]:1.715231486551E-2)[&rate=5.999741590360743E-4]:1.935936706438E-1)[&rate=5.999741590360743E-4]:2.738810336283E-1,118[&rate=5.999741590360743E-4]:6.216133205075E-1)[&rate=5.999741590360743E-4]:4.674379141635E-2)[&rate=5.999741590360743E-4]:6.008424555568E-1)[&rate=5.999741590360743E-4]:3.243947917188E-1)[&rate=5.999741590360743E-4]:5.242081827786E-1,(35[&rate=5.999741590360743E-4]:5.234578797315E-2,36[&rate=5.999741590360743E-4]:9.892113043891E-2)[&rate=5.999741590360743E-4]:3.969636033198E-1)[&rate=5.999741590360743E-4]:1.30598140407E-2)[&rate=5.999741590360743E-4]:2.339054247819E-1)[&rate=5.999741590360743E-4]:6.118157002502E-2)[&rate=5.999741590360743E-4]:1.809335386112E-1)[&rate=5.999741590360743E-4]:2.005425869403E-2);
tree STATE_34470000 [&joint=-20961.668914014106,lnP=-20961.668914014106] = [&R] ((32[&rate=6.329285017348284E-4]:1.008047104712E-2,((((125[&rate=6.329285017348284E-4]:9.69168503077E-1,((133[&rate=6.329285017348284E-4]:8.146953633036E-1,(137[&rate=6.329285017348284E-4]:7.992936516044E-1,134[&rate=6.329285017348284E-4]:7.280607748922E-1)[&rate=6.329285017348284E-4]:5.649760211025E-2)[&rate=6.329285017348284E-4]:6.748727200412E-1,((103[&rate=6.329285017348284E-4]:6.667443012105E-1,(29[&rate=6.329285017348284E-4]:5.670909156887E-1,(12[&rate=6.329285017348284E-4]:2.731173425748E-1,5[&rate=6.329285017348284E-4]:2.347611781913E-1)[&rate=6.329285017348284E-4]:1.871242580454E-1)[&rate=6.329285017348284E-4]:3.325300978506E-1)[&rate=6.329285017348284E-4]:1.628298178875E0,((53[&rate=6.329285017348284E-4]:4.924161308622E-1,52[&rate=6.329285017348284E-4]:5.006128521736E-1)[&rate=6.329285017348284E-4]:6.318218164705E-2,((75[&rate=6.329285017348284E-4]:5.427443566883E-1,((74[&rate=6.329285017348284E-4]:3.601055492842E-1,76[&rate=6.329285017348284E-4]:3.601055492842E-1)[&rate=6.329285017348284E-4]:7.33954289108E-2,70[&rate=6.329285017348284E-4]:3.951448138115E-1)[&rate=6.329285017348284E-4]:1.092433784933E-1)[&rate=6.329285017348284E-4]:1.61447103419E-1,(((78[&rate=6.329285017348284E-4]:1.799074207821E-1,72[&rate=6.329285017348284E-4]:1.579896125627E-1)[&rate=6.329285017348284E-4]:9.189317835103E-2,(79[&rate=6.329285017348284E-4]:2.703866064367E-1,82[&rate=6.329285017348284E-4]:2.786057845187E-1)[&rate=6.329285017348284E-4]:1.413992696427E-3)[&rate=6.329285017348284E-4]:3.029931338599E-1,(((80[&rate=6.329285017348284E-4]:6.870489476775E-2,81[&rate=6.329285017348284E-4]:6.870489476775E-2)[&rate=6.329285017348284E-4]:4.550160166214E-1,(71[&rate=6.329285017348284E-4]:1.358017460472E-1,73[&rate=6.329285017348284E-4]:2.042948967321E-1)[&rate=6.329285017348284E-4]:3.687410831502E-1)[&rate=6.329285017348284E-4]:3.097510410938E-2,77[&rate=6.329285017348284E-4]:5.985316319369E-1)[&rate=6.329285017348284E-4]:1.187853941211E-2)[&rate=6.329285017348284E-4]:8.830183670347E-2)[&rate=6.329285017348284E-4]:5.978699110141E-1)[&rate=6.329285017348284E-4]:6.695371170411E-2)[&rate=6.329285017348284E-4]:8.493656216319E-2)[&rate=6.329285017348284E-4]:4.720624303616E-1)[&rate=6.329285017348284E-4]:2.755933300321E-1,((57[&rate=6.329285017348284E-4]:3.126444598755E-1,((37[&rate=6.329285017348284E-4]:2.107409443793E-1,(54[&rate=6.329285017348284E-4]:1.584426426947E-2,58[&rate=6.329285017348284E-4]:7.32213134498E-2)[&rate=6.329285017348284E-4]:1.183939478694E-1)[&rate=6.329285017348284E-4]:1.114844503484E-1,(59[&rate=6.329285017348284E-4]:2.821742558562E-1,(55[&rate=6.329285017348284E-4]:2.576014466259E-1,56[&rate=6.329285017348284E-4]:2.576014466259E-1)[&rate=6.329285017348284E-4]:1.637608791869E-2)[&rate=6.329285017348284E-4]:1.799772751192E-3)[&rate=6.329285017348284E-4]:2.593819083092E-2)[&rate=6.329285017348284E-4]:1.87299489498E-1,68[&rate=6.329285017348284E-4]:4.480313810674E-1)[&rate=6.329285017348284E-4]:6.300637853749E-1)[&rate=6.329285017348284E-4]:2.92135142674E-1,(((66[&rate=6.329285017348284E-4]:1.942242101085E-1,(67[&rate=6.329285017348284E-4]:1.3988172592E-1,(123[&rate=6.329285017348284E-4]:2.246409297972E-1,(122[&rate=6.329285017348284E-4]:2.075359167137E-1,124[&rate=6.329285017348284E-4]:2.048036762766E-1)[&rate=6.329285017348284E-4]:1.710501308345E-2)[&rate=6.329285017348284E-4]:4.165133464636E-1)[&rate=6.329285017348284E-4]:5.434248418852E-2)[&rate=6.329285017348284E-4]:4.597619819845E-2,(((120[&rate=6.329285017348284E-4]:7.949097688509E-1,119[&rate=6.329285017348284E-4]:8.908001798098E-1)[&rate=6.329285017348284E-4]:8.268773732098E-1,(135[&rate=6.329285017348284E-4]:5.221539680212E-1,(138[&rate=6.329285017348284E-4]:3.669472128852E-1,136[&rate=6.329285017348284E-4]:2.3544036357E-1)[&rate=6.329285017348284E-4]:3.55206755136E-1)[&rate=6.329285017348284E-4]:8.47578379519E-1)[&rate=6.329285017348284E-4]:5.15639656381E-2,126[&rate=6.329285017348284E-4]:9.83538996014E-1)[&rate=6.329285017348284E-4]:5.03835601978E-1)[&rate=6.329285017348284E-4]:5.081798848905E-1,((((40[&rate=6.329285017348284E-4]:5.601372940972E-1,(((100[&rate=6.329285017348284E-4]:2.267462306396E-1,94[&rate=6.329285017348284E-4]:2.267462306396E-1)[&rate=6.329285017348284E-4]:1.796270014804E-1,95[&rate=6.329285017348284E-4]:4.91072685672E-1)[&rate=6.329285017348284E-4]:1.421629026933E-1,((98[&rate=6.329285017348284E-4]:6.065790200666E-1,97[&rate=6.329285017348284E-4]:4.071254681541E-1)[&rate=6.329285017348284E-4]:1.186133656321E-2,(99[&rate=6.329285017348284E-4]:5.217747074949E-1,96[&rate=6.329285017348284E-4]:4.86255581812E-1)[&rate=6.329285017348284E-4]:1.185235726322E-1)[&rate=6.329285017348284E-4]:3.866269986739E-3)[&rate=6.329285017348284E-4]:6.624596802694E-2)[&rate=6.329285017348284E-4]:2.860336662027E-2,((((((((86[&rate=6.329285017348284E-4]:4.454333924695E-2,83[&rate=6.329285017348284E-4]:4.454333924695E-2)[&rate=6.329285017348284E-4]:1.287240041762E-1,(89[&rate=6.329285017348284E-4]:4.9025259709E-2,88[&rate=6.329285017348284E-4]:3.532662957198E-2)[&rate=6.329285017348284E-4]:1.379407138512E-1)[&rate=6.329285017348284E-4]:1.750722595645E-1,(((85[&rate=6.329285017348284E-4]:1.398693115697E-1,(93[&rate=6.329285017348284E-4]:1.504423242382E-1,84[&rate=6.329285017348284E-4]:1.367436941011E-1)[&rate=6.329285017348284E-4]:3.125617468522E-3)[&rate=6.329285017348284E-4]:9.4148370506E-2,87[&rate=6.329285017348284E-4]:2.340176820757E-1)[&rate=6.329285017348284E-4]:2.890575896648E-3,(92[&rate=6.329285017348284E-4]:1.175891162617E-1,(91[&rate=6.329285017348284E-4]:3.764343513614E-2,90[&rate=6.329285017348284E-4]:3.764343513614E-2)[&rate=6.329285017348284E-4]:7.994568112553E-2)[&rate=6.329285017348284E-4]:1.330177718476E-1)[&rate=6.329285017348284E-4]:1.114313450154E-1)[&rate=6.329285017348284E-4]:1.09349994378E0,((15[&rate=6.329285017348284E-4]:3.973345993893E-1,10[&rate=6.329285017348284E-4]:3.589784350058E-1)[&rate=6.329285017348284E-4]:2.420795621896E-1,6[&rate=6.329285017348284E-4]:5.84619641031E-1)[&rate=6.329285017348284E-4]:3.695486728596E-1)[&rate=6.329285017348284E-4]:1.347272121432E-1,(18[&rate=6.329285017348284E-4]:5.41204143061E-1,3[&rate=6.329285017348284E-4]:4.261356499104E-1)[&rate=6.329285017348284E-4]:6.107050816029E-1)[&rate=6.329285017348284E-4]:4.70609899791E-1,(((142[&rate=6.329285017348284E-4]:6.668072302978E-1,(144[&rate=6.329285017348284E-4]:3.625302983783E-1,(145[&rate=6.329285017348284E-4]:8.391829317086E-2,141[&rate=6.329285017348284E-4]:8.117856714328E-2)[&rate=6.329285017348284E-4]:2.840914572623E-1)[&rate=6.329285017348284E-4]:2.987974798646E-1)[&rate=6.329285017348284E-4]:7.676321316761E-1,((((14[&rate=6.329285017348284E-4]:4.06278598856E-1,(30[&rate=6.329285017348284E-4]:2.139398239371E-1,4[&rate=6.329285017348284E-4]:4.133708421107E-2)[&rate=6.329285017348284E-4]:3.074072680697E-1)[&rate=6.329285017348284E-4]:9.484408860697E-2,(113[&rate=6.329285017348284E-4]:3.214248369047E-1,9[&rate=6.329285017348284E-4]:3.132056588226E-1)[&rate=6.329285017348284E-4]:1.796978505582E-1)[&rate=6.329285017348284E-4]:7.479916552787E-2,(117[&rate=6.329285017348284E-4]:5.56757580502E-1,(110[&rate=6.329285017348284E-4]:5.037838102086E-1,105[&rate=6.329285017348284E-4]:4.818660019895E-1)[&rate=6.329285017348284E-4]:4.475459221111E-2)[&rate=6.329285017348284E-4]:2.190399851641E-2)[&rate=6.329285017348284E-4]:3.907978599473E-1,((115[&rate=6.329285017348284E-4]:5.016697977165E-1,((13[&rate=6.329285017348284E-4]:2.526801508408E-1,19[&rate=6.329285017348284E-4]:2.910363152244E-1)[&rate=6.329285017348284E-4]:2.485298076345E-1,((109[&rate=6.329285017348284E-4]:3.4639092103E-1,(114[&rate=6.329285017348284E-4]:2.206269157573E-1,112[&rate=6.329285017348284E-4]:3.028186965792E-1)[&rate=6.329285017348284E-4]:4.631195047815E-2)[&rate=6.329285017348284E-4]:5.068126669235E-2,(107[&rate=6.329285017348284E-4]:2.976750735413E-1,108[&rate=6.329285017348284E-4]:2.949353475139E-1)[&rate=6.329285017348284E-4]:8.021903198935E-2)[&rate=6.329285017348284E-4]:1.013980447255E-1)[&rate=6.329285017348284E-4]:8.265162006318E-2)[&rate=6.329285017348284E-4]:1.45467039791E-1,((148[&rate=6.329285017348284E-4]:2.423929802958E-1,143[&rate=6.329285017348284E-4]:2.396532542685E-1)[&rate=6.329285017348284E-4]:3.276938552518E-1,(116[&rate=6.329285017348284E-4]:5.097416933225E-1,(139[&rate=6.329285017348284E-4]:5.304247398837E-1,((106[&rate=6.329285017348284E-4]:4.616402561924E-2,104[&rate=6.329285017348284E-4]:4.616402561924E-2)[&rate=6.329285017348284E-4]:5.610185374771E-2,111[&rate=6.329285017348284E-4]:1.187042355313E-1)[&rate=6.329285017348284E-4]:2.36378038599E-1)[&rate=6.329285017348284E-4]:2.313717479594E-1)[&rate=6.329285017348284E-4]:2.198897784138E-2)[&rate=6.329285017348284E-4]:1.154061663436E-1)[&rate=6.329285017348284E-4]:2.373910946087E-1)[&rate=6.329285017348284E-4]:2.951169093095E-1)[&rate=6.329285017348284E-4]:3.817007503326E-3,(102[&rate=6.329285017348284E-4]:1.30960192126E-1,(((1[&rate=6.329285017348284E-4]:1.626090391807E-2,(28[&rate=6.329285017348284E-4]:5.485075414985E-1,(21[&rate=6.329285017348284E-4]:4.870454870473E-1,17[&rate=6.329285017348284E-4]:4.569085007459E-1)[&rate=6.329285017348284E-4]:3.680452020477E-2)[&rate=6.329285017348284E-4]:2.540547322825E-1)[&rate=6.329285017348284E-4]:3.170043160143E-1,24[&rate=6.329285017348284E-4]:1.114087137741E0)[&rate=6.329285017348284E-4]:1.410301811648E-1,((140[&rate=6.329285017348284E-4]:4.275634287755E-1,11[&rate=6.329285017348284E-4]:4.467415109673E-1)[&rate=6.329285017348284E-4]:2.207601009231E-1,(23[&rate=6.329285017348284E-4]:6.539235374175E-1,(20[&rate=6.329285017348284E-4]:4.543105227071E-1,25[&rate=6.329285017348284E-4]:4.734886048989E-1)[&rate=6.329285017348284E-4]:1.913938366283E-1)[&rate=6.329285017348284E-4]:9.850958132201E-2)[&rate=6.329285017348284E-4]:4.917252960562E-1)[&rate=6.329285017348284E-4]:3.748670883691E-2)[&rate=6.329285017348284E-4]:6.072083488546E-2)[&rate=6.329285017348284E-4]:3.185093303202E-1)[&rate=6.329285017348284E-4]:1.519868033526E-1,101[&rate=6.329285017348284E-4]:6.566977086292E-1)[&rate=6.329285017348284E-4]:8.532478328914E-1,(((39[&rate=6.329285017348284E-4]:3.461225419221E-1,(147[&rate=6.329285017348284E-4]:2.962732661442E-1,146[&rate=6.329285017348284E-4]:3.591147961987E-1)[&rate=6.329285017348284E-4]:1.072263249583E-1)[&rate=6.329285017348284E-4]:3.483013822615E-2,16[&rate=6.329285017348284E-4]:2.466445606266E0)[&rate=6.329285017348284E-4]:6.700448635726E-2,(((26[&rate=6.329285017348284E-4]:4.697273728671E-1,(7[&rate=6.329285017348284E-4]:1.390828419591E-1,8[&rate=6.329285017348284E-4]:1.390828419591E-1)[&rate=6.329285017348284E-4]:2.237952158395E-1)[&rate=6.329285017348284E-4]:1.538163275602E-1,((22[&rate=6.329285017348284E-4]:2.284650459084E-1,27[&rate=6.329285017348284E-4]:2.449034020728E-1)[&rate=6.329285017348284E-4]:3.308579966058E-1,31[&rate=6.329285017348284E-4]:6.141175630622E-1)[&rate=6.329285017348284E-4]:5.326175380353E-2)[&rate=6.329285017348284E-4]:3.494333201307E-1,2[&rate=6.329285017348284E-4]:7.894153767224E-1)[&rate=6.329285017348284E-4]:1.615267592613E0)[&rate=6.329285017348284E-4]:8.882421602134E-2)[&rate=6.329285017348284E-4]:5.195927819059E-2)[&rate=6.329285017348284E-4]:2.704275708883E-1,38[&rate=6.329285017348284E-4]:7.908622206768E-1)[&rate=6.329285017348284E-4]:4.367461566142E-1,(((((((((60[&rate=6.329285017348284E-4]:5.572421484003E-2,62[&rate=6.329285017348284E-4]:2.475050367578E-1)[&rate=6.329285017348284E-4]:1.157463141406E-1,64[&rate=6.329285017348284E-4]:3.221554604874E-1)[&rate=6.329285017348284E-4]:4.009933587321E-2,65[&rate=6.329285017348284E-4]:2.115698648539E-1)[&rate=6.329285017348284E-4]:2.722836902666E-1,(63[&rate=6.329285017348284E-4]:5.50749137999E-2,61[&rate=6.329285017348284E-4]:9.617080421094E-2)[&rate=6.329285017348284E-4]:5.794635728273E-1)[&rate=6.329285017348284E-4]:7.615167272097E-1,((69[&rate=6.329285017348284E-4]:5.810848817663E-1,(118[&rate=6.329285017348284E-4]:4.997148950822E-1,((129[&rate=6.329285017348284E-4]:5.589482879245E-2,132[&rate=6.329285017348284E-4]:5.863455481981E-2)[&rate=6.329285017348284E-4]:6.035537831744E-2,(130[&rate=6.329285017348284E-4]:8.268027875422E-2,131[&rate=6.329285017348284E-4]:8.542000478158E-2)[&rate=6.329285017348284E-4]:3.356992835566E-2)[&rate=6.329285017348284E-4]:2.464783866024E-1)[&rate=6.329285017348284E-4]:7.04110825745E-2)[&rate=6.329285017348284E-4]:7.39113064004E-1,128[&rate=6.329285017348284E-4]:1.169513014263E0)[&rate=6.329285017348284E-4]:1.279120625872E-1)[&rate=6.329285017348284E-4]:1.25263978064E-1,(45[&rate=6.329285017348284E-4]:5.472531648819E-1,(49[&rate=6.329285017348284E-4]:4.716977379862E-1,(44[&rate=6.329285017348284E-4]:4.969988568308E-1,(((46[&rate=6.329285017348284E-4]:3.643769103059E-1,43[&rate=6.329285017348284E-4]:3.643769103059E-1)[&rate=6.329285017348284E-4]:3.23560544634E-2,((41[&rate=6.329285017348284E-4]:2.913240938169E-1,48[&rate=6.329285017348284E-4]:3.350399408114E-1)[&rate=6.329285017348284E-4]:1.740983462371E-3,42[&rate=6.329285017348284E-4]:2.985295581535E-1)[&rate=6.329285017348284E-4]:4.902307874706E-2)[&rate=6.329285017348284E-4]:7.356152182939E-2,(50[&rate=6.329285017348284E-4]:2.980228271573E-1,(47[&rate=6.329285017348284E-4]:3.25856593617E-1,51[&rate=6.329285017348284E-4]:2.985341892455E-1)[&rate=6.329285017348284E-4]:4.953118786078E-3)[&rate=6.329285017348284E-4]:1.394847741957E-1)[&rate=6.329285017348284E-4]:3.216885110632E-2)[&rate=6.329285017348284E-4]:2.021285526946E-3)[&rate=6.329285017348284E-4]:5.096526296131E-2)[&rate=6.329285017348284E-4]:1.020396777414E-1)[&rate=6.329285017348284E-4]:1.482321000156E-1,(35[&rate=6.329285017348284E-4]:2.134463924511E-2,121[&rate=6.329285017348284E-4]:2.147372036505E0)[&rate=6.329285017348284E-4]:2.080939239746E-2)[&rate=6.329285017348284E-4]:1.654690530104E-1,127[&rate=6.329285017348284E-4]:2.774746372324E0)[&rate=6.329285017348284E-4]:1.010009374121E-1,36[&rate=6.329285017348284E-4]:3.551993645309E-1)[&rate=6.329285017348284E-4]:3.166189087103E-1)[&rate=6.329285017348284E-4]:1.23137362422E-1)[&rate=6.329285017348284E-4]:7.412937814663E-2)[&rate=6.329285017348284E-4]:4.569467273866E-2,34[&rate=6.329285017348284E-4]:5.190645452688E-3)[&rate=6.329285017348284E-4]:2.680763381352E-2)[&rate=6.329285017348284E-4]:1.611927765491E-2,33[&rate=6.329285017348284E-4]:3.167920075675E-2);
tree STATE_34560000 [&joint=-20982.330703994765,lnP=-20982.330703994765] = [&R] ((((((((126[&rate=5.266595770123954E-4]:1.122669057127E0,((135[&rate=5.266595770123954E-4]:3.279968854686E-1,(138[&rate=5.266595770123954E-4]:3.157140430559E-1,136[&rate=5.266595770123954E-4]:1.842071937407E-1)[&rate=5.266595770123954E-4]:2.122828424127E-1)[&rate=5.266595770123954E-4]:1.100830110589E0,120[&rate=5.266595770123954E-4]:1.680881790578E0)[&rate=5.266595770123954E-4]:1.315993782336E-1)[&rate=5.266595770123954E-4]:1.47323203281E-2,119[&rate=5.266595770123954E-4]:1.923103900099E0)[&rate=5.266595770123954E-4]:5.143293572534E-1,66[&rate=5.266595770123954E-4]:4.045565450233E-1)[&rate=5.266595770123954E-4]:4.50130912353E-2,(67[&rate=5.266595770123954E-4]:3.685474811561E-1,((124[&rate=5.266595770123954E-4]:4.101739211799E-1,123[&rate=5.266595770123954E-4]:4.12906161617E-1)[&rate=5.266595770123954E-4]:1.428320801303E-1,122[&rate=5.266595770123954E-4]:5.557382417473E-1)[&rate=5.266595770123954E-4]:3.140817897495E-1)[&rate=5.266595770123954E-4]:8.102215510244E-2)[&rate=5.266595770123954E-4]:3.213860888694E-1,((((40[&rate=5.266595770123954E-4]:6.836200751316E-1,(((39[&rate=5.266595770123954E-4]:3.890052969848E-1,(((26[&rate=5.266595770123954E-4]:5.78290131703E-1,(7[&rate=5.266595770123954E-4]:1.40236203197E-1,8[&rate=5.266595770123954E-4]:1.40236203197E-1)[&rate=5.266595770123954E-4]:3.312046134374E-1)[&rate=5.266595770123954E-4]:2.276971300779E-1,((2[&rate=5.266595770123954E-4]:4.226183739202E-1,(22[&rate=5.266595770123954E-4]:2.447604506767E-1,27[&rate=5.266595770123954E-4]:2.61198806841E-1)[&rate=5.266595770123954E-4]:3.504606629695E-1)[&rate=5.266595770123954E-4]:9.431491666155E-3,31[&rate=5.266595770123954E-4]:6.594471258604E-1)[&rate=5.266595770123954E-4]:1.903757523588E-1)[&rate=5.266595770123954E-4]:1.67200783498E0,(146[&rate=5.266595770123954E-4]:4.48926829151E-1,16[&rate=5.266595770123954E-4]:2.414201176033E0)[&rate=5.266595770123954E-4]:8.999400179309E-3)[&rate=5.266595770123954E-4]:5.129764688941E-2)[&rate=5.266595770123954E-4]:5.899007313507E-3,(((((((85[&rate=5.266595770123954E-4]:8.998486520535E-2,(84[&rate=5.266595770123954E-4]:8.853547735024E-2,93[&rate=5.266595770123954E-4]:1.022341074873E-1)[&rate=5.266595770123954E-4]:1.449387855103E-3)[&rate=5.266595770123954E-4]:1.130778263044E-1,((92[&rate=5.266595770123954E-4]:9.123853196051E-2,(91[&rate=5.266595770123954E-4]:6.978077952379E-2,90[&rate=5.266595770123954E-4]:6.978077952379E-2)[&rate=5.266595770123954E-4]:2.145775243672E-2)[&rate=5.266595770123954E-4]:8.030365222581E-2,87[&rate=5.266595770123954E-4]:1.578435540493E-1)[&rate=5.266595770123954E-4]:4.521913746045E-2)[&rate=5.266595770123954E-4]:3.185525269857E-2,((89[&rate=5.266595770123954E-4]:7.261131880333E-2,88[&rate=5.266595770123954E-4]:5.891268866631E-2)[&rate=5.266595770123954E-4]:9.802687854405E-2,(86[&rate=5.266595770123954E-4]:8.616175466765E-2,83[&rate=5.266595770123954E-4]:8.616175466765E-2)[&rate=5.266595770123954E-4]:7.077781254272E-2)[&rate=5.266595770123954E-4]:7.797837699795E-2)[&rate=5.266595770123954E-4]:8.708768320411E-1,(6[&rate=5.266595770123954E-4]:5.045229012136E-1,(18[&rate=5.266595770123954E-4]:5.116508910117E-1,(15[&rate=5.266595770123954E-4]:3.300293762071E-1,10[&rate=5.266595770123954E-4]:2.916732118237E-1)[&rate=5.266595770123954E-4]:1.734023367223E-1)[&rate=5.266595770123954E-4]:5.588570883204E-2)[&rate=5.266595770123954E-4]:1.136006421591E-1)[&rate=5.266595770123954E-4]:6.194599058624E-2,3[&rate=5.266595770123954E-4]:6.280147394385E-1)[&rate=5.266595770123954E-4]:6.323330127196E-1,((((((104[&rate=5.266595770123954E-4]:3.54041983795E-1,((106[&rate=5.266595770123954E-4]:9.313661075166E-2,111[&rate=5.266595770123954E-4]:1.09574966916E-1)[&rate=5.266595770123954E-4]:2.320932946049E-1,139[&rate=5.266595770123954E-4]:5.170107272743E-1)[&rate=5.266595770123954E-4]:2.881207843845E-2)[&rate=5.266595770123954E-4]:1.620941302361E-1,(116[&rate=5.266595770123954E-4]:3.154380386642E-1,(148[&rate=5.266595770123954E-4]:2.272975533433E-1,143[&rate=5.266595770123954E-4]:2.245578273159E-1)[&rate=5.266595770123954E-4]:1.264966497046E-1)[&rate=5.266595770123954E-4]:1.404241027642E-1)[&rate=5.266595770123954E-4]:2.897361542111E-1,((115[&rate=5.266595770123954E-4]:5.294753948524E-1,(((114[&rate=5.266595770123954E-4]:2.607364376002E-1,112[&rate=5.266595770123954E-4]:3.429282184221E-1)[&rate=5.266595770123954E-4]:7.387757466369E-2,(109[&rate=5.266595770123954E-4]:4.016940963063E-1,107[&rate=5.266595770123954E-4]:3.825160141146E-1)[&rate=5.266595770123954E-4]:1.237197075215E-2)[&rate=5.266595770123954E-4]:5.803729627659E-2,108[&rate=5.266595770123954E-4]:4.501855551159E-1)[&rate=5.266595770123954E-4]:1.368240863119E-1)[&rate=5.266595770123954E-4]:3.5712653927E-2,(13[&rate=5.266595770123954E-4]:5.326692534236E-1,19[&rate=5.266595770123954E-4]:5.710254178073E-1)[&rate=5.266595770123954E-4]:1.147105761776E-1)[&rate=5.266595770123954E-4]:1.804102468601E-1)[&rate=5.266595770123954E-4]:1.998517532689E-1,(((113[&rate=5.266595770123954E-4]:5.048750572857E-1,(110[&rate=5.266595770123954E-4]:4.825176714627E-1,105[&rate=5.266595770123954E-4]:4.605998632436E-1)[&rate=5.266595770123954E-4]:1.687793376828E-2)[&rate=5.266595770123954E-4]:1.067262512656E-1,((14[&rate=5.266595770123954E-4]:3.393567060162E-1,(30[&rate=5.266595770123954E-4]:3.518352131161E-1,4[&rate=5.266595770123954E-4]:1.792324733901E-1)[&rate=5.266595770123954E-4]:1.025899860509E-1)[&rate=5.266595770123954E-4]:1.875632780046E-1,9[&rate=5.266595770123954E-4]:5.187008059387E-1)[&rate=5.266595770123954E-4]:8.468132453051E-2)[&rate=5.266595770123954E-4]:2.167266032613E-1,117[&rate=5.266595770123954E-4]:8.310676378402E-1)[&rate=5.266595770123954E-4]:1.993139179177E-1)[&rate=5.266595770123954E-4]:1.229389723559E-1,(142[&rate=5.266595770123954E-4]:6.655890305285E-1,((145[&rate=5.266595770123954E-4]:2.309858582533E-2,141[&rate=5.266595770123954E-4]:2.035885979774E-2)[&rate=5.266595770123954E-4]:3.253259268503E-1,144[&rate=5.266595770123954E-4]:3.429450606207E-1)[&rate=5.266595770123954E-4]:3.171645178529E-1)[&rate=5.266595770123954E-4]:6.575945112839E-1)[&rate=5.266595770123954E-4]:1.489625134457E-1,(102[&rate=5.266595770123954E-4]:2.07380388269E-1,(((23[&rate=5.266595770123954E-4]:5.301210752914E-1,(20[&rate=5.266595770123954E-4]:4.579072117339E-1,25[&rate=5.266595770123954E-4]:4.770852939257E-1)[&rate=5.266595770123954E-4]:6.399468547543E-2)[&rate=5.266595770123954E-4]:3.063795393208E-1,(140[&rate=5.266595770123954E-4]:5.862493876219E-1,11[&rate=5.266595770123954E-4]:6.054274698137E-1)[&rate=5.266595770123954E-4]:1.461416379493E-1)[&rate=5.266595770123954E-4]:4.356786367678E-1,(((28[&rate=5.266595770123954E-4]:5.358389669014E-1,(21[&rate=5.266595770123954E-4]:3.328518649174E-1,17[&rate=5.266595770123954E-4]:3.02714878616E-1)[&rate=5.266595770123954E-4]:1.783295677376E-1)[&rate=5.266595770123954E-4]:2.896395983639E-1,1[&rate=5.266595770123954E-4]:3.91771954023E-2)[&rate=5.266595770123954E-4]:1.2251812675E-1,24[&rate=5.266595770123954E-4]:9.425172399605E-1)[&rate=5.266595770123954E-4]:3.406209155291E-1)[&rate=5.266595770123954E-4]:8.58860683957E-2)[&rate=5.266595770123954E-4]:1.819032452337E-2)[&rate=5.266595770123954E-4]:3.751676539314E-2)[&rate=5.266595770123954E-4]:2.383381109895E-1,101[&rate=5.266595770123954E-4]:4.959461371201E-1)[&rate=5.266595770123954E-4]:8.72122326172E-1)[&rate=5.266595770123954E-4]:2.817586170238E-1,(147[&rate=5.266595770123954E-4]:6.459047840664E-1,((99[&rate=5.266595770123954E-4]:5.49758818854E-1,96[&rate=5.266595770123954E-4]:5.142396931711E-1)[&rate=5.266595770123954E-4]:1.834201169562E-1,((98[&rate=5.266595770123954E-4]:4.943117223243E-1,97[&rate=5.266595770123954E-4]:2.948581704118E-1)[&rate=5.266595770123954E-4]:2.13741680954E-1,((100[&rate=5.266595770123954E-4]:2.564686887396E-1,94[&rate=5.266595770123954E-4]:2.564686887396E-1)[&rate=5.266595770123954E-4]:8.88257344641E-2,95[&rate=5.266595770123954E-4]:4.299938767557E-1)[&rate=5.266595770123954E-4]:2.889884882712E-1)[&rate=5.266595770123954E-4]:3.267609034692E-3)[&rate=5.266595770123954E-4]:5.622023119414E-3)[&rate=5.266595770123954E-4]:8.813518643601E-2)[&rate=5.266595770123954E-4]:6.957153809531E-3)[&rate=5.266595770123954E-4]:3.735931418405E-1,38[&rate=5.266595770123954E-4]:9.88907206043E-1)[&rate=5.266595770123954E-4]:3.142078767168E-1,((35[&rate=5.266595770123954E-4]:4.223758099963E-1,121[&rate=5.266595770123954E-4]:2.548403207257E0)[&rate=5.266595770123954E-4]:3.320712360678E-2,(127[&rate=5.266595770123954E-4]:2.963777900659E0,(36[&rate=5.266595770123954E-4]:4.234092762626E-1,((45[&rate=5.266595770123954E-4]:8.770757938984E-1,(((50[&rate=5.266595770123954E-4]:4.065554438081E-1,49[&rate=5.266595770123954E-4]:4.065554438081E-1)[&rate=5.266595770123954E-4]:1.496567418741E-1,((47[&rate=5.266595770123954E-4]:4.673624129201E-1,51[&rate=5.266595770123954E-4]:4.400400085486E-1)[&rate=5.266595770123954E-4]:1.262451008687E-2,44[&rate=5.266595770123954E-4]:4.745224421327E-1)[&rate=5.266595770123954E-4]:1.09012147921E-1)[&rate=5.266595770123954E-4]:9.232651075128E-2,(((42[&rate=5.266595770123954E-4]:3.724622300121E-1,(48[&rate=5.266595770123954E-4]:3.721183769436E-1,41[&rate=5.266595770123954E-4]:3.284025299491E-1)[&rate=5.266595770123954E-4]:3.859521918868E-2)[&rate=5.266595770123954E-4]:3.208987161877E-2,46[&rate=5.266595770123954E-4]:4.537324294996E-1)[&rate=5.266595770123954E-4]:5.719809793959E-2,43[&rate=5.266595770123954E-4]:5.109305274392E-1)[&rate=5.266595770123954E-4]:1.703950542401E-1)[&rate=5.266595770123954E-4]:2.039469335306E-1)[&rate=5.266595770123954E-4]:2.197021541604E-1,((((132[&rate=5.266595770123954E-4]:2.270287547937E-1,(129[&rate=5.266595770123954E-4]:1.867879307757E-1,(130[&rate=5.266595770123954E-4]:7.243839878316E-2,131[&rate=5.266595770123954E-4]:7.517812481052E-2)[&rate=5.266595770123954E-4]:1.143495319925E-1)[&rate=5.266595770123954E-4]:3.750109799068E-2)[&rate=5.266595770123954E-4]:4.468880673404E-1,(69[&rate=5.266595770123954E-4]:7.244790994707E-1,118[&rate=5.266595770123954E-4]:7.135201953611E-1)[&rate=5.266595770123954E-4]:9.464320211556E-2)[&rate=5.266595770123954E-4]:7.252453215422E-1,128[&rate=5.266595770123954E-4]:1.393682691622E0)[&rate=5.266595770123954E-4]:2.596742043954E-1,(((60[&rate=5.266595770123954E-4]:6.474065614357E-2,64[&rate=5.266595770123954E-4]:2.154255876503E-1)[&rate=5.266595770123954E-4]:1.737799916681E-1,(62[&rate=5.266595770123954E-4]:3.699871787167E-1,65[&rate=5.266595770123954E-4]:1.78206356799E-1)[&rate=5.266595770123954E-4]:6.031429101269E-2)[&rate=5.266595770123954E-4]:2.564294446667E-1,(63[&rate=5.266595770123954E-4]:1.620219152527E-1,61[&rate=5.266595770123954E-4]:2.031178056638E-1)[&rate=5.266595770123954E-4]:4.836131087323E-1)[&rate=5.266595770123954E-4]:1.106352009018E0)[&rate=5.266595770123954E-4]:2.168172643333E-1)[&rate=5.266595770123954E-4]:3.54268967344E-2)[&rate=5.266595770123954E-4]:1.982067919071E-2)[&rate=5.266595770123954E-4]:5.892832061557E-2)[&rate=5.266595770123954E-4]:2.451667026412E-1)[&rate=5.266595770123954E-4]:3.068078990217E-2,((125[&rate=5.266595770123954E-4]:9.682775107906E-1,(((75[&rate=5.266595770123954E-4]:7.996038235436E-1,(70[&rate=5.266595770123954E-4]:6.136082276473E-1,(74[&rate=5.266595770123954E-4]:5.14205664086E-1,76[&rate=5.266595770123954E-4]:5.14205664086E-1)[&rate=5.266595770123954E-4]:1.377587279448E-1)[&rate=5.266595770123954E-4]:1.476394315128E-1)[&rate=5.266595770123954E-4]:1.403496931834E-1,((81[&rate=5.266595770123954E-4]:1.747259411676E-1,80[&rate=5.266595770123954E-4]:1.747259411676E-1)[&rate=5.266595770123954E-4]:6.07667380581E-1,((((82[&rate=5.266595770123954E-4]:2.384574761758E-1,(79[&rate=5.266595770123954E-4]:1.292217055206E-1,71[&rate=5.266595770123954E-4]:1.018244452466E-1)[&rate=5.266595770123954E-4]:1.010165925731E-1)[&rate=5.266595770123954E-4]:1.881056728663E-1,(78[&rate=5.266595770123954E-4]:2.628114921996E-2,72[&rate=5.266595770123954E-4]:4.363341000643E-3)[&rate=5.266595770123954E-4]:3.9206282174E-1)[&rate=5.266595770123954E-4]:8.02232298125E-2,73[&rate=5.266595770123954E-4]:5.396630911833E-1)[&rate=5.266595770123954E-4]:1.755822154446E-1,77[&rate=5.266595770123954E-4]:7.097658545732E-1)[&rate=5.266595770123954E-4]:1.164630836138E-1)[&rate=5.266595770123954E-4]:1.082451264853E-1)[&rate=5.266595770123954E-4]:7.199349744126E-1,(((52[&rate=5.266595770123954E-4]:5.635770562668E-1,(103[&rate=5.266595770123954E-4]:1.058839916764E0,(29[&rate=5.266595770123954E-4]:6.525593614196E-1,(12[&rate=5.266595770123954E-4]:2.222813324616E-1,5[&rate=5.266595770123954E-4]:1.839251680782E-1)[&rate=5.266595770123954E-4]:3.234287138894E-1)[&rate=5.266595770123954E-4]:6.391572676733E-1)[&rate=5.266595770123954E-4]:1.169030874064E0)[&rate=5.266595770123954E-4]:9.384643170293E-2,((137[&rate=5.266595770123954E-4]:3.945279284226E-1,134[&rate=5.266595770123954E-4]:3.232950517104E-1)[&rate=5.266595770123954E-4]:9.621288432988E-2,133[&rate=5.266595770123954E-4]:4.496449223414E-1)[&rate=5.266595770123954E-4]:9.816613412852E-1)[&rate=5.266595770123954E-4]:1.2056405394E-2,53[&rate=5.266595770123954E-4]:6.612831720524E-1)[&rate=5.266595770123954E-4]:2.521422604751E-1)[&rate=5.266595770123954E-4]:2.652345919243E-1)[&rate=5.266595770123954E-4]:1.697630987841E-1,((((((55[&rate=5.266595770123954E-4]:1.448314143166E-1,56[&rate=5.266595770123954E-4]:1.448314143166E-1)[&rate=5.266595770123954E-4]:3.741149259539E-2,58[&rate=5.266595770123954E-4]:2.095653112837E-1)[&rate=5.266595770123954E-4]:1.383309717495E-2,54[&rate=5.266595770123954E-4]:1.660213592783E-1)[&rate=5.266595770123954E-4]:4.723825334306E-2,(57[&rate=5.266595770123954E-4]:2.181815322974E-1,37[&rate=5.266595770123954E-4]:2.537006579805E-1)[&rate=5.266595770123954E-4]:3.606168688131E-2)[&rate=5.266595770123954E-4]:7.86838624999E-3,59[&rate=5.266595770123954E-4]:2.593793649916E-1)[&rate=5.266595770123954E-4]:2.079292165964E-1,68[&rate=5.266595770123954E-4]:4.18128253719E-1)[&rate=5.266595770123954E-4]:5.532456891889E-1)[&rate=5.266595770123954E-4]:3.077771210108E-1)[&rate=5.266595770123954E-4]:3.952529898147E-2)[&rate=5.266595770123954E-4]:1.229239174263E-1,33[&rate=5.266595770123954E-4]:1.442758775982E-2)[&rate=5.266595770123954E-4]:2.404911905294E-3,34[&rate=5.266595770123954E-4]:3.327085582949E-2)[&rate=5.266595770123954E-4]:3.351941785559E-2,32[&rate=5.266595770123954E-4]:4.4872465466E-2);
tree STATE_34650000 [&joint=-20987.764665718423,lnP=-20987.764665718423] = [&R] ((((((((((128[&rate=5.836696492997623E-4]:1.175773939301E0,((65[&rate=5.836696492997623E-4]:2.23420124195E-1,(62[&rate=5.836696492997623E-4]:3.889315351892E-1,(60[&rate=5.836696492997623E-4]:7.497421278318E-2,64[&rate=5.836696492997623E-4]:2.256591442899E-1)[&rate=5.836696492997623E-4]:1.221765004883E-1)[&rate=5.836696492997623E-4]:2.626941092357E-2)[&rate=5.836696492997623E-4]:2.527487527333E-1,(63[&rate=5.836696492997623E-4]:1.285649646191E-1,61[&rate=5.836696492997623E-4]:1.696608550301E-1)[&rate=5.836696492997623E-4]:4.982888438159E-1)[&rate=5.836696492997623E-4]:6.475502678525E-1)[&rate=5.836696492997623E-4]:1.436983012498E-1,((118[&rate=5.836696492997623E-4]:1.25887058832E0,69[&rate=5.836696492997623E-4]:1.26982949243E0)[&rate=5.836696492997623E-4]:5.542962325599E-2,((129[&rate=5.836696492997623E-4]:2.253395629431E-1,132[&rate=5.836696492997623E-4]:2.280792889704E-1)[&rate=5.836696492997623E-4]:2.668837743866E-1,(131[&rate=5.836696492997623E-4]:1.140889434451E-1,130[&rate=5.836696492997623E-4]:1.113492174177E-1)[&rate=5.836696492997623E-4]:3.808741199119E-1)[&rate=5.836696492997623E-4]:6.850905728769E-1)[&rate=5.836696492997623E-4]:1.448980563719E-1)[&rate=5.836696492997623E-4]:3.415543776612E-1,(((((50[&rate=5.836696492997623E-4]:3.777032246663E-1,49[&rate=5.836696492997623E-4]:3.777032246663E-1)[&rate=5.836696492997623E-4]:8.977647523767E-2,(47[&rate=5.836696492997623E-4]:2.694116086274E-1,44[&rate=5.836696492997623E-4]:2.639471277532E-1)[&rate=5.836696492997623E-4]:2.308549765223E-1)[&rate=5.836696492997623E-4]:4.731594003563E-2,51[&rate=5.836696492997623E-4]:5.202601208139E-1)[&rate=5.836696492997623E-4]:7.245439837453E-2,(((48[&rate=5.836696492997623E-4]:3.609921773132E-1,41[&rate=5.836696492997623E-4]:3.172763303188E-1)[&rate=5.836696492997623E-4]:1.747867582387E-2,42[&rate=5.836696492997623E-4]:3.402194870169E-1)[&rate=5.836696492997623E-4]:4.237182429272E-2,(46[&rate=5.836696492997623E-4]:3.218853215918E-1,43[&rate=5.836696492997623E-4]:3.218853215918E-1)[&rate=5.836696492997623E-4]:1.098863175865E-1)[&rate=5.836696492997623E-4]:1.882652843816E-1)[&rate=5.836696492997623E-4]:5.022528139699E-2,45[&rate=5.836696492997623E-4]:6.620654836455E-1)[&rate=5.836696492997623E-4]:2.255649222755E-1)[&rate=5.836696492997623E-4]:6.523993315438E-2,((36[&rate=5.836696492997623E-4]:1.289576560657E-1,35[&rate=5.836696492997623E-4]:8.238231359999E-2)[&rate=5.836696492997623E-4]:6.895632956538E-2,121[&rate=5.836696492997623E-4]:2.277366040426E0)[&rate=5.836696492997623E-4]:4.616078491363E-2)[&rate=5.836696492997623E-4]:8.643417130813E-3,127[&rate=5.836696492997623E-4]:2.773266132881E0)[&rate=5.836696492997623E-4]:2.993750958552E-1,(38[&rate=5.836696492997623E-4]:8.039481374273E-1,(((96[&rate=5.836696492997623E-4]:2.995444039071E-1,99[&rate=5.836696492997623E-4]:3.3506352959E-1)[&rate=5.836696492997623E-4]:1.845338516944E-1,(((100[&rate=5.836696492997623E-4]:2.806663442313E-1,94[&rate=5.836696492997623E-4]:2.806663442313E-1)[&rate=5.836696492997623E-4]:8.715001943292E-3,95[&rate=5.836696492997623E-4]:3.740807997267E-1)[&rate=5.836696492997623E-4]:4.522501546842E-2,98[&rate=5.836696492997623E-4]:4.083768534464E-1)[&rate=5.836696492997623E-4]:8.93626043408E-2)[&rate=5.836696492997623E-4]:1.134105836991E-1,((((((22[&rate=5.836696492997623E-4]:5.008956856488E-1,27[&rate=5.836696492997623E-4]:5.173340418132E-1)[&rate=5.836696492997623E-4]:3.03088899804E-1,(31[&rate=5.836696492997623E-4]:7.514397326246E-1,((7[&rate=5.836696492997623E-4]:2.75382098703E-1,8[&rate=5.836696492997623E-4]:2.75382098703E-1)[&rate=5.836696492997623E-4]:1.909932839314E-1,26[&rate=5.836696492997623E-4]:5.732246977029E-1)[&rate=5.836696492997623E-4]:1.343794184833E-1)[&rate=5.836696492997623E-4]:1.073393733763E-1)[&rate=5.836696492997623E-4]:2.072024270894E-1,2[&rate=5.836696492997623E-4]:8.385842728162E-1)[&rate=5.836696492997623E-4]:1.452658852561E0,40[&rate=5.836696492997623E-4]:3.345173225477E-1)[&rate=5.836696492997623E-4]:1.277684582932E-2,(((((102[&rate=5.836696492997623E-4]:2.481916728014E-1,((24[&rate=5.836696492997623E-4]:1.089313401236E0,(1[&rate=5.836696492997623E-4]:2.465468330855E-1,(28[&rate=5.836696492997623E-4]:9.783253440023E-1,(17[&rate=5.836696492997623E-4]:5.765943388689E-1,21[&rate=5.836696492997623E-4]:6.067313251703E-1)[&rate=5.836696492997623E-4]:3.469364845856E-1)[&rate=5.836696492997623E-4]:5.452285894616E-2)[&rate=5.836696492997623E-4]:6.194465034257E-2)[&rate=5.836696492997623E-4]:2.488040068915E-1,((23[&rate=5.836696492997623E-4]:5.480952420669E-1,(20[&rate=5.836696492997623E-4]:4.514492412571E-1,25[&rate=5.836696492997623E-4]:4.706273234488E-1)[&rate=5.836696492997623E-4]:8.842682272771E-2)[&rate=5.836696492997623E-4]:1.179256712899E-1,(140[&rate=5.836696492997623E-4]:4.379028633722E-1,11[&rate=5.836696492997623E-4]:4.570809455639E-1)[&rate=5.836696492997623E-4]:1.240084609436E-1)[&rate=5.836696492997623E-4]:6.611375906614E-1)[&rate=5.836696492997623E-4]:7.171810029004E-2)[&rate=5.836696492997623E-4]:1.857088419265E-2,((142[&rate=5.836696492997623E-4]:4.655039476236E-1,(144[&rate=5.836696492997623E-4]:1.197280759988E-1,(145[&rate=5.836696492997623E-4]:1.965369836648E-2,141[&rate=5.836696492997623E-4]:1.69139723389E-2)[&rate=5.836696492997623E-4]:1.055538296872E-1)[&rate=5.836696492997623E-4]:3.402964195699E-1)[&rate=5.836696492997623E-4]:1.036639552121E0,(((((13[&rate=5.836696492997623E-4]:3.519404596385E-1,19[&rate=5.836696492997623E-4]:3.902966240222E-1)[&rate=5.836696492997623E-4]:5.133022320646E-1,115[&rate=5.836696492997623E-4]:7.830509108812E-1)[&rate=5.836696492997623E-4]:7.978758959562E-2,(((114[&rate=5.836696492997623E-4]:2.18114203999E-1,112[&rate=5.836696492997623E-4]:3.003059848208E-1)[&rate=5.836696492997623E-4]:3.18281099113E-1,(107[&rate=5.836696492997623E-4]:4.80973390697E-1,109[&rate=5.836696492997623E-4]:5.001514728888E-1)[&rate=5.836696492997623E-4]:1.156958850177E-1)[&rate=5.836696492997623E-4]:2.24024432203E-1,108[&rate=5.836696492997623E-4]:8.179539818903E-1)[&rate=5.836696492997623E-4]:1.02418765162E-1)[&rate=5.836696492997623E-4]:3.491769105876E-2,((148[&rate=5.836696492997623E-4]:3.347187303852E-1,143[&rate=5.836696492997623E-4]:3.319790043579E-1)[&rate=5.836696492997623E-4]:5.231994016145E-1,((((104[&rate=5.836696492997623E-4]:8.732018633659E-3,106[&rate=5.836696492997623E-4]:8.732018633659E-3)[&rate=5.836696492997623E-4]:2.547560309163E-1,111[&rate=5.836696492997623E-4]:2.799264057144E-1)[&rate=5.836696492997623E-4]:1.702269714817E-1,139[&rate=5.836696492997623E-4]:6.254958429495E-1)[&rate=5.836696492997623E-4]:2.078024592417E-1,116[&rate=5.836696492997623E-4]:5.812435076707E-1)[&rate=5.836696492997623E-4]:2.383184599454E-1)[&rate=5.836696492997623E-4]:7.819422391954E-2)[&rate=5.836696492997623E-4]:2.420863142147E-1,(((((30[&rate=5.836696492997623E-4]:2.173708350286E-1,4[&rate=5.836696492997623E-4]:4.476809530262E-2)[&rate=5.836696492997623E-4]:2.557956672647E-1,14[&rate=5.836696492997623E-4]:3.580980091425E-1)[&rate=5.836696492997623E-4]:2.645934475574E-1,9[&rate=5.836696492997623E-4]:6.144722786178E-1)[&rate=5.836696492997623E-4]:1.986897754345E-1,117[&rate=5.836696492997623E-4]:8.24120958162E-1)[&rate=5.836696492997623E-4]:2.670369602565E-1,((105[&rate=5.836696492997623E-4]:6.059770449021E-1,110[&rate=5.836696492997623E-4]:6.278948531212E-1)[&rate=5.836696492997623E-4]:3.409858295039E-1,113[&rate=5.836696492997623E-4]:9.743601346797E-1)[&rate=5.836696492997623E-4]:1.140580577112E-1)[&rate=5.836696492997623E-4]:1.336160941812E-1)[&rate=5.836696492997623E-4]:1.075064734458E-1)[&rate=5.836696492997623E-4]:1.119439971567E-2)[&rate=5.836696492997623E-4]:1.041025649694E-1,(((6[&rate=5.836696492997623E-4]:4.329486871123E-1,18[&rate=5.836696492997623E-4]:4.959623857425E-1)[&rate=5.836696492997623E-4]:2.203583062921E-1,(15[&rate=5.836696492997623E-4]:5.592900841028E-1,10[&rate=5.836696492997623E-4]:5.209339197194E-1)[&rate=5.836696492997623E-4]:1.488114298494E-1)[&rate=5.836696492997623E-4]:4.272841259408E-1,((((85[&rate=5.836696492997623E-4]:1.260182167444E-1,(93[&rate=5.836696492997623E-4]:1.215105419929E-1,84[&rate=5.836696492997623E-4]:1.078119118559E-1)[&rate=5.836696492997623E-4]:1.820630488847E-2)[&rate=5.836696492997623E-4]:1.731233106738E-2,(92[&rate=5.836696492997623E-4]:9.487383319316E-2,(91[&rate=5.836696492997623E-4]:5.186256134769E-2,90[&rate=5.836696492997623E-4]:5.186256134769E-2)[&rate=5.836696492997623E-4]:4.301127184547E-2)[&rate=5.836696492997623E-4]:6.215534475561E-2)[&rate=5.836696492997623E-4]:1.45811666547E-1,(87[&rate=5.836696492997623E-4]:2.409550306252E-1,((89[&rate=5.836696492997623E-4]:3.823244549981E-2,88[&rate=5.836696492997623E-4]:2.45338153628E-2)[&rate=5.836696492997623E-4]:1.941344933352E-1,(86[&rate=5.836696492997623E-4]:4.899258765995E-2,83[&rate=5.836696492997623E-4]:4.899258765995E-2)[&rate=5.836696492997623E-4]:1.696757210381E-1)[&rate=5.836696492997623E-4]:2.228672192721E-2)[&rate=5.836696492997623E-4]:4.818718373352E-2)[&rate=5.836696492997623E-4]:9.341644851316E-1,3[&rate=5.836696492997623E-4]:6.835806720932E-1)[&rate=5.836696492997623E-4]:3.449556527316E-1)[&rate=5.836696492997623E-4]:3.395890711114E-1)[&rate=5.836696492997623E-4]:5.429524438858E-1,101[&rate=5.836696492997623E-4]:9.083381137944E-1)[&rate=5.836696492997623E-4]:3.376247462885E-1,147[&rate=5.836696492997623E-4]:3.301757502695E-1)[&rate=5.836696492997623E-4]:7.449546728784E-2)[&rate=5.836696492997623E-4]:1.347686434971E-1,((16[&rate=5.836696492997623E-4]:2.42126595216E0,146[&rate=5.836696492997623E-4]:4.559916052777E-1)[&rate=5.836696492997623E-4]:1.040464079885E-1,(97[&rate=5.836696492997623E-4]:1.925349498774E-1,39[&rate=5.836696492997623E-4]:2.635732012436E-1)[&rate=5.836696492997623E-4]:1.762462327877E-1)[&rate=5.836696492997623E-4]:4.224337784275E-2)[&rate=5.836696492997623E-4]:6.719290659332E-4)[&rate=5.836696492997623E-4]:3.895194074164E-1)[&rate=5.836696492997623E-4]:3.039352501532E-1)[&rate=5.836696492997623E-4]:4.243200710766E-1,(((67[&rate=5.836696492997623E-4]:3.2760101313E-1,((124[&rate=5.836696492997623E-4]:1.313668198643E-1,123[&rate=5.836696492997623E-4]:1.340990603014E-1)[&rate=5.836696492997623E-4]:1.950387798382E-1,122[&rate=5.836696492997623E-4]:3.291378401396E-1)[&rate=5.836696492997623E-4]:4.997357233311E-1)[&rate=5.836696492997623E-4]:5.615935108841E-2,(((126[&rate=5.836696492997623E-4]:8.879346301993E-1,119[&rate=5.836696492997623E-4]:1.673637152843E0)[&rate=5.836696492997623E-4]:1.793226192945E-3,((135[&rate=5.836696492997623E-4]:3.7737265755E-1,(138[&rate=5.836696492997623E-4]:1.3589523602E-1,136[&rate=5.836696492997623E-4]:4.388386704844E-3)[&rate=5.836696492997623E-4]:4.4147742153E-1)[&rate=5.836696492997623E-4]:6.164741243197E-2,120[&rate=5.836696492997623E-4]:6.910748645025E-1)[&rate=5.836696492997623E-4]:8.884651035747E-1)[&rate=5.836696492997623E-4]:5.290720049208E-1,66[&rate=5.836696492997623E-4]:1.71625671628E-1)[&rate=5.836696492997623E-4]:2.121346925904E-1)[&rate=5.836696492997623E-4]:4.483999796504E-1,((125[&rate=5.836696492997623E-4]:6.931007904846E-1,((52[&rate=5.836696492997623E-4]:5.75522248772E-1,(((134[&rate=5.836696492997623E-4]:3.321956419608E-1,133[&rate=5.836696492997623E-4]:3.62332628262E-1)[&rate=5.836696492997623E-4]:5.929715054301E-2,137[&rate=5.836696492997623E-4]:4.62725669216E-1)[&rate=5.836696492997623E-4]:6.597271329297E-1,(103[&rate=5.836696492997623E-4]:4.963013761919E-1,(29[&rate=5.836696492997623E-4]:3.920500929218E-1,(12[&rate=5.836696492997623E-4]:2.609531457717E-1,5[&rate=5.836696492997623E-4]:2.225969813882E-1)[&rate=5.836696492997623E-4]:2.424763208161E-2)[&rate=5.836696492997623E-4]:3.371279955989E-1)[&rate=5.836696492997623E-4]:1.475466494447E0)[&rate=5.836696492997623E-4]:2.680481126941E-1)[&rate=5.836696492997623E-4]:7.267904849052E-2,(53[&rate=5.836696492997623E-4]:5.865905771887E-1,((75[&rate=5.836696492997623E-4]:4.086892077881E-1,((70[&rate=5.836696492997623E-4]:3.098788375937E-1,74[&rate=5.836696492997623E-4]:3.482350019772E-1)[&rate=5.836696492997623E-4]:6.282190784692E-3,76[&rate=5.836696492997623E-4]:3.545171927619E-1)[&rate=5.836696492997623E-4]:5.417201502615E-2)[&rate=5.836696492997623E-4]:3.277271178165E-1,((77[&rate=5.836696492997623E-4]:3.360939885236E-1,(((79[&rate=5.836696492997623E-4]:2.413365995155E-1,82[&rate=5.836696492997623E-4]:2.495557775975E-1)[&rate=5.836696492997623E-4]:7.696683809396E-3,71[&rate=5.836696492997623E-4]:2.216360230508E-1)[&rate=5.836696492997623E-4]:1.05433056863E-2,(78[&rate=5.836696492997623E-4]:2.522157962413E-2,72[&rate=5.836696492997623E-4]:3.303771404817E-3)[&rate=5.836696492997623E-4]:2.34355009387E-1)[&rate=5.836696492997623E-4]:4.090096115628E-2)[&rate=5.836696492997623E-4]:2.25007007226E-1,((81[&rate=5.836696492997623E-4]:1.864101687426E-1,80[&rate=5.836696492997623E-4]:1.864101687426E-1)[&rate=5.836696492997623E-4]:2.332980456726E-1,73[&rate=5.836696492997623E-4]:4.690232829083E-1)[&rate=5.836696492997623E-4]:9.755716489603E-2)[&rate=5.836696492997623E-4]:1.698358778002E-1)[&rate=5.836696492997623E-4]:5.966373101963E-1)[&rate=5.836696492997623E-4]:5.341399876243E-2)[&rate=5.836696492997623E-4]:2.634787281947E-1)[&rate=5.836696492997623E-4]:6.710521756726E-1,((57[&rate=5.836696492997623E-4]:5.098489555625E-1,((58[&rate=5.836696492997623E-4]:3.983300349814E-1,(55[&rate=5.836696492997623E-4]:3.082447173433E-1,56[&rate=5.836696492997623E-4]:3.082447173433E-1)[&rate=5.836696492997623E-4]:6.27629132664E-2)[&rate=5.836696492997623E-4]:4.348415702216E-2,(59[&rate=5.836696492997623E-4]:2.307818828274E-1,(54[&rate=5.836696492997623E-4]:8.318398148063E-2,37[&rate=5.836696492997623E-4]:1.596867137211E-1)[&rate=5.836696492997623E-4]:1.093465352266E-1)[&rate=5.836696492997623E-4]:1.91906626116E-1)[&rate=5.836696492997623E-4]:8.442820618196E-2)[&rate=5.836696492997623E-4]:3.024365685476E-1,68[&rate=5.836696492997623E-4]:7.603729558041E-1)[&rate=5.836696492997623E-4]:4.371133436864E-1)[&rate=5.836696492997623E-4]:1.823946821506E-1)[&rate=5.836696492997623E-4]:9.767766827282E-2)[&rate=5.836696492997623E-4]:1.852945498256E-2,32[&rate=5.836696492997623E-4]:6.343596027508E-2)[&rate=5.836696492997623E-4]:2.101806389988E-2,33[&rate=5.836696492997623E-4]:8.993347622967E-2)[&rate=5.836696492997623E-4]:1.138787739815E-2,34[&rate=5.836696492997623E-4]:1.177597097922E-1);
tree STATE_34740000 [&joint=-20956.110336868627,lnP=-20956.110336868627] = [&R] (((34[&rate=6.147512986356217E-4]:8.607677721134E-3,((((125[&rate=6.147512986356217E-4]:7.884248533943E-1,(((52[&rate=6.147512986356217E-4]:5.339389736315E-1,(103[&rate=6.147512986356217E-4]:5.602518017017E-1,(29[&rate=6.147512986356217E-4]:6.902551723757E-1,(12[&rate=6.147512986356217E-4]:3.10422770638E-1,5[&rate=6.147512986356217E-4]:2.720666062545E-1)[&rate=6.147512986356217E-4]:2.729830866691E-1)[&rate=6.147512986356217E-4]:1.028733416548E-1)[&rate=6.147512986356217E-4]:1.637980906491E0)[&rate=6.147512986356217E-4]:2.043765422544E-1,((((70[&rate=6.147512986356217E-4]:3.051735892093E-1,(76[&rate=6.147512986356217E-4]:3.319702270119E-1,74[&rate=6.147512986356217E-4]:3.319702270119E-1)[&rate=6.147512986356217E-4]:1.155952658083E-2)[&rate=6.147512986356217E-4]:5.809329266583E-2,75[&rate=6.147512986356217E-4]:4.016230462586E-1)[&rate=6.147512986356217E-4]:3.101276563397E-1,((((81[&rate=6.147512986356217E-4]:2.746527904902E-2,80[&rate=6.147512986356217E-4]:2.746527904902E-2)[&rate=6.147512986356217E-4]:2.714071586007E-1,71[&rate=6.147512986356217E-4]:2.79694355458E-1)[&rate=6.147512986356217E-4]:1.874587813907E-3,73[&rate=6.147512986356217E-4]:3.500620939568E-1)[&rate=6.147512986356217E-4]:1.14975011165E-1,(77[&rate=6.147512986356217E-4]:3.3176223174E-1,(82[&rate=6.147512986356217E-4]:2.499978243562E-1,((72[&rate=6.147512986356217E-4]:3.366877902841E-3,78[&rate=6.147512986356217E-4]:2.528468612215E-2)[&rate=6.147512986356217E-4]:3.690898639405E-2,79[&rate=6.147512986356217E-4]:6.219367251621E-2)[&rate=6.147512986356217E-4]:1.79584973758E-1)[&rate=6.147512986356217E-4]:5.436714710972E-2)[&rate=6.147512986356217E-4]:1.27795421327E-1)[&rate=6.147512986356217E-4]:2.467135974765E-1)[&rate=6.147512986356217E-4]:7.219854304321E-1,53[&rate=6.147512986356217E-4]:6.872730744183E-1)[&rate=6.147512986356217E-4]:4.284572015631E-2)[&rate=6.147512986356217E-4]:2.483629642868E-2,(137[&rate=6.147512986356217E-4]:8.101744733009E-1,(133[&rate=6.147512986356217E-4]:5.244448275939E-1,134[&rate=6.147512986356217E-4]:4.943078412928E-1)[&rate=6.147512986356217E-4]:2.44633755296E-1)[&rate=6.147512986356217E-4]:7.679560050816E-1)[&rate=6.147512986356217E-4]:2.438522760523E-1)[&rate=6.147512986356217E-4]:1.293412374379E-1,(((58[&rate=6.147512986356217E-4]:3.00180150099E-1,((57[&rate=6.147512986356217E-4]:1.435242741509E-1,(54[&rate=6.147512986356217E-4]:9.453414426333E-2,37[&rate=6.147512986356217E-4]:1.710368765038E-1)[&rate=6.147512986356217E-4]:8.006523330199E-3)[&rate=6.147512986356217E-4]:1.356378019093E-1,(55[&rate=6.147512986356217E-4]:2.571896893183E-1,56[&rate=6.147512986356217E-4]:2.571896893183E-1)[&rate=6.147512986356217E-4]:1.104342499311E-2)[&rate=6.147512986356217E-4]:4.624631415901E-3)[&rate=6.147512986356217E-4]:5.241583032017E-2,59[&rate=6.147512986356217E-4]:3.334702973591E-1)[&rate=6.147512986356217E-4]:2.460016887799E-1,68[&rate=6.147512986356217E-4]:5.3029165827E-1)[&rate=6.147512986356217E-4]:2.208077658955E-1)[&rate=6.147512986356217E-4]:3.64589169011E-1,(((((45[&rate=6.147512986356217E-4]:6.121122729004E-1,((51[&rate=6.147512986356217E-4]:4.91289449213E-1,((46[&rate=6.147512986356217E-4]:4.450598419644E-1,43[&rate=6.147512986356217E-4]:4.450598419644E-1)[&rate=6.147512986356217E-4]:1.671612524502E-2,((41[&rate=6.147512986356217E-4]:2.85222479868E-1,42[&rate=6.147512986356217E-4]:2.906869607422E-1)[&rate=6.147512986356217E-4]:1.18459414679E-1,48[&rate=6.147512986356217E-4]:4.473977415414E-1)[&rate=6.147512986356217E-4]:3.449263919515E-3)[&rate=6.147512986356217E-4]:5.683588637506E-2)[&rate=6.147512986356217E-4]:4.635368909937E-2,(47[&rate=6.147512986356217E-4]:5.362960869377E-1,((50[&rate=6.147512986356217E-4]:3.384137216879E-1,49[&rate=6.147512986356217E-4]:3.384137216879E-1)[&rate=6.147512986356217E-4]:1.084755955049E-1,44[&rate=6.147512986356217E-4]:4.742117215643E-1)[&rate=6.147512986356217E-4]:5.661988449915E-2)[&rate=6.147512986356217E-4]:2.86694557462E-2)[&rate=6.147512986356217E-4]:5.53434515279E-2)[&rate=6.147512986356217E-4]:3.327118206772E-1,(((118[&rate=6.147512986356217E-4]:7.053619437708E-1,(((129[&rate=6.147512986356217E-4]:4.919052486429E-2,132[&rate=6.147512986356217E-4]:5.193025089164E-2)[&rate=6.147512986356217E-4]:1.726067757774E-1,130[&rate=6.147512986356217E-4]:2.217973006417E-1)[&rate=6.147512986356217E-4]:5.399426150289E-2,131[&rate=6.147512986356217E-4]:2.785312881719E-1)[&rate=6.147512986356217E-4]:2.925840802563E-1)[&rate=6.147512986356217E-4]:3.869611392834E-2,69[&rate=6.147512986356217E-4]:7.550169618088E-1)[&rate=6.147512986356217E-4]:6.734472686543E-1,(128[&rate=6.147512986356217E-4]:1.227424146042E0,(((65[&rate=6.147512986356217E-4]:7.495495038014E-2,64[&rate=6.147512986356217E-4]:2.256398818868E-1)[&rate=6.147512986356217E-4]:1.032124958687E-1,(60[&rate=6.147512986356217E-4]:1.683859768085E-1,62[&rate=6.147512986356217E-4]:3.601667987262E-1)[&rate=6.147512986356217E-4]:9.781469440375E-3)[&rate=6.147512986356217E-4]:1.840997319411E-1,(63[&rate=6.147512986356217E-4]:1.651437725808E-1,61[&rate=6.147512986356217E-4]:2.062396629918E-1)[&rate=6.147512986356217E-4]:3.478083371159E-1)[&rate=6.147512986356217E-4]:8.131021733313E-1)[&rate=6.147512986356217E-4]:5.035515291441E-2)[&rate=6.147512986356217E-4]:4.404410069129E-1)[&rate=6.147512986356217E-4]:1.647142816301E-2,36[&rate=6.147512986356217E-4]:2.524999532101E-1)[&rate=6.147512986356217E-4]:1.792864963082E-2,(35[&rate=6.147512986356217E-4]:6.045426698319E-2,(127[&rate=6.147512986356217E-4]:2.515282187064E0,121[&rate=6.147512986356217E-4]:2.074186296653E0)[&rate=6.147512986356217E-4]:1.122953675902E-1)[&rate=6.147512986356217E-4]:1.633989933919E-1)[&rate=6.147512986356217E-4]:5.309130600598E-2,(38[&rate=6.147512986356217E-4]:6.441168039527E-1,(((((31[&rate=6.147512986356217E-4]:7.912077113335E-1,((7[&rate=6.147512986356217E-4]:2.807530375393E-1,8[&rate=6.147512986356217E-4]:2.807530375393E-1)[&rate=6.147512986356217E-4]:2.206722218145E-1,26[&rate=6.147512986356217E-4]:6.082745744224E-1)[&rate=6.147512986356217E-4]:1.390975204727E-1)[&rate=6.147512986356217E-4]:2.146894830208E-2,(22[&rate=6.147512986356217E-4]:2.720522338214E-1,27[&rate=6.147512986356217E-4]:2.884905899857E-1)[&rate=6.147512986356217E-4]:4.858299052662E-1)[&rate=6.147512986356217E-4]:2.020402412178E-1,2[&rate=6.147512986356217E-4]:7.873196405793E-1)[&rate=6.147512986356217E-4]:1.669628577011E0,(146[&rate=6.147512986356217E-4]:6.057726821694E-1,((((((((((115[&rate=6.147512986356217E-4]:4.957628849334E-1,(13[&rate=6.147512986356217E-4]:4.151065169535E-1,19[&rate=6.147512986356217E-4]:4.534626813372E-1)[&rate=6.147512986356217E-4]:1.628481488018E-1)[&rate=6.147512986356217E-4]:1.576374094738E-1,((109[&rate=6.147512986356217E-4]:3.237923821283E-1,(112[&rate=6.147512986356217E-4]:2.200430400903E-1,114[&rate=6.147512986356217E-4]:1.378512592684E-1)[&rate=6.147512986356217E-4]:1.064890680654E-1)[&rate=6.147512986356217E-4]:1.191981601748E-1,(108[&rate=6.147512986356217E-4]:3.722204249535E-1,107[&rate=6.147512986356217E-4]:3.749601509808E-1)[&rate=6.147512986356217E-4]:4.88523091306E-2)[&rate=6.147512986356217E-4]:2.898618068985E-1)[&rate=6.147512986356217E-4]:3.788150697003E-2,((104[&rate=6.147512986356217E-4]:2.977178858786E-1,((111[&rate=6.147512986356217E-4]:5.199629533027E-3,139[&rate=6.147512986356217E-4]:1.805420952864E-1)[&rate=6.147512986356217E-4]:1.717331836305E-1,106[&rate=6.147512986356217E-4]:1.604944569992E-1)[&rate=6.147512986356217E-4]:1.372234288794E-1)[&rate=6.147512986356217E-4]:4.137186201721E-1,(116[&rate=6.147512986356217E-4]:4.712723362877E-1,(148[&rate=6.147512986356217E-4]:3.175826223885E-1,143[&rate=6.147512986356217E-4]:3.148428963612E-1)[&rate=6.147512986356217E-4]:1.920458782829E-1)[&rate=6.147512986356217E-4]:1.798901971602E-1)[&rate=6.147512986356217E-4]:4.011926792928E-2)[&rate=6.147512986356217E-4]:1.565706394673E-1,((117[&rate=6.147512986356217E-4]:6.705353466278E-1,(113[&rate=6.147512986356217E-4]:5.009880671258E-1,(110[&rate=6.147512986356217E-4]:3.298519247301E-1,105[&rate=6.147512986356217E-4]:3.07934116511E-1)[&rate=6.147512986356217E-4]:1.65656690341E-1)[&rate=6.147512986356217E-4]:1.668075534744E-1)[&rate=6.147512986356217E-4]:1.352267749061E-1,(((30[&rate=6.147512986356217E-4]:4.328878892211E-1,4[&rate=6.147512986356217E-4]:2.602851494951E-1)[&rate=6.147512986356217E-4]:1.712947635902E-1,14[&rate=6.147512986356217E-4]:4.891141596605E-1)[&rate=6.147512986356217E-4]:1.930592889091E-1,9[&rate=6.147512986356217E-4]:6.739542704875E-1)[&rate=6.147512986356217E-4]:1.208489469367E-1)[&rate=6.147512986356217E-4]:1.270218261601E-1)[&rate=6.147512986356217E-4]:1.136811414364E-1,(142[&rate=6.147512986356217E-4]:5.722698407463E-1,((141[&rate=6.147512986356217E-4]:1.526279513282E-1,145[&rate=6.147512986356217E-4]:1.553676773557E-1)[&rate=6.147512986356217E-4]:3.035313181153E-1,144[&rate=6.147512986356217E-4]:4.534195434161E-1)[&rate=6.147512986356217E-4]:1.133708452752E-1)[&rate=6.147512986356217E-4]:6.440582620828E-1)[&rate=6.147512986356217E-4]:1.430417713282E-1,((((25[&rate=6.147512986356217E-4]:4.511464621655E-1,20[&rate=6.147512986356217E-4]:4.319683799738E-1)[&rate=6.147512986356217E-4]:3.143550301453E-1,23[&rate=6.147512986356217E-4]:7.545425882011E-1)[&rate=6.147512986356217E-4]:7.979485367901E-2,(140[&rate=6.147512986356217E-4]:4.392368344345E-1,11[&rate=6.147512986356217E-4]:4.584149166262E-1)[&rate=6.147512986356217E-4]:2.909910184047E-1)[&rate=6.147512986356217E-4]:3.560608137967E-1,(((((17[&rate=6.147512986356217E-4]:4.749228582362E-1,21[&rate=6.147512986356217E-4]:5.050598445376E-1)[&rate=6.147512986356217E-4]:2.047004587361E-1,28[&rate=6.147512986356217E-4]:7.344178375201E-1)[&rate=6.147512986356217E-4]:1.322063205168E-1,1[&rate=6.147512986356217E-4]:8.032278817399E-2)[&rate=6.147512986356217E-4]:1.237763732226E-1,24[&rate=6.147512986356217E-4]:9.849210792048E-1)[&rate=6.147512986356217E-4]:1.974061767709E-1,102[&rate=6.147512986356217E-4]:2.068342035935E-2)[&rate=6.147512986356217E-4]:1.902990381081E-2)[&rate=6.147512986356217E-4]:7.308120752125E-2)[&rate=6.147512986356217E-4]:2.026292338271E-1,(((3[&rate=6.147512986356217E-4]:5.684448133256E-1,18[&rate=6.147512986356217E-4]:6.835133064762E-1)[&rate=6.147512986356217E-4]:9.128241409455E-2,(((85[&rate=6.147512986356217E-4]:3.662691687119E-2,(86[&rate=6.147512986356217E-4]:1.433583719097E-2,83[&rate=6.147512986356217E-4]:1.433583719097E-2)[&rate=6.147512986356217E-4]:2.229107968021E-2)[&rate=6.147512986356217E-4]:2.562114302333E-1,(((93[&rate=6.147512986356217E-4]:4.906412605224E-2,84[&rate=6.147512986356217E-4]:3.536549591522E-2)[&rate=6.147512986356217E-4]:3.134759987663E-2,(92[&rate=6.147512986356217E-4]:4.021957727415E-2,(91[&rate=6.147512986356217E-4]:2.525601614724E-2,90[&rate=6.147512986356217E-4]:2.525601614724E-2)[&rate=6.147512986356217E-4]:1.496356112692E-2)[&rate=6.147512986356217E-4]:4.019214865472E-2)[&rate=6.147512986356217E-4]:6.331083661834E-2,87[&rate=6.147512986356217E-4]:1.300239324102E-1)[&rate=6.147512986356217E-4]:1.628144146943E-1)[&rate=6.147512986356217E-4]:2.436191695982E-2,(89[&rate=6.147512986356217E-4]:1.101813441397E-1,88[&rate=6.147512986356217E-4]:9.648271400269E-2)[&rate=6.147512986356217E-4]:2.207175500616E-1)[&rate=6.147512986356217E-4]:8.82252990753E-1)[&rate=6.147512986356217E-4]:1.41348795182E-2,((15[&rate=6.147512986356217E-4]:3.41722699295E-1,10[&rate=6.147512986356217E-4]:3.033665349115E-1)[&rate=6.147512986356217E-4]:7.787088508298E-2,6[&rate=6.147512986356217E-4]:3.647990638301E-1)[&rate=6.147512986356217E-4]:3.611178376287E-1)[&rate=6.147512986356217E-4]:6.388219325528E-1)[&rate=6.147512986356217E-4]:4.152369141581E-1,101[&rate=6.147512986356217E-4]:7.251812276217E-1)[&rate=6.147512986356217E-4]:6.013916814135E-1,97[&rate=6.147512986356217E-4]:2.823704986752E-1)[&rate=6.147512986356217E-4]:1.085047617739E-1,((16[&rate=6.147512986356217E-4]:2.519426476718E0,(147[&rate=6.147512986356217E-4]:4.115444118153E-1,39[&rate=6.147512986356217E-4]:3.54167362635E-1)[&rate=6.147512986356217E-4]:7.976618796547E-2)[&rate=6.147512986356217E-4]:1.519932295762E-2,40[&rate=6.147512986356217E-4]:4.49132873558E-1)[&rate=6.147512986356217E-4]:1.278063825728E-2)[&rate=6.147512986356217E-4]:2.364059111919E-2)[&rate=6.147512986356217E-4]:1.466831182611E-2)[&rate=6.147512986356217E-4]:5.387785757355E-2,(((95[&rate=6.147512986356217E-4]:5.349820629699E-1,(100[&rate=6.147512986356217E-4]:4.010821967776E-1,94[&rate=6.147512986356217E-4]:4.010821967776E-1)[&rate=6.147512986356217E-4]:4.920041264029E-2)[&rate=6.147512986356217E-4]:5.795569194474E-2,(96[&rate=6.147512986356217E-4]:4.835620724682E-1,99[&rate=6.147512986356217E-4]:5.190811981511E-1)[&rate=6.147512986356217E-4]:8.478551851213E-2)[&rate=6.147512986356217E-4]:2.536132361154E-2,98[&rate=6.147512986356217E-4]:6.073701167775E-1)[&rate=6.147512986356217E-4]:7.514545610299E-2)[&rate=6.147512986356217E-4]:1.583225425476E-1)[&rate=6.147512986356217E-4]:2.351932089438E-1)[&rate=6.147512986356217E-4]:2.910233890231E-1)[&rate=6.147512986356217E-4]:2.614288038991E-1,((((126[&rate=6.147512986356217E-4]:9.978277536678E-1,(135[&rate=6.147512986356217E-4]:4.838091330906E-1,(138[&rate=6.147512986356217E-4]:2.225166312488E-1,136[&rate=6.147512986356217E-4]:9.100978193357E-2)[&rate=6.147512986356217E-4]:4.612925018419E-1)[&rate=6.147512986356217E-4]:9.517759377416E-1)[&rate=6.147512986356217E-4]:4.327067913895E-1,66[&rate=6.147512986356217E-4]:1.833603553724E-1)[&rate=6.147512986356217E-4]:1.110664538181E-2,(120[&rate=6.147512986356217E-4]:1.674928807455E0,119[&rate=6.147512986356217E-4]:1.770819218414E0)[&rate=6.147512986356217E-4]:4.565244946688E-1)[&rate=6.147512986356217E-4]:4.1702671037E-2,(67[&rate=6.147512986356217E-4]:1.777851977052E-1,((124[&rate=6.147512986356217E-4]:3.627341461157E-2,123[&rate=6.147512986356217E-4]:3.90056550487E-2)[&rate=6.147512986356217E-4]:2.684224083348E-1,122[&rate=6.147512986356217E-4]:3.074280633835E-1)[&rate=6.147512986356217E-4]:3.716296846624E-1)[&rate=6.147512986356217E-4]:5.838447408597E-2)[&rate=6.147512986356217E-4]:5.932270875122E-1)[&rate=6.147512986356217E-4]:4.222461704784E-2)[&rate=6.147512986356217E-4]:2.171481216703E-2,32[&rate=6.147512986356217E-4]:8.40468166908E-3)[&rate=6.147512986356217E-4]:3.74840839174E-2,33[&rate=6.147512986356217E-4]:5.136821764119E-2);
tree STATE_34830000 [&joint=-20983.113046178114,lnP=-20983.113046178114] = [&R] ((34[&rate=5.78626723934567E-4]:1.345323266641E-2,((((((45[&rate=5.78626723934567E-4]:7.775556688391E-1,(((42[&rate=5.78626723934567E-4]:2.317517555436E-1,(48[&rate=5.78626723934567E-4]:2.39576935554E-1,41[&rate=5.78626723934567E-4]:1.958610885595E-1)[&rate=5.78626723934567E-4]:3.042618610982E-2)[&rate=5.78626723934567E-4]:2.540781022884E-1,(43[&rate=5.78626723934567E-4]:5.273664769908E-1,46[&rate=5.78626723934567E-4]:5.273664769908E-1)[&rate=5.78626723934567E-4]:7.643708709867E-3)[&rate=5.78626723934567E-4]:1.074673173052E-1,((51[&rate=5.78626723934567E-4]:5.063788808655E-1,(47[&rate=5.78626723934567E-4]:1.568220567741E-1,44[&rate=5.78626723934567E-4]:1.513575758999E-1)[&rate=5.78626723934567E-4]:3.768792284629E-1)[&rate=5.78626723934567E-4]:3.464865742393E-2,(50[&rate=5.78626723934567E-4]:2.10937189532E-1,49[&rate=5.78626723934567E-4]:2.10937189532E-1)[&rate=5.78626723934567E-4]:3.246258678832E-1)[&rate=5.78626723934567E-4]:7.412756034493E-2)[&rate=5.78626723934567E-4]:1.432748871446E-1)[&rate=5.78626723934567E-4]:1.363659690404E-1,(128[&rate=5.78626723934567E-4]:1.446181811464E0,(((((132[&rate=5.78626723934567E-4]:2.17412352514E-1,(130[&rate=5.78626723934567E-4]:1.977032809588E-1,131[&rate=5.78626723934567E-4]:2.004430069862E-1)[&rate=5.78626723934567E-4]:1.69693455278E-2)[&rate=5.78626723934567E-4]:8.728703377462E-3,129[&rate=5.78626723934567E-4]:2.234013298641E-1)[&rate=5.78626723934567E-4]:3.919778128545E-1,118[&rate=5.78626723934567E-4]:7.523654440885E-1)[&rate=5.78626723934567E-4]:1.223238254255E-1,69[&rate=5.78626723934567E-4]:8.856481736237E-1)[&rate=5.78626723934567E-4]:6.101068058992E-1,((((64[&rate=5.78626723934567E-4]:2.155190097325E-1,62[&rate=5.78626723934567E-4]:2.566149001435E-1)[&rate=5.78626723934567E-4]:1.204508136693E-1,60[&rate=5.78626723934567E-4]:1.852848918951E-1)[&rate=5.78626723934567E-4]:3.143272871192E-2,65[&rate=5.78626723934567E-4]:2.16717620607E-1)[&rate=5.78626723934567E-4]:2.553766545625E-1,(63[&rate=5.78626723934567E-4]:3.184115322799E-1,61[&rate=5.78626723934567E-4]:3.59507422691E-1)[&rate=5.78626723934567E-4]:3.043676743962E-1)[&rate=5.78626723934567E-4]:8.20920978326E-1)[&rate=5.78626723934567E-4]:1.011117634485E-1)[&rate=5.78626723934567E-4]:2.411360387064E-1)[&rate=5.78626723934567E-4]:1.949689689442E-2,((121[&rate=5.78626723934567E-4]:2.170724909104E0,35[&rate=5.78626723934567E-4]:4.469751184394E-2)[&rate=5.78626723934567E-4]:7.501900793176E-3,(36[&rate=5.78626723934567E-4]:1.121009684413E-2,127[&rate=5.78626723934567E-4]:2.53175804205E0)[&rate=5.78626723934567E-4]:8.756465825874E-2)[&rate=5.78626723934567E-4]:1.258482111404E-1)[&rate=5.78626723934567E-4]:2.445888791854E-1,(38[&rate=5.78626723934567E-4]:9.543413863311E-1,((((((142[&rate=5.78626723934567E-4]:7.148741220502E-1,((144[&rate=5.78626723934567E-4]:3.532637548314E-1,141[&rate=5.78626723934567E-4]:3.560034808587E-1)[&rate=5.78626723934567E-4]:8.249567865671E-2,145[&rate=5.78626723934567E-4]:4.41238885543E-1)[&rate=5.78626723934567E-4]:2.736352365072E-1)[&rate=5.78626723934567E-4]:7.779757967653E-1,((((24[&rate=5.78626723934567E-4]:8.485552545944E-1,((21[&rate=5.78626723934567E-4]:7.334377435768E-1,28[&rate=5.78626723934567E-4]:7.580952778233E-1)[&rate=5.78626723934567E-4]:5.507118438022E-2,1[&rate=5.78626723934567E-4]:2.686509234054E-2)[&rate=5.78626723934567E-4]:4.086824444562E-2)[&rate=5.78626723934567E-4]:1.158319097008E-1,17[&rate=5.78626723934567E-4]:9.15072095802E-1)[&rate=5.78626723934567E-4]:1.678241352879E-1,(((25[&rate=5.78626723934567E-4]:4.392438991082E-1,20[&rate=5.78626723934567E-4]:4.200658169164E-1)[&rate=5.78626723934567E-4]:2.926984370091E-1,23[&rate=5.78626723934567E-4]:7.209834320076E-1)[&rate=5.78626723934567E-4]:1.459307468757E-1,(140[&rate=5.78626723934567E-4]:4.460454144167E-1,11[&rate=5.78626723934567E-4]:4.652234966085E-1)[&rate=5.78626723934567E-4]:3.167591754256E-1)[&rate=5.78626723934567E-4]:2.543382165901E-1)[&rate=5.78626723934567E-4]:8.696609482859E-2,102[&rate=5.78626723934567E-4]:5.753355879523E-2)[&rate=5.78626723934567E-4]:1.887410175545E-1)[&rate=5.78626723934567E-4]:7.089674460651E-2,((((115[&rate=5.78626723934567E-4]:6.310036405763E-1,(13[&rate=5.78626723934567E-4]:6.064623169444E-1,19[&rate=5.78626723934567E-4]:6.44818481328E-1)[&rate=5.78626723934567E-4]:1.067331044538E-1)[&rate=5.78626723934567E-4]:4.745441834924E-2,(((112[&rate=5.78626723934567E-4]:1.989887262917E-1,114[&rate=5.78626723934567E-4]:1.167969454699E-1)[&rate=5.78626723934567E-4]:3.409023482256E-1,107[&rate=5.78626723934567E-4]:5.179732662983E-1)[&rate=5.78626723934567E-4]:5.770567354566E-2,(108[&rate=5.78626723934567E-4]:4.722182920034E-1,109[&rate=5.78626723934567E-4]:4.941361002225E-1)[&rate=5.78626723934567E-4]:1.007209218132E-1)[&rate=5.78626723934567E-4]:1.630530916844E-1)[&rate=5.78626723934567E-4]:9.681541027313E-2,(((((106[&rate=5.78626723934567E-4]:2.616826185256E-1,139[&rate=5.78626723934567E-4]:4.534634404433E-1)[&rate=5.78626723934567E-4]:1.017133582229E-1,104[&rate=5.78626723934567E-4]:3.633959767485E-1)[&rate=5.78626723934567E-4]:1.7956420972E-1,111[&rate=5.78626723934567E-4]:5.593985426329E-1)[&rate=5.78626723934567E-4]:1.348906779778E-1,(148[&rate=5.78626723934567E-4]:3.312893390335E-1,143[&rate=5.78626723934567E-4]:3.285496130062E-1)[&rate=5.78626723934567E-4]:3.246437171937E-1)[&rate=5.78626723934567E-4]:7.979906629084E-2,116[&rate=5.78626723934567E-4]:6.973759581344E-1)[&rate=5.78626723934567E-4]:7.78975110643E-2)[&rate=5.78626723934567E-4]:2.809298979015E-1,((((30[&rate=5.78626723934567E-4]:4.021741292176E-1,4[&rate=5.78626723934567E-4]:2.295713894916E-1)[&rate=5.78626723934567E-4]:3.652459171272E-1,14[&rate=5.78626723934567E-4]:6.523515531939E-1)[&rate=5.78626723934567E-4]:9.160116068332E-2,9[&rate=5.78626723934567E-4]:7.357335357952E-1)[&rate=5.78626723934567E-4]:1.637930054628E-1,(113[&rate=5.78626723934567E-4]:7.170600243856E-1,((117[&rate=5.78626723934567E-4]:6.595893492809E-1,105[&rate=5.78626723934567E-4]:6.294523629795E-1)[&rate=5.78626723934567E-4]:5.894172650956E-2,110[&rate=5.78626723934567E-4]:7.103118977082E-1)[&rate=5.78626723934567E-4]:1.268674622727E-3)[&rate=5.78626723934567E-4]:1.906856949544E-1)[&rate=5.78626723934567E-4]:2.30649428582E-1)[&rate=5.78626723934567E-4]:2.527487757737E-1)[&rate=5.78626723934567E-4]:9.500402736429E-2,(((6[&rate=5.78626723934567E-4]:6.0962796207E-1,18[&rate=5.78626723934567E-4]:6.726416607002E-1)[&rate=5.78626723934567E-4]:5.630716903095E-2,(15[&rate=5.78626723934567E-4]:3.185810353892E-1,10[&rate=5.78626723934567E-4]:2.802248710058E-1)[&rate=5.78626723934567E-4]:4.021486162596E-1)[&rate=5.78626723934567E-4]:2.703257430439E-1,((((87[&rate=5.78626723934567E-4]:1.384838300354E-1,(92[&rate=5.78626723934567E-4]:2.199305886075E-2,(91[&rate=5.78626723934567E-4]:7.546632899365E-3,90[&rate=5.78626723934567E-4]:7.546632899365E-3)[&rate=5.78626723934567E-4]:1.444642596138E-2)[&rate=5.78626723934567E-4]:1.301894013117E-1)[&rate=5.78626723934567E-4]:2.056624121357E-2,((93[&rate=5.78626723934567E-4]:8.731918139726E-2,84[&rate=5.78626723934567E-4]:7.362055126025E-2)[&rate=5.78626723934567E-4]:5.228253012947E-2,((85[&rate=5.78626723934567E-4]:7.618065956633E-2,86[&rate=5.78626723934567E-4]:7.618065956633E-2)[&rate=5.78626723934567E-4]:2.607004762453E-3,83[&rate=5.78626723934567E-4]:7.878766432878E-2)[&rate=5.78626723934567E-4]:4.711541706094E-2)[&rate=5.78626723934567E-4]:3.314698985928E-2)[&rate=5.78626723934567E-4]:7.431850859251E-2,(89[&rate=5.78626723934567E-4]:3.725416946936E-2,88[&rate=5.78626723934567E-4]:2.355553933235E-2)[&rate=5.78626723934567E-4]:2.098130405092E-1)[&rate=5.78626723934567E-4]:1.104874247605E0,3[&rate=5.78626723934567E-4]:7.985168000498E-1)[&rate=5.78626723934567E-4]:8.568927957462E-2)[&rate=5.78626723934567E-4]:5.252295426687E-1)[&rate=5.78626723934567E-4]:1.06627799388E0,((40[&rate=5.78626723934567E-4]:3.74669330684E-1,((31[&rate=5.78626723934567E-4]:8.647222256366E-1,((22[&rate=5.78626723934567E-4]:5.799390668911E-1,27[&rate=5.78626723934567E-4]:5.963774230555E-1)[&rate=5.78626723934567E-4]:2.169160404749E-1,2[&rate=5.78626723934567E-4]:6.242523676399E-1)[&rate=5.78626723934567E-4]:1.307259772258E-2)[&rate=5.78626723934567E-4]:9.019033192579E-2,((7[&rate=5.78626723934567E-4]:1.974039392085E-1,8[&rate=5.78626723934567E-4]:1.974039392085E-1)[&rate=5.78626723934567E-4]:4.195801428811E-1,26[&rate=5.78626723934567E-4]:7.238333971582E-1)[&rate=5.78626723934567E-4]:1.872435439658E-1)[&rate=5.78626723934567E-4]:1.603879836225E0)[&rate=5.78626723934567E-4]:7.103260685976E-2,(39[&rate=5.78626723934567E-4]:4.384051145355E-1,97[&rate=5.78626723934567E-4]:3.673668631693E-1)[&rate=5.78626723934567E-4]:7.296823008233E-3)[&rate=5.78626723934567E-4]:5.410779360834E-2)[&rate=5.78626723934567E-4]:1.195065192744E-1,((((((99[&rate=5.78626723934567E-4]:4.983577132936E-1,96[&rate=5.78626723934567E-4]:4.628385876107E-1)[&rate=5.78626723934567E-4]:9.823142266176E-2,101[&rate=5.78626723934567E-4]:1.419480070906E0)[&rate=5.78626723934567E-4]:2.288758426938E-3,(95[&rate=5.78626723934567E-4]:2.510216031056E-1,(100[&rate=5.78626723934567E-4]:1.205030291194E-1,94[&rate=5.78626723934567E-4]:1.205030291194E-1)[&rate=5.78626723934567E-4]:4.58191204342E-2)[&rate=5.78626723934567E-4]:3.369273295281E-1)[&rate=5.78626723934567E-4]:8.041514821816E-3,98[&rate=5.78626723934567E-4]:5.850614857068E-1)[&rate=5.78626723934567E-4]:4.96401818806E-2,(147[&rate=5.78626723934567E-4]:4.916582085515E-1,16[&rate=5.78626723934567E-4]:2.519774085488E0)[&rate=5.78626723934567E-4]:7.200520766998E-2)[&rate=5.78626723934567E-4]:4.050975144409E-3,146[&rate=5.78626723934567E-4]:6.305559214205E-1)[&rate=5.78626723934567E-4]:1.08978908241E-1)[&rate=5.78626723934567E-4]:4.033311468336E-1)[&rate=5.78626723934567E-4]:7.066056314729E-2)[&rate=5.78626723934567E-4]:2.854559532244E-1,((66[&rate=5.78626723934567E-4]:3.431856892738E-1,((135[&rate=5.78626723934567E-4]:6.406201089279E-1,(138[&rate=5.78626723934567E-4]:1.602275571526E-1,136[&rate=5.78626723934567E-4]:2.872070783743E-2)[&rate=5.78626723934567E-4]:6.803925517753E-1)[&rate=5.78626723934567E-4]:1.103560158315E0,((120[&rate=5.78626723934567E-4]:1.057817153314E0,126[&rate=5.78626723934567E-4]:3.680050416288E-1)[&rate=5.78626723934567E-4]:2.503934975882E-1,119[&rate=5.78626723934567E-4]:1.404101061861E0)[&rate=5.78626723934567E-4]:6.880244108614E-1)[&rate=5.78626723934567E-4]:2.839369288803E-1)[&rate=5.78626723934567E-4]:2.086148334759E-2,(67[&rate=5.78626723934567E-4]:2.881391079305E-1,(124[&rate=5.78626723934567E-4]:2.160601610723E-1,(123[&rate=5.78626723934567E-4]:2.0045803861E-1,122[&rate=5.78626723934567E-4]:2.0045803861E-1)[&rate=5.78626723934567E-4]:1.833436289942E-2)[&rate=5.78626723934567E-4]:5.706192567618E-1)[&rate=5.78626723934567E-4]:7.590806469086E-2)[&rate=5.78626723934567E-4]:3.440452835659E-1)[&rate=5.78626723934567E-4]:1.569552179057E-1,(((57[&rate=5.78626723934567E-4]:3.169377988257E-1,((55[&rate=5.78626723934567E-4]:1.690868195222E-1,56[&rate=5.78626723934567E-4]:1.690868195222E-1)[&rate=5.78626723934567E-4]:8.864051992794E-2,(((59[&rate=5.78626723934567E-4]:9.877351253203E-2,37[&rate=5.78626723934567E-4]:1.370248786523E-1)[&rate=5.78626723934567E-4]:3.1460318772E-2,54[&rate=5.78626723934567E-4]:9.198246518381E-2)[&rate=5.78626723934567E-4]:5.697749550837E-2,58[&rate=5.78626723934567E-4]:2.063370098725E-1)[&rate=5.78626723934567E-4]:7.871273394933E-2)[&rate=5.78626723934567E-4]:4.828149762688E-2)[&rate=5.78626723934567E-4]:6.794913136846E-1,68[&rate=5.78626723934567E-4]:9.445165442043E-1)[&rate=5.78626723934567E-4]:2.150554053929E-1,(125[&rate=5.78626723934567E-4]:1.205269695964E0,(((103[&rate=5.78626723934567E-4]:7.58170110614E-1,(29[&rate=5.78626723934567E-4]:6.721925150358E-1,(12[&rate=5.78626723934567E-4]:1.997134943486E-1,5[&rate=5.78626723934567E-4]:1.613573299651E-1)[&rate=5.78626723934567E-4]:3.656297056187E-1)[&rate=5.78626723934567E-4]:3.18854307907E-1)[&rate=5.78626723934567E-4]:1.42651960197E0,52[&rate=5.78626723934567E-4]:5.20395978023E-1)[&rate=5.78626723934567E-4]:2.204067625946E-1,((53[&rate=5.78626723934567E-4]:6.363943437592E-1,((((74[&rate=5.78626723934567E-4]:4.702679178062E-1,76[&rate=5.78626723934567E-4]:4.702679178062E-1)[&rate=5.78626723934567E-4]:4.16143319595E-2,70[&rate=5.78626723934567E-4]:4.735260853822E-1)[&rate=5.78626723934567E-4]:4.363451136429E-2,75[&rate=5.78626723934567E-4]:5.5551676113E-1)[&rate=5.78626723934567E-4]:1.295772951716E-1,((81[&rate=5.78626723934567E-4]:8.832927988062E-2,80[&rate=5.78626723934567E-4]:8.832927988062E-2)[&rate=5.78626723934567E-4]:3.163064325375E-1,((71[&rate=5.78626723934567E-4]:3.018978497655E-1,(73[&rate=5.78626723934567E-4]:3.321511689903E-1,(79[&rate=5.78626723934567E-4]:2.372780534264E-1,(82[&rate=5.78626723934567E-4]:1.394727411264E-1,(78[&rate=5.78626723934567E-4]:6.354692450537E-2,72[&rate=5.78626723934567E-4]:4.162911628606E-2)[&rate=5.78626723934567E-4]:6.770663853895E-2)[&rate=5.78626723934567E-4]:1.060244903821E-1)[&rate=5.78626723934567E-4]:5.377722515302E-2)[&rate=5.78626723934567E-4]:3.823983146006E-2)[&rate=5.78626723934567E-4]:8.808627590122E-3,77[&rate=5.78626723934567E-4]:3.737201759857E-1)[&rate=5.78626723934567E-4]:7.475115287079E-2)[&rate=5.78626723934567E-4]:2.311432753904E-1)[&rate=5.78626723934567E-4]:6.977633460697E-1)[&rate=5.78626723934567E-4]:8.517337154906E-2,((137[&rate=5.78626723934567E-4]:2.182003030929E-1,133[&rate=5.78626723934567E-4]:1.771044126819E-1)[&rate=5.78626723934567E-4]:6.420669466433E-1,134[&rate=5.78626723934567E-4]:7.89034373024E-1)[&rate=5.78626723934567E-4]:6.844758529513E-1)[&rate=5.78626723934567E-4]:1.103830399795E-2)[&rate=5.78626723934567E-4]:6.830461903195E-1)[&rate=5.78626723934567E-4]:1.209689202994E-1)[&rate=5.78626723934567E-4]:2.531963622681E-1)[&rate=5.78626723934567E-4]:1.141925720354E-2)[&rate=5.78626723934567E-4]:8.108045089353E-2,(33[&rate=5.78626723934567E-4]:1.193912064407E-2,32[&rate=5.78626723934567E-4]:6.459668589355E-3)[&rate=5.78626723934567E-4]:6.61562067515E-2);
tree STATE_34920000 [&joint=-21005.299980159252,lnP=-21005.299980159252] = [&R] (33[&rate=6.024695884149554E-4]:9.236209396538E-3,((34[&rate=6.024695884149554E-4]:8.881264846555E-3,((((67[&rate=6.024695884149554E-4]:2.532158765413E-1,(122[&rate=6.024695884149554E-4]:2.556527296991E-1,(124[&rate=6.024695884149554E-4]:1.48144086452E-1,123[&rate=6.024695884149554E-4]:1.508763268892E-1)[&rate=6.024695884149554E-4]:1.047764028099E-1)[&rate=6.024695884149554E-4]:4.988356971829E-1)[&rate=6.024695884149554E-4]:1.124847614308E-1,(119[&rate=6.024695884149554E-4]:2.377041525888E0,((135[&rate=6.024695884149554E-4]:4.651309184164E-1,(138[&rate=6.024695884149554E-4]:1.710584460622E-1,136[&rate=6.024695884149554E-4]:3.955159674701E-2)[&rate=6.024695884149554E-4]:4.940724723542E-1)[&rate=6.024695884149554E-4]:1.234298055377E0,(120[&rate=6.024695884149554E-4]:1.842973994268E0,126[&rate=6.024695884149554E-4]:1.153161882584E0)[&rate=6.024695884149554E-4]:1.085097740452E-1)[&rate=6.024695884149554E-4]:3.296673466151E-1)[&rate=6.024695884149554E-4]:2.153582441328E-2)[&rate=6.024695884149554E-4]:1.439680387289E-2,66[&rate=6.024695884149554E-4]:3.80097441845E-1)[&rate=6.024695884149554E-4]:1.5795699999E-1,(((((55[&rate=6.024695884149554E-4]:2.235234249058E-1,56[&rate=6.024695884149554E-4]:2.235234249058E-1)[&rate=6.024695884149554E-4]:2.001369923239E-2,((((37[&rate=6.024695884149554E-4]:1.146252333175E-1,57[&rate=6.024695884149554E-4]:7.910610763444E-2)[&rate=6.024695884149554E-4]:4.507054573736E-3,59[&rate=6.024695884149554E-4]:8.088092177105E-2)[&rate=6.024695884149554E-4]:1.681438207364E-3,54[&rate=6.024695884149554E-4]:4.431099385819E-2)[&rate=6.024695884149554E-4]:9.015562740906E-2,58[&rate=6.024695884149554E-4]:1.918436704476E-1)[&rate=6.024695884149554E-4]:7.901585806229E-2)[&rate=6.024695884149554E-4]:2.362774511127E-1,68[&rate=6.024695884149554E-4]:4.388309686935E-1)[&rate=6.024695884149554E-4]:2.928029586243E-1,(125[&rate=6.024695884149554E-4]:6.016934131507E-1,((((74[&rate=6.024695884149554E-4]:3.475241742239E-1,75[&rate=6.024695884149554E-4]:3.475241742239E-1)[&rate=6.024695884149554E-4]:3.459673220203E-1,(70[&rate=6.024695884149554E-4]:6.081287061523E-1,76[&rate=6.024695884149554E-4]:6.464848705358E-1)[&rate=6.024695884149554E-4]:4.700662570841E-2)[&rate=6.024695884149554E-4]:1.293100695886E-1,(((78[&rate=6.024695884149554E-4]:2.282208366806E-1,72[&rate=6.024695884149554E-4]:2.063030284613E-1)[&rate=6.024695884149554E-4]:6.863181066223E-2,(82[&rate=6.024695884149554E-4]:2.460136183936E-1,79[&rate=6.024695884149554E-4]:2.377944403115E-1)[&rate=6.024695884149554E-4]:5.905820703131E-2)[&rate=6.024695884149554E-4]:2.924734594785E-1,((73[&rate=6.024695884149554E-4]:4.402170241068E-1,(81[&rate=6.024695884149554E-4]:2.48275868889E-1,(71[&rate=6.024695884149554E-4]:1.244742163303E-1,80[&rate=6.024695884149554E-4]:1.436522985221E-1)[&rate=6.024695884149554E-4]:1.04623570367E-1)[&rate=6.024695884149554E-4]:1.426260867247E-1)[&rate=6.024695884149554E-4]:6.535069318579E-2,77[&rate=6.024695884149554E-4]:5.000882652379E-1)[&rate=6.024695884149554E-4]:1.248542799395E-1)[&rate=6.024695884149554E-4]:1.923795686007E-1)[&rate=6.024695884149554E-4]:4.215697942119E-1,(53[&rate=6.024695884149554E-4]:4.078577218467E-1,(52[&rate=6.024695884149554E-4]:1.801525312797E-1,((103[&rate=6.024695884149554E-4]:6.74022050016E-1,(29[&rate=6.024695884149554E-4]:5.675269315E-1,(12[&rate=6.024695884149554E-4]:1.114798157766E-1,5[&rate=6.024695884149554E-4]:7.312365139318E-2)[&rate=6.024695884149554E-4]:3.491978006549E-1)[&rate=6.024695884149554E-4]:3.393718308447E-1)[&rate=6.024695884149554E-4]:1.119401469882E0,(134[&rate=6.024695884149554E-4]:4.482955425627E-1,(133[&rate=6.024695884149554E-4]:1.989751124793E-1,137[&rate=6.024695884149554E-4]:2.400710028903E-1)[&rate=6.024695884149554E-4]:2.794574163846E-1)[&rate=6.024695884149554E-4]:4.245800321299E-1)[&rate=6.024695884149554E-4]:5.102274594277E-2)[&rate=6.024695884149554E-4]:2.359019118784E-1)[&rate=6.024695884149554E-4]:9.00505795859E-2)[&rate=6.024695884149554E-4]:3.141676253793E-1)[&rate=6.024695884149554E-4]:2.966071808338E-1)[&rate=6.024695884149554E-4]:2.634046786154E-1,(((((127[&rate=6.024695884149554E-4]:2.391217666292E0,121[&rate=6.024695884149554E-4]:1.950121775881E0)[&rate=6.024695884149554E-4]:2.009675138982E-1,35[&rate=6.024695884149554E-4]:2.506189251937E-2)[&rate=6.024695884149554E-4]:1.00792635376E-2,36[&rate=6.024695884149554E-4]:8.171649852273E-2)[&rate=6.024695884149554E-4]:4.78309620855E-2,((128[&rate=6.024695884149554E-4]:1.294611981118E0,((69[&rate=6.024695884149554E-4]:7.407064577144E-1,118[&rate=6.024695884149554E-4]:7.297475536048E-1)[&rate=6.024695884149554E-4]:6.100998089727E-2,((130[&rate=6.024695884149554E-4]:1.684949743893E-1,131[&rate=6.024695884149554E-4]:1.712347004167E-1)[&rate=6.024695884149554E-4]:1.276357002287E-1,(132[&rate=6.024695884149554E-4]:1.055395228859E-1,129[&rate=6.024695884149554E-4]:1.027997968585E-1)[&rate=6.024695884149554E-4]:1.933308777595E-1)[&rate=6.024695884149554E-4]:3.576405585141E-1)[&rate=6.024695884149554E-4]:6.435804740136E-1)[&rate=6.024695884149554E-4]:2.917946902799E-1,(((((44[&rate=6.024695884149554E-4]:3.000513186798E-1,47[&rate=6.024695884149554E-4]:3.05515799554E-1)[&rate=6.024695884149554E-4]:1.671201149236E-1,(51[&rate=6.024695884149554E-4]:4.079650117506E-1,(49[&rate=6.024695884149554E-4]:2.852494088433E-1,50[&rate=6.024695884149554E-4]:2.852494088433E-1)[&rate=6.024695884149554E-4]:1.172511220331E-1)[&rate=6.024695884149554E-4]:3.734849835553E-2)[&rate=6.024695884149554E-4]:2.599004465441E-2,((43[&rate=6.024695884149554E-4]:4.525695580787E-1,((42[&rate=6.024695884149554E-4]:2.481648166228E-1,41[&rate=6.024695884149554E-4]:2.427003357485E-1)[&rate=6.024695884149554E-4]:7.978689344947E-2,48[&rate=6.024695884149554E-4]:3.662030761925E-1)[&rate=6.024695884149554E-4]:7.543752013777E-2)[&rate=6.024695884149554E-4]:3.595659835896E-3,46[&rate=6.024695884149554E-4]:4.561652179146E-1)[&rate=6.024695884149554E-4]:4.246074121739E-2)[&rate=6.024695884149554E-4]:1.494374918539E-1,45[&rate=6.024695884149554E-4]:6.398667296746E-1)[&rate=6.024695884149554E-4]:1.634387341696E-1,((62[&rate=6.024695884149554E-4]:4.406194646391E-1,((64[&rate=6.024695884149554E-4]:2.941362446672E-1,60[&rate=6.024695884149554E-4]:1.434513131605E-1)[&rate=6.024695884149554E-4]:3.622509168013E-2,65[&rate=6.024695884149554E-4]:1.796764048406E-1)[&rate=6.024695884149554E-4]:6.916223788078E-2)[&rate=6.024695884149554E-4]:2.995870255198E-1,(63[&rate=6.024695884149554E-4]:1.418337114333E-1,61[&rate=6.024695884149554E-4]:1.829296018444E-1)[&rate=6.024695884149554E-4]:5.572768883146E-1)[&rate=6.024695884149554E-4]:9.762212133739E-1)[&rate=6.024695884149554E-4]:9.704995262769E-3)[&rate=6.024695884149554E-4]:2.533257003187E-2)[&rate=6.024695884149554E-4]:1.490758399617E-1,(38[&rate=6.024695884149554E-4]:6.815173401962E-1,(((147[&rate=6.024695884149554E-4]:4.458406185377E-1,(((17[&rate=6.024695884149554E-4]:9.023427883698E-1,((1[&rate=6.024695884149554E-4]:8.749066138752E-2,24[&rate=6.024695884149554E-4]:8.683125791957E-1)[&rate=6.024695884149554E-4]:7.256628330301E-2,(21[&rate=6.024695884149554E-4]:8.45431896798E-1,28[&rate=6.024695884149554E-4]:8.700894310445E-1)[&rate=6.024695884149554E-4]:7.626888350898E-2)[&rate=6.024695884149554E-4]:1.077899436417E-2)[&rate=6.024695884149554E-4]:5.690753242818E-1,(((140[&rate=6.024695884149554E-4]:4.228138103817E-1,11[&rate=6.024695884149554E-4]:4.419918925734E-1)[&rate=6.024695884149554E-4]:1.801018937249E-1,((25[&rate=6.024695884149554E-4]:2.612857828327E-1,20[&rate=6.024695884149554E-4]:2.42107700641E-1)[&rate=6.024695884149554E-4]:4.395287739777E-1,23[&rate=6.024695884149554E-4]:6.898556527008E-1)[&rate=6.024695884149554E-4]:1.716964044674E-2)[&rate=6.024695884149554E-4]:6.074915172802E-1,102[&rate=6.024695884149554E-4]:1.63831878921E-1)[&rate=6.024695884149554E-4]:1.952574666073E-1)[&rate=6.024695884149554E-4]:1.878503064701E-1,((142[&rate=6.024695884149554E-4]:1.837783290342E-1,((145[&rate=6.024695884149554E-4]:1.100176937428E-1,144[&rate=6.024695884149554E-4]:1.045382416879E-1)[&rate=6.024695884149554E-4]:3.239263118249E-2,141[&rate=6.024695884149554E-4]:1.396705988977E-1)[&rate=6.024695884149554E-4]:4.136800410888E-2)[&rate=6.024695884149554E-4]:1.585913889237E0,((((105[&rate=6.024695884149554E-4]:5.694553562058E-1,110[&rate=6.024695884149554E-4]:5.913731644249E-1)[&rate=6.024695884149554E-4]:1.787521623421E-1,((113[&rate=6.024695884149554E-4]:5.52929304162E-1,(9[&rate=6.024695884149554E-4]:3.638690405908E-1,117[&rate=6.024695884149554E-4]:3.748279447004E-1)[&rate=6.024695884149554E-4]:1.808410854892E-1)[&rate=6.024695884149554E-4]:1.417913535214E-1,((30[&rate=6.024695884149554E-4]:2.25376605E-1,4[&rate=6.024695884149554E-4]:5.277386527399E-2)[&rate=6.024695884149554E-4]:4.341428105432E-1,14[&rate=6.024695884149554E-4]:5.444509223923E-1)[&rate=6.024695884149554E-4]:1.502697352911E-1)[&rate=6.024695884149554E-4]:8.088412113818E-2)[&rate=6.024695884149554E-4]:2.993984142617E-1,((((108[&rate=6.024695884149554E-4]:3.482002109429E-1,107[&rate=6.024695884149554E-4]:3.509399369702E-1)[&rate=6.024695884149554E-4]:2.447920369592E-1,(109[&rate=6.024695884149554E-4]:5.521338843958E-1,(114[&rate=6.024695884149554E-4]:3.893887869711E-1,112[&rate=6.024695884149554E-4]:4.71580567793E-1)[&rate=6.024695884149554E-4]:8.329304263022E-2)[&rate=6.024695884149554E-4]:6.277617172532E-2)[&rate=6.024695884149554E-4]:2.264474342127E-1,((13[&rate=6.024695884149554E-4]:5.527838145555E-1,19[&rate=6.024695884149554E-4]:5.911399789392E-1)[&rate=6.024695884149554E-4]:1.048562509948E-1,115[&rate=6.024695884149554E-4]:5.754482847284E-1)[&rate=6.024695884149554E-4]:1.86457150811E-1)[&rate=6.024695884149554E-4]:2.317246648784E-2,((((139[&rate=6.024695884149554E-4]:4.127506521741E-1,(111[&rate=6.024695884149554E-4]:3.668069630201E-2,106[&rate=6.024695884149554E-4]:2.024234013763E-2)[&rate=6.024695884149554E-4]:2.007274901187E-1)[&rate=6.024695884149554E-4]:1.423888125956E-2,104[&rate=6.024695884149554E-4]:2.352087115159E-1)[&rate=6.024695884149554E-4]:3.871098483171E-1,116[&rate=6.024695884149554E-4]:5.620445872303E-1)[&rate=6.024695884149554E-4]:1.192626289884E-1,(148[&rate=6.024695884149554E-4]:3.02296847216E-1,143[&rate=6.024695884149554E-4]:2.995571211886E-1)[&rate=6.024695884149554E-4]:4.173665333864E-1)[&rate=6.024695884149554E-4]:1.037706858085E-1)[&rate=6.024695884149554E-4]:2.077335102342E-1)[&rate=6.024695884149554E-4]:3.022638183935E-1,((((((84[&rate=6.024695884149554E-4]:1.306112169018E-1,(93[&rate=6.024695884149554E-4]:4.734162596815E-2,86[&rate=6.024695884149554E-4]:3.364299583113E-2)[&rate=6.024695884149554E-4]:9.696822107067E-2)[&rate=6.024695884149554E-4]:8.08065942114E-2,83[&rate=6.024695884149554E-4]:2.114178111132E-1)[&rate=6.024695884149554E-4]:9.280845248134E-2,(92[&rate=6.024695884149554E-4]:1.800869326671E-1,(91[&rate=6.024695884149554E-4]:7.052936550577E-2,90[&rate=6.024695884149554E-4]:7.052936550577E-2)[&rate=6.024695884149554E-4]:1.095575671613E-1)[&rate=6.024695884149554E-4]:1.378379610644E-1)[&rate=6.024695884149554E-4]:2.053660363668E-1,((85[&rate=6.024695884149554E-4]:1.490423406631E-1,(89[&rate=6.024695884149554E-4]:5.219779604717E-2,88[&rate=6.024695884149554E-4]:3.849916591016E-2)[&rate=6.024695884149554E-4]:1.105431747529E-1)[&rate=6.024695884149554E-4]:1.190165739239E-1,87[&rate=6.024695884149554E-4]:2.68058914587E-1)[&rate=6.024695884149554E-4]:2.415333853744E-1)[&rate=6.024695884149554E-4]:6.143533669513E-1,(3[&rate=6.024695884149554E-4]:3.955457279211E-1,18[&rate=6.024695884149554E-4]:5.106142210717E-1)[&rate=6.024695884149554E-4]:1.886739115945E-1)[&rate=6.024695884149554E-4]:1.445727784195E-1,((15[&rate=6.024695884149554E-4]:2.499629663402E-1,10[&rate=6.024695884149554E-4]:2.116068019567E-1)[&rate=6.024695884149554E-4]:2.057393618392E-1,6[&rate=6.024695884149554E-4]:4.009078076316E-1)[&rate=6.024695884149554E-4]:3.79939404824E-1)[&rate=6.024695884149554E-4]:5.717622647748E-1)[&rate=6.024695884149554E-4]:2.198224670686E-1)[&rate=6.024695884149554E-4]:2.382277619258E-2)[&rate=6.024695884149554E-4]:8.201675284076E-1)[&rate=6.024695884149554E-4]:3.142872869715E-1,(((100[&rate=6.024695884149554E-4]:2.029461099628E-1,94[&rate=6.024695884149554E-4]:2.029461099628E-1)[&rate=6.024695884149554E-4]:7.373591184698E-2,(95[&rate=6.024695884149554E-4]:1.27829817207E-1,101[&rate=6.024695884149554E-4]:9.616497139058E-1)[&rate=6.024695884149554E-4]:2.335516581548E-1)[&rate=6.024695884149554E-4]:2.637711722764E-1,((99[&rate=6.024695884149554E-4]:5.421131223268E-1,96[&rate=6.024695884149554E-4]:5.065939966439E-1)[&rate=6.024695884149554E-4]:7.426073435919E-2,98[&rate=6.024695884149554E-4]:5.945159331888E-1)[&rate=6.024695884149554E-4]:1.970775270067E-2)[&rate=6.024695884149554E-4]:2.169424709858E-1)[&rate=6.024695884149554E-4]:8.617717324717E-3,(((((7[&rate=6.024695884149554E-4]:2.491699597299E-1,8[&rate=6.024695884149554E-4]:2.491699597299E-1)[&rate=6.024695884149554E-4]:3.582054339528E-1,26[&rate=6.024695884149554E-4]:7.142247087513E-1)[&rate=6.024695884149554E-4]:7.866216415467E-2,((22[&rate=6.024695884149554E-4]:3.210644505263E-1,27[&rate=6.024695884149554E-4]:3.375028066906E-1)[&rate=6.024695884149554E-4]:3.961873689253E-1,(31[&rate=6.024695884149554E-4]:3.670021610455E-1,2[&rate=6.024695884149554E-4]:1.396049007715E-1)[&rate=6.024695884149554E-4]:4.050441789541E-1)[&rate=6.024695884149554E-4]:6.467614934474E-2)[&rate=6.024695884149554E-4]:2.031214387745E0,40[&rate=6.024695884149554E-4]:6.838138139857E-1)[&rate=6.024695884149554E-4]:1.889767456985E-2,((97[&rate=6.024695884149554E-4]:4.411984658674E-1,16[&rate=6.024695884149554E-4]:2.597729643351E0)[&rate=6.024695884149554E-4]:8.304199577141E-2,(39[&rate=6.024695884149554E-4]:5.676296897016E-1,146[&rate=6.024695884149554E-4]:6.878482689365E-1)[&rate=6.024695884149554E-4]:2.764902330333E-2)[&rate=6.024695884149554E-4]:1.074327755506E-1)[&rate=6.024695884149554E-4]:8.657085098106E-3)[&rate=6.024695884149554E-4]:3.845477747168E-2)[&rate=6.024695884149554E-4]:1.528960644234E-1)[&rate=6.024695884149554E-4]:2.152700100567E-1)[&rate=6.024695884149554E-4]:9.073647367404E-2)[&rate=6.024695884149554E-4]:3.338405216417E-1)[&rate=6.024695884149554E-4]:1.381291621244E-2,32[&rate=6.024695884149554E-4]:7.763728399093E-4)[&rate=6.024695884149554E-4]:2.980384501914E-3);
tree STATE_35010000 [&joint=-20955.96911749549,lnP=-20955.96911749549] = [&R] (33[&rate=5.708862339182238E-4]:2.536385951496E-2,((34[&rate=5.708862339182238E-4]:1.768502804742E-2,((((125[&rate=5.708862339182238E-4]:7.358671084753E-1,((((((82[&rate=5.708862339182238E-4]:1.419058667269E-1,71[&rate=5.708862339182238E-4]:1.062894283708E-1)[&rate=5.708862339182238E-4]:2.470832761664E-2,((78[&rate=5.708862339182238E-4]:7.675267041184E-2,72[&rate=5.708862339182238E-4]:5.483486219253E-2)[&rate=5.708862339182238E-4]:1.830283471356E-2,79[&rate=5.708862339182238E-4]:9.505550512541E-2)[&rate=5.708862339182238E-4]:6.33395111361E-2)[&rate=5.708862339182238E-4]:1.532512415764E-1,(81[&rate=5.708862339182238E-4]:4.587422630934E-2,80[&rate=5.708862339182238E-4]:4.587422630934E-2)[&rate=5.708862339182238E-4]:2.575528534462E-1)[&rate=5.708862339182238E-4]:3.888577616472E-2,(77[&rate=5.708862339182238E-4]:1.472339056798E-1,73[&rate=5.708862339182238E-4]:1.527133577345E-1)[&rate=5.708862339182238E-4]:2.389145666789E-1)[&rate=5.708862339182238E-4]:3.327037632101E-1,(((76[&rate=5.708862339182238E-4]:3.452531335352E-1,70[&rate=5.708862339182238E-4]:3.068969691518E-1)[&rate=5.708862339182238E-4]:5.312440354699E-2,74[&rate=5.708862339182238E-4]:3.983775370822E-1)[&rate=5.708862339182238E-4]:1.680457077451E-2,75[&rate=5.708862339182238E-4]:4.151821078567E-1)[&rate=5.708862339182238E-4]:3.091495797668E-1)[&rate=5.708862339182238E-4]:8.350654943952E-1,(53[&rate=5.708862339182238E-4]:7.910403350223E-1,(((137[&rate=5.708862339182238E-4]:4.320106838922E-1,134[&rate=5.708862339182238E-4]:3.6077780718E-1)[&rate=5.708862339182238E-4]:3.685458233752E-1,133[&rate=5.708862339182238E-4]:7.594606168564E-1)[&rate=5.708862339182238E-4]:7.501066232539E-1,(52[&rate=5.708862339182238E-4]:5.159305111665E-1,(103[&rate=5.708862339182238E-4]:5.919840894613E-1,(29[&rate=5.708862339182238E-4]:4.411663756769E-1,(12[&rate=5.708862339182238E-4]:2.959229387897E-1,5[&rate=5.708862339182238E-4]:2.575667744062E-1)[&rate=5.708862339182238E-4]:3.839412181868E-2)[&rate=5.708862339182238E-4]:3.836944261133E-1)[&rate=5.708862339182238E-4]:1.588240156266E0)[&rate=5.708862339182238E-4]:2.197539532869E-1)[&rate=5.708862339182238E-4]:6.355259188023E-2)[&rate=5.708862339182238E-4]:2.189378838432E-2)[&rate=5.708862339182238E-4]:1.333154987299E-1)[&rate=5.708862339182238E-4]:1.681877223302E-1,(((((37[&rate=5.708862339182238E-4]:1.411869482598E-1,54[&rate=5.708862339182238E-4]:6.468421601935E-2)[&rate=5.708862339182238E-4]:3.116260587629E-2,58[&rate=5.708862339182238E-4]:1.53223871076E-1)[&rate=5.708862339182238E-4]:1.65672945514E-2,((56[&rate=5.708862339182238E-4]:1.091523274084E-1,55[&rate=5.708862339182238E-4]:1.091523274084E-1)[&rate=5.708862339182238E-4]:3.115042489223E-2,59[&rate=5.708862339182238E-4]:1.484994736122E-1)[&rate=5.708862339182238E-4]:2.166008955053E-3)[&rate=5.708862339182238E-4]:2.489875955162E-2,57[&rate=5.708862339182238E-4]:1.78296482556E-1)[&rate=5.708862339182238E-4]:1.933502092866E-1,68[&rate=5.708862339182238E-4]:3.197341235365E-1)[&rate=5.708862339182238E-4]:4.176540406023E-1)[&rate=5.708862339182238E-4]:4.680381507967E-1,(((66[&rate=5.708862339182238E-4]:5.606558169673E-2,120[&rate=5.708862339182238E-4]:1.993051883067E0)[&rate=5.708862339182238E-4]:2.042723930415E-1,(67[&rate=5.708862339182238E-4]:1.574701248211E-1,((123[&rate=5.708862339182238E-4]:4.085089124848E-2,124[&rate=5.708862339182238E-4]:3.811865081135E-2)[&rate=5.708862339182238E-4]:2.21958918758E-1,122[&rate=5.708862339182238E-4]:2.628098100065E-1)[&rate=5.708862339182238E-4]:3.959328651553E-1)[&rate=5.708862339182238E-4]:1.028678499171E-1)[&rate=5.708862339182238E-4]:9.13005701615E-2,(126[&rate=5.708862339182238E-4]:9.313486249565E-1,(119[&rate=5.708862339182238E-4]:1.102350240192E0,(135[&rate=5.708862339182238E-4]:3.821923792208E-1,(138[&rate=5.708862339182238E-4]:1.768243263262E-1,136[&rate=5.708862339182238E-4]:4.531747701101E-2)[&rate=5.708862339182238E-4]:4.053680528947E-1)[&rate=5.708862339182238E-4]:3.722126554915E-1)[&rate=5.708862339182238E-4]:6.147009074085E-1)[&rate=5.708862339182238E-4]:6.674641096282E-1)[&rate=5.708862339182238E-4]:3.060671322635E-1)[&rate=5.708862339182238E-4]:3.633445009617E-2,((((36[&rate=5.708862339182238E-4]:6.183764028325E-2,35[&rate=5.708862339182238E-4]:1.526229781749E-2)[&rate=5.708862339182238E-4]:7.049387088074E-2,121[&rate=5.708862339182238E-4]:2.211783565958E0)[&rate=5.708862339182238E-4]:4.571034917653E-2,(127[&rate=5.708862339182238E-4]:2.650462238328E0,(((((118[&rate=5.708862339182238E-4]:6.748772055344E-1,(((132[&rate=5.708862339182238E-4]:2.32648370656E-2,129[&rate=5.708862339182238E-4]:2.052511103824E-2)[&rate=5.708862339182238E-4]:9.796241269508E-2,130[&rate=5.708862339182238E-4]:1.184875237333E-1)[&rate=5.708862339182238E-4]:8.248168811024E-2,131[&rate=5.708862339182238E-4]:2.037089378709E-1)[&rate=5.708862339182238E-4]:3.36921692321E-1)[&rate=5.708862339182238E-4]:6.721697197641E-3,69[&rate=5.708862339182238E-4]:6.925578068417E-1)[&rate=5.708862339182238E-4]:8.128811209503E-1,((65[&rate=5.708862339182238E-4]:8.453764424118E-2,((62[&rate=5.708862339182238E-4]:2.138763153701E-1,64[&rate=5.708862339182238E-4]:1.72780424959E-1)[&rate=5.708862339182238E-4]:1.147733383497E-2,60[&rate=5.708862339182238E-4]:3.357282728729E-2)[&rate=5.708862339182238E-4]:5.09648169539E-2)[&rate=5.708862339182238E-4]:3.957172877658E-1,(63[&rate=5.708862339182238E-4]:1.936580192306E-1,61[&rate=5.708862339182238E-4]:2.347539096416E-1)[&rate=5.708862339182238E-4]:4.372818442831E-1)[&rate=5.708862339182238E-4]:8.224442697576E-1)[&rate=5.708862339182238E-4]:2.011656516543E-2,128[&rate=5.708862339182238E-4]:1.37487056145E0)[&rate=5.708862339182238E-4]:1.985421337104E-1,((((51[&rate=5.708862339182238E-4]:2.894722436106E-1,(44[&rate=5.708862339182238E-4]:3.01229938564E-1,47[&rate=5.708862339182238E-4]:3.066944194382E-1)[&rate=5.708862339182238E-4]:1.010022854385E-2)[&rate=5.708862339182238E-4]:2.389669316172E-1,(((42[&rate=5.708862339182238E-4]:2.277702344776E-1,41[&rate=5.708862339182238E-4]:2.223057536033E-1)[&rate=5.708862339182238E-4]:3.596742304165E-2,48[&rate=5.708862339182238E-4]:3.019890236395E-1)[&rate=5.708862339182238E-4]:1.646521671314E-1,(46[&rate=5.708862339182238E-4]:3.358255221366E-1,43[&rate=5.708862339182238E-4]:3.358255221366E-1)[&rate=5.708862339182238E-4]:1.417446303827E-1)[&rate=5.708862339182238E-4]:7.819142707991E-2)[&rate=5.708862339182238E-4]:1.020621700355E-2,(49[&rate=5.708862339182238E-4]:2.279423631851E-1,50[&rate=5.708862339182238E-4]:2.279423631851E-1)[&rate=5.708862339182238E-4]:3.052385481719E-1)[&rate=5.708862339182238E-4]:7.643879424177E-2,45[&rate=5.708862339182238E-4]:6.342098695332E-1)[&rate=5.708862339182238E-4]:1.658066133363E-1)[&rate=5.708862339182238E-4]:3.869337878321E-2)[&rate=5.708862339182238E-4]:4.812756721841E-2)[&rate=5.708862339182238E-4]:4.990470668984E-1,(38[&rate=5.708862339182238E-4]:8.418718202873E-1,(40[&rate=5.708862339182238E-4]:8.019008575186E-1,(((147[&rate=5.708862339182238E-4]:7.478765400146E-1,(((((((84[&rate=5.708862339182238E-4]:3.959610873005E-2,(86[&rate=5.708862339182238E-4]:3.072343018327E-2,93[&rate=5.708862339182238E-4]:4.442206032029E-2)[&rate=5.708862339182238E-4]:8.872678546777E-3)[&rate=5.708862339182238E-4]:1.230766994542E-1,(87[&rate=5.708862339182238E-4]:1.571280504843E-1,(92[&rate=5.708862339182238E-4]:5.786573853858E-2,(91[&rate=5.708862339182238E-4]:3.210790587905E-2,90[&rate=5.708862339182238E-4]:3.210790587905E-2)[&rate=5.708862339182238E-4]:2.575783265953E-2)[&rate=5.708862339182238E-4]:1.129609420827E-1)[&rate=5.708862339182238E-4]:5.544757700017E-3)[&rate=5.708862339182238E-4]:3.48529119559E-2,(85[&rate=5.708862339182238E-4]:1.051767240878E-1,83[&rate=5.708862339182238E-4]:1.051767240878E-1)[&rate=5.708862339182238E-4]:9.234899605237E-2)[&rate=5.708862339182238E-4]:2.072700178216E-1,(89[&rate=5.708862339182238E-4]:4.014517637844E-2,88[&rate=5.708862339182238E-4]:2.644654624143E-2)[&rate=5.708862339182238E-4]:3.783491917203E-1)[&rate=5.708862339182238E-4]:7.548406817173E-1,3[&rate=5.708862339182238E-4]:6.19910392282E-1)[&rate=5.708862339182238E-4]:2.663886905159E-2,((18[&rate=5.708862339182238E-4]:5.845812276583E-1,6[&rate=5.708862339182238E-4]:5.215675290282E-1)[&rate=5.708862339182238E-4]:1.259438189662E-1,(15[&rate=5.708862339182238E-4]:4.340643369236E-1,10[&rate=5.708862339182238E-4]:3.957081725402E-1)[&rate=5.708862339182238E-4]:2.682415316185E-1)[&rate=5.708862339182238E-4]:5.109270785969E-2)[&rate=5.708862339182238E-4]:1.066710105987E0,(((102[&rate=5.708862339182238E-4]:2.235899454724E-1,(((1[&rate=5.708862339182238E-4]:2.262528895359E-1,((17[&rate=5.708862339182238E-4]:6.874129183656E-1,21[&rate=5.708862339182238E-4]:7.17549904667E-1)[&rate=5.708862339182238E-4]:5.240797020398E-2,28[&rate=5.708862339182238E-4]:7.946154091174E-1)[&rate=5.708862339182238E-4]:2.179388502814E-1)[&rate=5.708862339182238E-4]:2.203695838479E-1,24[&rate=5.708862339182238E-4]:1.227444391192E0)[&rate=5.708862339182238E-4]:1.21668243489E-1,((140[&rate=5.708862339182238E-4]:7.190858634823E-1,11[&rate=5.708862339182238E-4]:7.38263945674E-1)[&rate=5.708862339182238E-4]:1.672232935501E-2,((25[&rate=5.708862339182238E-4]:4.664793752938E-1,20[&rate=5.708862339182238E-4]:4.473012931021E-1)[&rate=5.708862339182238E-4]:2.734795176929E-1,23[&rate=5.708862339182238E-4]:7.28999988877E-1)[&rate=5.708862339182238E-4]:1.109177930012E-1)[&rate=5.708862339182238E-4]:4.982359486931E-1)[&rate=5.708862339182238E-4]:3.612114640778E-2)[&rate=5.708862339182238E-4]:6.412573346413E-2,(142[&rate=5.708862339182238E-4]:9.551816954198E-1,((141[&rate=5.708862339182238E-4]:5.487867138149E-1,145[&rate=5.708862339182238E-4]:5.515264398425E-1)[&rate=5.708862339182238E-4]:6.656210338041E-2,144[&rate=5.708862339182238E-4]:6.12609091168E-1)[&rate=5.708862339182238E-4]:3.370931521969E-1)[&rate=5.708862339182238E-4]:5.791093259825E-1)[&rate=5.708862339182238E-4]:4.637768902001E-3,((((9[&rate=5.708862339182238E-4]:3.982798954987E-1,117[&rate=5.708862339182238E-4]:4.092387996084E-1)[&rate=5.708862339182238E-4]:3.398299493558E-1,((14[&rate=5.708862339182238E-4]:4.987036704707E-1,(30[&rate=5.708862339182238E-4]:4.208400576893E-1,4[&rate=5.708862339182238E-4]:2.482373179633E-1)[&rate=5.708862339182238E-4]:1.929321059322E-1)[&rate=5.708862339182238E-4]:1.607768737178E-1,113[&rate=5.708862339182238E-4]:6.594805441884E-1)[&rate=5.708862339182238E-4]:8.684847874814E-2)[&rate=5.708862339182238E-4]:3.268821495203E-2,(110[&rate=5.708862339182238E-4]:6.300615890923E-1,105[&rate=5.708862339182238E-4]:6.081437808732E-1)[&rate=5.708862339182238E-4]:1.434761967416E-1)[&rate=5.708862339182238E-4]:4.343301884748E-1,((((((104[&rate=5.708862339182238E-4]:2.682871104915E-1,106[&rate=5.708862339182238E-4]:2.682871104915E-1)[&rate=5.708862339182238E-4]:4.311871956657E-2,111[&rate=5.708862339182238E-4]:3.278441862224E-1)[&rate=5.708862339182238E-4]:5.529134252183E-2,139[&rate=5.708862339182238E-4]:5.584779944976E-1)[&rate=5.708862339182238E-4]:7.911598736247E-2,116[&rate=5.708862339182238E-4]:3.855391873396E-1)[&rate=5.708862339182238E-4]:2.741748108527E-1,(148[&rate=5.708862339182238E-4]:2.995544384635E-1,143[&rate=5.708862339182238E-4]:2.968147124361E-1)[&rate=5.708862339182238E-4]:3.985157241125E-1)[&rate=5.708862339182238E-4]:1.602948099124E-1,(((13[&rate=5.708862339182238E-4]:3.234559291565E-1,19[&rate=5.708862339182238E-4]:3.618120935402E-1)[&rate=5.708862339182238E-4]:2.174262501725E-1,115[&rate=5.708862339182238E-4]:4.586903985071E-1)[&rate=5.708862339182238E-4]:2.292909733125E-1,(((114[&rate=5.708862339182238E-4]:2.232191768242E-1,112[&rate=5.708862339182238E-4]:3.05410957646E-1)[&rate=5.708862339182238E-4]:1.193897577795E-1,(109[&rate=5.708862339182238E-4]:4.182290933865E-1,107[&rate=5.708862339182238E-4]:3.990510111948E-1)[&rate=5.708862339182238E-4]:3.831896011711E-3)[&rate=5.708862339182238E-4]:1.080781770881E-1,108[&rate=5.708862339182238E-4]:5.082213582672E-1)[&rate=5.708862339182238E-4]:2.372942601279E-1)[&rate=5.708862339182238E-4]:1.320274362851E-1)[&rate=5.708862339182238E-4]:3.111468374368E-1)[&rate=5.708862339182238E-4]:1.529786242147E-1)[&rate=5.708862339182238E-4]:4.236456455098E-1)[&rate=5.708862339182238E-4]:9.531440085347E-1)[&rate=5.708862339182238E-4]:1.437377628704E-2,((146[&rate=5.708862339182238E-4]:7.742116216347E-1,39[&rate=5.708862339182238E-4]:6.539930423998E-1)[&rate=5.708862339182238E-4]:4.11239502432E-2,(((26[&rate=5.708862339182238E-4]:6.289289817628E-1,(7[&rate=5.708862339182238E-4]:3.435047821125E-1,8[&rate=5.708862339182238E-4]:3.435047821125E-1)[&rate=5.708862339182238E-4]:1.785748845819E-1)[&rate=5.708862339182238E-4]:3.629790507972E-1,(((22[&rate=5.708862339182238E-4]:3.810150051498E-1,27[&rate=5.708862339182238E-4]:3.974533613142E-1)[&rate=5.708862339182238E-4]:3.814049794504E-1,2[&rate=5.708862339182238E-4]:5.898172448742E-1)[&rate=5.708862339182238E-4]:8.051260969099E-2,31[&rate=5.708862339182238E-4]:8.977271148393E-1)[&rate=5.708862339182238E-4]:1.380165341592E-1)[&rate=5.708862339182238E-4]:1.39670325922E0,16[&rate=5.708862339182238E-4]:2.333816771232E0)[&rate=5.708862339182238E-4]:4.467931475281E-1)[&rate=5.708862339182238E-4]:9.756274478295E-3)[&rate=5.708862339182238E-4]:9.119978079757E-2,(((96[&rate=5.708862339182238E-4]:3.648597784669E-1,99[&rate=5.708862339182238E-4]:4.003789041498E-1)[&rate=5.708862339182238E-4]:1.82583335892E-1,101[&rate=5.708862339182238E-4]:1.405853174992E0)[&rate=5.708862339182238E-4]:1.441885123648E-1,(((100[&rate=5.708862339182238E-4]:1.505142896361E-1,94[&rate=5.708862339182238E-4]:1.505142896361E-1)[&rate=5.708862339182238E-4]:1.569797204991E-1,95[&rate=5.708862339182238E-4]:3.921934636873E-1)[&rate=5.708862339182238E-4]:3.156295022045E-1,(98[&rate=5.708862339182238E-4]:6.43922094504E-1,97[&rate=5.708862339182238E-4]:4.444685425915E-1)[&rate=5.708862339182238E-4]:5.297190963912E-2)[&rate=5.708862339182238E-4]:8.398824766267E-3)[&rate=5.708862339182238E-4]:2.191955195558E-1)[&rate=5.708862339182238E-4]:5.827809599761E-3)[&rate=5.708862339182238E-4]:1.082769736977E-1)[&rate=5.708862339182238E-4]:3.910072110014E-1)[&rate=5.708862339182238E-4]:6.352654248616E-2)[&rate=5.708862339182238E-4]:1.866585994182E-1)[&rate=5.708862339182238E-4]:8.601588379089E-3,32[&rate=5.708862339182238E-4]:4.368808207422E-3)[&rate=5.708862339182238E-4]:1.551559925282E-2);
tree STATE_35100000 [&joint=-20983.196468646023,lnP=-20983.196468646023] = [&R] ((((((125[&rate=5.936958681865575E-4]:8.797569223306E-1,(((((((79[&rate=5.936958681865575E-4]:1.835567917911E-1,82[&rate=5.936958681865575E-4]:1.917759698732E-1)[&rate=5.936958681865575E-4]:1.662067237743E-2,(78[&rate=5.936958681865575E-4]:2.661085598587E-2,72[&rate=5.936958681865575E-4]:4.693047766557E-3)[&rate=5.936958681865575E-4]:1.735666081826E-1)[&rate=5.936958681865575E-4]:4.260954590687E-3,73[&rate=5.936958681865575E-4]:2.4553430917E-1)[&rate=5.936958681865575E-4]:3.266311800645E-1,((80[&rate=5.936958681865575E-4]:3.944754437975E-2,81[&rate=5.936958681865575E-4]:3.944754437975E-2)[&rate=5.936958681865575E-4]:4.613091604267E-1,(71[&rate=5.936958681865575E-4]:3.848015924973E-1,77[&rate=5.936958681865575E-4]:4.478152911274E-1)[&rate=5.936958681865575E-4]:9.677703011745E-2)[&rate=5.936958681865575E-4]:2.209371593491E-2)[&rate=5.936958681865575E-4]:2.815339780048E-1,(((74[&rate=5.936958681865575E-4]:4.346874744741E-1,70[&rate=5.936958681865575E-4]:3.963313100906E-1)[&rate=5.936958681865575E-4]:2.709413424744E-2,76[&rate=5.936958681865575E-4]:4.617816087215E-1)[&rate=5.936958681865575E-4]:1.664438426264E-1,75[&rate=5.936958681865575E-4]:6.282254513479E-1)[&rate=5.936958681865575E-4]:2.254740158913E-1)[&rate=5.936958681865575E-4]:5.366195690292E-1,((137[&rate=5.936958681865575E-4]:3.168070344225E-1,133[&rate=5.936958681865575E-4]:2.757111440115E-1)[&rate=5.936958681865575E-4]:6.51740071255E-1,134[&rate=5.936958681865575E-4]:8.973142289653E-1)[&rate=5.936958681865575E-4]:4.984842593581E-1)[&rate=5.936958681865575E-4]:1.127856054656E-1,((52[&rate=5.936958681865575E-4]:4.695734906179E-1,(103[&rate=5.936958681865575E-4]:7.896940244648E-1,(29[&rate=5.936958681865575E-4]:7.471066951844E-1,(12[&rate=5.936958681865575E-4]:2.136986351703E-1,5[&rate=5.936958681865575E-4]:1.753424707868E-1)[&rate=5.936958681865575E-4]:4.265587449457E-1)[&rate=5.936958681865575E-4]:2.754640416092E-1)[&rate=5.936958681865575E-4]:1.344173200714E0)[&rate=5.936958681865575E-4]:1.554740451743E-1,53[&rate=5.936958681865575E-4]:6.168508144809E-1)[&rate=5.936958681865575E-4]:1.397907686411E-1)[&rate=5.936958681865575E-4]:3.334978528698E-1)[&rate=5.936958681865575E-4]:2.821316810811E-1,((((((37[&rate=5.936958681865575E-4]:1.538490430397E-1,54[&rate=5.936958681865575E-4]:7.734631079921E-2)[&rate=5.936958681865575E-4]:4.57889402147E-2,58[&rate=5.936958681865575E-4]:1.805123001942E-1)[&rate=5.936958681865575E-4]:1.032768347891E-2,59[&rate=5.936958681865575E-4]:1.71714300613E-1)[&rate=5.936958681865575E-4]:1.178783758636E-1,(56[&rate=5.936958681865575E-4]:1.533131219007E-1,55[&rate=5.936958681865575E-4]:1.533131219007E-1)[&rate=5.936958681865575E-4]:1.280828332643E-1)[&rate=5.936958681865575E-4]:2.163761997051E-2,57[&rate=5.936958681865575E-4]:3.139625368843E-1)[&rate=5.936958681865575E-4]:1.969992164012E-1,68[&rate=5.936958681865575E-4]:4.590491849793E-1)[&rate=5.936958681865575E-4]:5.361727517656E-1)[&rate=5.936958681865575E-4]:1.819946387898E-1,((((121[&rate=5.936958681865575E-4]:1.676484973281E0,127[&rate=5.936958681865575E-4]:2.117580863692E0)[&rate=5.936958681865575E-4]:4.949088140771E-1,(35[&rate=5.936958681865575E-4]:6.360826583817E-3,36[&rate=5.936958681865575E-4]:5.293616904957E-2)[&rate=5.936958681865575E-4]:3.900556351388E-2)[&rate=5.936958681865575E-4]:2.285167941247E-1,(((((43[&rate=5.936958681865575E-4]:3.72148641942E-1,46[&rate=5.936958681865575E-4]:3.72148641942E-1)[&rate=5.936958681865575E-4]:1.27247627306E-1,(41[&rate=5.936958681865575E-4]:1.81206411088E-1,(48[&rate=5.936958681865575E-4]:6.018345798813E-2,42[&rate=5.936958681865575E-4]:2.19320918679E-2)[&rate=5.936958681865575E-4]:1.647388000944E-1)[&rate=5.936958681865575E-4]:2.63545049417E-1)[&rate=5.936958681865575E-4]:8.312769400761E-2,((51[&rate=5.936958681865575E-4]:3.410700938358E-1,(47[&rate=5.936958681865575E-4]:9.674003718694E-3,44[&rate=5.936958681865575E-4]:4.209522844441E-3)[&rate=5.936958681865575E-4]:3.587184944886E-1)[&rate=5.936958681865575E-4]:1.857483187951E-1,(49[&rate=5.936958681865575E-4]:4.90866389537E-1,50[&rate=5.936958681865575E-4]:4.90866389537E-1)[&rate=5.936958681865575E-4]:3.048754221961E-2)[&rate=5.936958681865575E-4]:2.838314625325E-2)[&rate=5.936958681865575E-4]:3.892774894911E-2,45[&rate=5.936958681865575E-4]:6.132549908933E-1)[&rate=5.936958681865575E-4]:2.606164639228E-1,(128[&rate=5.936958681865575E-4]:1.384020873512E0,(((((64[&rate=5.936958681865575E-4]:2.864469011664E-1,60[&rate=5.936958681865575E-4]:1.357619696597E-1)[&rate=5.936958681865575E-4]:3.165739953235E-2,62[&rate=5.936958681865575E-4]:3.592001911098E-1)[&rate=5.936958681865575E-4]:2.743106936059E-2,65[&rate=5.936958681865575E-4]:1.948504385526E-1)[&rate=5.936958681865575E-4]:3.520116365503E-1,(63[&rate=5.936958681865575E-4]:6.216613967773E-2,61[&rate=5.936958681865575E-4]:1.032620300888E-1)[&rate=5.936958681865575E-4]:6.353808669319E-1)[&rate=5.936958681865575E-4]:6.716368782704E-1,((69[&rate=5.936958681865575E-4]:7.934562987363E-1,((130[&rate=5.936958681865575E-4]:2.264871605327E-1,131[&rate=5.936958681865575E-4]:2.292268865601E-1)[&rate=5.936958681865575E-4]:2.6882775203E-1,(129[&rate=5.936958681865575E-4]:1.155088864079E-1,132[&rate=5.936958681865575E-4]:1.182486124352E-1)[&rate=5.936958681865575E-4]:3.798060261548E-1)[&rate=5.936958681865575E-4]:1.501961806941E-1)[&rate=5.936958681865575E-4]:1.641010876868E-1,118[&rate=5.936958681865575E-4]:9.465984823135E-1)[&rate=5.936958681865575E-4]:4.636812929775E-1)[&rate=5.936958681865575E-4]:1.134671256185E-1)[&rate=5.936958681865575E-4]:2.632467935952E-1)[&rate=5.936958681865575E-4]:1.553826404027E-1)[&rate=5.936958681865575E-4]:2.664301393839E-1,(38[&rate=5.936958681865575E-4]:6.506528217147E-1,((((101[&rate=5.936958681865575E-4]:8.525345595382E-1,((((6[&rate=5.936958681865575E-4]:6.574997609758E-1,(15[&rate=5.936958681865575E-4]:4.764927239743E-1,10[&rate=5.936958681865575E-4]:4.381365595908E-1)[&rate=5.936958681865575E-4]:2.358015575494E-1)[&rate=5.936958681865575E-4]:5.086672871428E-3,18[&rate=5.936958681865575E-4]:7.256001324774E-1)[&rate=5.936958681865575E-4]:1.100464235411E-1,(((87[&rate=5.936958681865575E-4]:2.6675758824E-1,((85[&rate=5.936958681865575E-4]:1.884671696781E-1,83[&rate=5.936958681865575E-4]:1.884671696781E-1)[&rate=5.936958681865575E-4]:4.66037546741E-2,((93[&rate=5.936958681865575E-4]:9.917895746424E-2,(84[&rate=5.936958681865575E-4]:7.111190852423E-2,86[&rate=5.936958681865575E-4]:7.111190852423E-2)[&rate=5.936958681865575E-4]:1.436841880299E-2)[&rate=5.936958681865575E-4]:8.301187013393E-2,(92[&rate=5.936958681865575E-4]:5.425533535581E-2,(91[&rate=5.936958681865575E-4]:3.166718480996E-2,90[&rate=5.936958681865575E-4]:3.166718480996E-2)[&rate=5.936958681865575E-4]:2.258815054585E-2)[&rate=5.936958681865575E-4]:1.279354922424E-1)[&rate=5.936958681865575E-4]:6.657872689106E-2)[&rate=5.936958681865575E-4]:3.168666388775E-2)[&rate=5.936958681865575E-4]:4.576308359226E-2,(89[&rate=5.936958681865575E-4]:2.152351652504E-1,88[&rate=5.936958681865575E-4]:2.015365351134E-1)[&rate=5.936958681865575E-4]:1.109841367188E-1)[&rate=5.936958681865575E-4]:6.251267141537E-1,3[&rate=5.936958681865575E-4]:3.979213585888E-1)[&rate=5.936958681865575E-4]:3.226567042791E-1)[&rate=5.936958681865575E-4]:8.085308908492E-1,(((((117[&rate=5.936958681865575E-4]:7.788032094685E-1,(9[&rate=5.936958681865575E-4]:6.901148765489E-1,(14[&rate=5.936958681865575E-4]:6.541949490936E-1,(4[&rate=5.936958681865575E-4]:2.338114274078E-1,30[&rate=5.936958681865575E-4]:4.064141671338E-1)[&rate=5.936958681865575E-4]:3.628492751106E-1)[&rate=5.936958681865575E-4]:4.413910553737E-2)[&rate=5.936958681865575E-4]:7.772942880999E-2)[&rate=5.936958681865575E-4]:8.221568915343E-2,((105[&rate=5.936958681865575E-4]:7.174578595958E-1,110[&rate=5.936958681865575E-4]:7.393756678149E-1)[&rate=5.936958681865575E-4]:1.694856837704E-2,113[&rate=5.936958681865575E-4]:7.618036882466E-1)[&rate=5.936958681865575E-4]:9.64754843477E-2)[&rate=5.936958681865575E-4]:2.266289442744E-1,((((111[&rate=5.936958681865575E-4]:2.814023003443E-1,139[&rate=5.936958681865575E-4]:4.567447660976E-1)[&rate=5.936958681865575E-4]:5.719245966614E-3,(106[&rate=5.936958681865575E-4]:7.935894269286E-2,104[&rate=5.936958681865575E-4]:7.935894269286E-2)[&rate=5.936958681865575E-4]:1.913242474536E-1)[&rate=5.936958681865575E-4]:5.407289661009E-1,((116[&rate=5.936958681865575E-4]:6.007085612393E-1,(148[&rate=5.936958681865575E-4]:3.655776806603E-1,143[&rate=5.936958681865575E-4]:3.62837954633E-1)[&rate=5.936958681865575E-4]:2.734870449626E-1)[&rate=5.936958681865575E-4]:9.406558920753E-2,((107[&rate=5.936958681865575E-4]:2.07022499759E-1,108[&rate=5.936958681865575E-4]:2.042827737316E-1)[&rate=5.936958681865575E-4]:3.151190782182E-1,(112[&rate=5.936958681865575E-4]:4.29280921815E-1,(109[&rate=5.936958681865575E-4]:3.280335245211E-1,114[&rate=5.936958681865575E-4]:2.485814697266E-1)[&rate=5.936958681865575E-4]:9.850767126654E-2)[&rate=5.936958681865575E-4]:1.147784643813E-1)[&rate=5.936958681865575E-4]:2.329065450724E-1)[&rate=5.936958681865575E-4]:5.636403319785E-2)[&rate=5.936958681865575E-4]:2.558840568933E-2,((13[&rate=5.936958681865575E-4]:6.986554817535E-1,19[&rate=5.936958681865575E-4]:7.370116461372E-1)[&rate=5.936958681865575E-4]:5.904771613056E-2,115[&rate=5.936958681865575E-4]:6.755114170622E-1)[&rate=5.936958681865575E-4]:1.012151722718E-1)[&rate=5.936958681865575E-4]:2.259897467128E-1)[&rate=5.936958681865575E-4]:1.252816239852E-1,(142[&rate=5.936958681865575E-4]:4.527796585569E-1,(141[&rate=5.936958681865575E-4]:1.872533187614E-1,(144[&rate=5.936958681865575E-4]:8.322320826273E-2,145[&rate=5.936958681865575E-4]:8.870266031767E-2)[&rate=5.936958681865575E-4]:1.012903844713E-1)[&rate=5.936958681865575E-4]:2.62786613768E-1)[&rate=5.936958681865575E-4]:9.300128220232E-1)[&rate=5.936958681865575E-4]:9.794400564178E-3,(102[&rate=5.936958681865575E-4]:1.12429429042E-2,(((1[&rate=5.936958681865575E-4]:7.292448851756E-2,((17[&rate=5.936958681865575E-4]:5.278769896865E-1,21[&rate=5.936958681865575E-4]:5.580139759879E-1)[&rate=5.936958681865575E-4]:1.651504914884E-1,28[&rate=5.936958681865575E-4]:7.478220017228E-1)[&rate=5.936958681865575E-4]:1.114038566577E-1)[&rate=5.936958681865575E-4]:1.456121445251E-1,24[&rate=5.936958681865575E-4]:9.993585508509E-1)[&rate=5.936958681865575E-4]:1.646620550987E-1,((140[&rate=5.936958681865575E-4]:3.812247981443E-1,11[&rate=5.936958681865575E-4]:4.00402880336E-1)[&rate=5.936958681865575E-4]:2.861400503061E-1,((25[&rate=5.936958681865575E-4]:3.997768200337E-1,20[&rate=5.936958681865575E-4]:3.80598737842E-1)[&rate=5.936958681865575E-4]:7.100962848442E-2,23[&rate=5.936958681865575E-4]:4.598275444085E-1)[&rate=5.936958681865575E-4]:3.116468930829E-1)[&rate=5.936958681865575E-4]:3.815872643486E-1)[&rate=5.936958681865575E-4]:8.866172570976E-3)[&rate=5.936958681865575E-4]:1.347685957743E-1)[&rate=5.936958681865575E-4]:3.85837141066E-1)[&rate=5.936958681865575E-4]:3.261653318486E-1)[&rate=5.936958681865575E-4]:6.800437438056E-1,((16[&rate=5.936958681865575E-4]:2.589912347244E0,147[&rate=5.936958681865575E-4]:5.617964703073E-1)[&rate=5.936958681865575E-4]:1.887721666678E-2,146[&rate=5.936958681865575E-4]:6.435152170287E-1)[&rate=5.936958681865575E-4]:3.611750655622E-2)[&rate=5.936958681865575E-4]:5.199709568385E-2,((95[&rate=5.936958681865575E-4]:3.690109601239E-1,100[&rate=5.936958681865575E-4]:2.843115065719E-1)[&rate=5.936958681865575E-4]:3.606366536771E-1,(98[&rate=5.936958681865575E-4]:7.127513086278E-1,(96[&rate=5.936958681865575E-4]:2.932516254787E-1,99[&rate=5.936958681865575E-4]:3.287707511616E-1)[&rate=5.936958681865575E-4]:4.058384809635E-1)[&rate=5.936958681865575E-4]:5.967343424376E-3)[&rate=5.936958681865575E-4]:2.11078885279E-2)[&rate=5.936958681865575E-4]:2.773426767107E-3,((94[&rate=5.936958681865575E-4]:4.263263407053E-1,97[&rate=5.936958681865575E-4]:3.006432805962E-1)[&rate=5.936958681865575E-4]:1.800888886728E-1,(((((22[&rate=5.936958681865575E-4]:3.388562416435E-1,27[&rate=5.936958681865575E-4]:3.552945978079E-1)[&rate=5.936958681865575E-4]:4.616381498674E-1,(26[&rate=5.936958681865575E-4]:7.256994779086E-1,(7[&rate=5.936958681865575E-4]:4.420640659271E-1,8[&rate=5.936958681865575E-4]:4.420640659271E-1)[&rate=5.936958681865575E-4]:1.76786096913E-1)[&rate=5.936958681865575E-4]:8.575381771193E-2)[&rate=5.936958681865575E-4]:5.03839558072E-2,(31[&rate=5.936958681865575E-4]:5.333499737367E-1,2[&rate=5.936958681865575E-4]:3.059527134626E-1)[&rate=5.936958681865575E-4]:3.723228941294E-1)[&rate=5.936958681865575E-4]:1.626026386644E0,39[&rate=5.936958681865575E-4]:3.475761914066E-1)[&rate=5.936958681865575E-4]:1.489558409126E-1,40[&rate=5.936958681865575E-4]:4.965320323192E-1)[&rate=5.936958681865575E-4]:5.523838831592E-2)[&rate=5.936958681865575E-4]:6.241424616581E-2)[&rate=5.936958681865575E-4]:1.047741658429E-1)[&rate=5.936958681865575E-4]:4.92025948407E-1)[&rate=5.936958681865575E-4]:8.918261415624E-2)[&rate=5.936958681865575E-4]:5.630077239091E-2,((((119[&rate=5.936958681865575E-4]:1.541492006398E0,(120[&rate=5.936958681865575E-4]:1.241848863077E0,((138[&rate=5.936958681865575E-4]:3.886705843627E-1,136[&rate=5.936958681865575E-4]:2.571637350475E-1)[&rate=5.936958681865575E-4]:6.912003239642E-1,135[&rate=5.936958681865575E-4]:8.798709083269E-1)[&rate=5.936958681865575E-4]:1.099231602295E-1)[&rate=5.936958681865575E-4]:2.037527323626E-1)[&rate=5.936958681865575E-4]:1.919332168249E-2,126[&rate=5.936958681865575E-4]:7.749828054371E-1)[&rate=5.936958681865575E-4]:7.549892108626E-1,66[&rate=5.936958681865575E-4]:2.827978266147E-1)[&rate=5.936958681865575E-4]:1.807040980727E-1,(67[&rate=5.936958681865575E-4]:2.58208680354E-1,((123[&rate=5.936958681865575E-4]:2.256604330762E-2,124[&rate=5.936958681865575E-4]:1.983380287049E-2)[&rate=5.936958681865575E-4]:3.381983753318E-1,122[&rate=5.936958681865575E-4]:3.607644186394E-1)[&rate=5.936958681865575E-4]:3.987168120553E-1)[&rate=5.936958681865575E-4]:2.052932443335E-1)[&rate=5.936958681865575E-4]:2.22294785466E-1)[&rate=5.936958681865575E-4]:1.917204643439E-1,34[&rate=5.936958681865575E-4]:1.450347586729E-2)[&rate=5.936958681865575E-4]:1.003480278497E-1,(32[&rate=5.936958681865575E-4]:4.70838627412E-2,33[&rate=5.936958681865575E-4]:5.256331479592E-2)[&rate=5.936958681865575E-4]:4.584983275671E-2);
tree STATE_35190000 [&joint=-20985.5544915653,lnP=-20985.5544915653] = [&R] ((33[&rate=5.505692038616978E-4]:7.689570978095E-2,(((67[&rate=5.505692038616978E-4]:1.560520500822E-1,((122[&rate=5.505692038616978E-4]:3.457311639194E-1,123[&rate=5.505692038616978E-4]:3.457311639194E-1)[&rate=5.505692038616978E-4]:8.843886122752E-3,124[&rate=5.505692038616978E-4]:3.51842809605E-1)[&rate=5.505692038616978E-4]:3.027495503808E-1)[&rate=5.505692038616978E-4]:1.502431649406E-1,(119[&rate=5.505692038616978E-4]:1.861592800574E0,(120[&rate=5.505692038616978E-4]:1.653785239833E0,(126[&rate=5.505692038616978E-4]:9.440538885349E-1,((138[&rate=5.505692038616978E-4]:1.910427685255E-1,136[&rate=5.505692038616978E-4]:5.953591921026E-2)[&rate=5.505692038616978E-4]:5.282622887542E-1,135[&rate=5.505692038616978E-4]:5.193050572796E-1)[&rate=5.505692038616978E-4]:8.625061484197E-1)[&rate=5.505692038616978E-4]:1.991923961339E-2)[&rate=5.505692038616978E-4]:1.119171497822E-1)[&rate=5.505692038616978E-4]:4.775791267773E-1)[&rate=5.505692038616978E-4]:1.022078860169E-1,66[&rate=5.505692038616978E-4]:4.085031010397E-1)[&rate=5.505692038616978E-4]:5.478446635357E-1)[&rate=5.505692038616978E-4]:1.286405465829E-1,(32[&rate=5.505692038616978E-4]:8.436818661523E-2,((((((133[&rate=5.505692038616978E-4]:5.516484599351E-1,(134[&rate=5.505692038616978E-4]:3.966867913442E-1,137[&rate=5.505692038616978E-4]:4.679196680564E-1)[&rate=5.505692038616978E-4]:1.248246822898E-1)[&rate=5.505692038616978E-4]:1.060072266514E0,(((103[&rate=5.505692038616978E-4]:4.32513914271E-1,(29[&rate=5.505692038616978E-4]:5.987395337099E-1,(12[&rate=5.505692038616978E-4]:1.393769830093E-1,5[&rate=5.505692038616978E-4]:1.010208186259E-1)[&rate=5.505692038616978E-4]:3.52513235632E-1)[&rate=5.505692038616978E-4]:6.665109288986E-2)[&rate=5.505692038616978E-4]:1.953851873199E0,52[&rate=5.505692038616978E-4]:7.220720529086E-1)[&rate=5.505692038616978E-4]:9.628976432396E-2,(53[&rate=5.505692038616978E-4]:7.417116548511E-1,((((80[&rate=5.505692038616978E-4]:1.882250831655E-1,81[&rate=5.505692038616978E-4]:1.882250831655E-1)[&rate=5.505692038616978E-4]:4.029022073176E-1,(73[&rate=5.505692038616978E-4]:3.705889351976E-1,77[&rate=5.505692038616978E-4]:3.651094831429E-1)[&rate=5.505692038616978E-4]:2.698534237787E-1)[&rate=5.505692038616978E-4]:2.182443546143E-2,((71[&rate=5.505692038616978E-4]:2.650567145419E-1,((72[&rate=5.505692038616978E-4]:7.239275494751E-2,78[&rate=5.505692038616978E-4]:9.431056316682E-2)[&rate=5.505692038616978E-4]:1.468874073305E-1,82[&rate=5.505692038616978E-4]:2.494171485794E-1)[&rate=5.505692038616978E-4]:5.125600431857E-2)[&rate=5.505692038616978E-4]:7.205937210249E-2,79[&rate=5.505692038616978E-4]:3.645133469184E-1)[&rate=5.505692038616978E-4]:2.566575571085E-1)[&rate=5.505692038616978E-4]:6.939131083594E-2,((76[&rate=5.505692038616978E-4]:3.716715689415E-1,(74[&rate=5.505692038616978E-4]:3.533651901674E-1,70[&rate=5.505692038616978E-4]:3.150090257839E-1)[&rate=5.505692038616978E-4]:1.830637877414E-2)[&rate=5.505692038616978E-4]:1.753829566368E-1,75[&rate=5.505692038616978E-4]:5.470545255783E-1)[&rate=5.505692038616978E-4]:1.846035796953E-1)[&rate=5.505692038616978E-4]:7.565166081896E-1)[&rate=5.505692038616978E-4]:6.845344107013E-2)[&rate=5.505692038616978E-4]:1.947613355994E-2)[&rate=5.505692038616978E-4]:3.789605661725E-1,125[&rate=5.505692038616978E-4]:9.982192819924E-1)[&rate=5.505692038616978E-4]:1.379279291365E-1,(((((58[&rate=5.505692038616978E-4]:1.60269462396E-1,57[&rate=5.505692038616978E-4]:1.43876019773E-1)[&rate=5.505692038616978E-4]:1.376137441587E-1,37[&rate=5.505692038616978E-4]:3.170088896149E-1)[&rate=5.505692038616978E-4]:8.91270902451E-2,(54[&rate=5.505692038616978E-4]:3.25859573676E-1,(55[&rate=5.505692038616978E-4]:3.453507278699E-1,56[&rate=5.505692038616978E-4]:3.453507278699E-1)[&rate=5.505692038616978E-4]:1.056349061478E-2)[&rate=5.505692038616978E-4]:3.773673943504E-3)[&rate=5.505692038616978E-4]:4.734692768583E-2,59[&rate=5.505692038616978E-4]:4.152315414256E-1)[&rate=5.505692038616978E-4]:8.948682515242E-2,68[&rate=5.505692038616978E-4]:4.55538038709E-1)[&rate=5.505692038616978E-4]:5.139425057532E-1)[&rate=5.505692038616978E-4]:4.380040049719E-1,(((((((44[&rate=5.505692038616978E-4]:7.362667119474E-2,47[&rate=5.505692038616978E-4]:7.909115206899E-2)[&rate=5.505692038616978E-4]:2.48082284297E-1,51[&rate=5.505692038616978E-4]:2.998510319945E-1)[&rate=5.505692038616978E-4]:2.396758767002E-1,((43[&rate=5.505692038616978E-4]:4.400552281616E-1,46[&rate=5.505692038616978E-4]:4.400552281616E-1)[&rate=5.505692038616978E-4]:6.104204285008E-2,(42[&rate=5.505692038616978E-4]:3.52323468235E-1,(48[&rate=5.505692038616978E-4]:3.023517240789E-1,41[&rate=5.505692038616978E-4]:2.586358770844E-1)[&rate=5.505692038616978E-4]:8.822311027639E-2)[&rate=5.505692038616978E-4]:9.959347490797E-2)[&rate=5.505692038616978E-4]:6.575204205444E-2)[&rate=5.505692038616978E-4]:1.507575084501E-2,(45[&rate=5.505692038616978E-4]:5.372439315E-1,(49[&rate=5.505692038616978E-4]:4.221812668756E-1,50[&rate=5.505692038616978E-4]:4.221812668756E-1)[&rate=5.505692038616978E-4]:9.047250069004E-2)[&rate=5.505692038616978E-4]:3.648441109975E-2)[&rate=5.505692038616978E-4]:2.079082382388E-1,((((62[&rate=5.505692038616978E-4]:3.524013481291E-1,(64[&rate=5.505692038616978E-4]:2.522373699332E-1,60[&rate=5.505692038616978E-4]:1.015524384265E-1)[&rate=5.505692038616978E-4]:5.906808778487E-2)[&rate=5.505692038616978E-4]:7.696317546824E-2,65[&rate=5.505692038616978E-4]:2.375837016796E-1)[&rate=5.505692038616978E-4]:2.073360305852E-1,(63[&rate=5.505692038616978E-4]:1.798007712123E-1,61[&rate=5.505692038616978E-4]:2.208966616234E-1)[&rate=5.505692038616978E-4]:4.158038925592E-1)[&rate=5.505692038616978E-4]:8.00160820052E-1,(((118[&rate=5.505692038616978E-4]:7.39993771084E-1,69[&rate=5.505692038616978E-4]:7.509526751937E-1)[&rate=5.505692038616978E-4]:2.775555150394E-2,(((131[&rate=5.505692038616978E-4]:5.643888794375E-2,130[&rate=5.505692038616978E-4]:5.36991619164E-2)[&rate=5.505692038616978E-4]:1.490451060949E-1,132[&rate=5.505692038616978E-4]:2.054839940387E-1)[&rate=5.505692038616978E-4]:2.023343949177E-1,129[&rate=5.505692038616978E-4]:4.05078662929E-1)[&rate=5.505692038616978E-4]:2.256843582891E-1)[&rate=5.505692038616978E-4]:5.653256051708E-1,128[&rate=5.505692038616978E-4]:1.193348900362E0)[&rate=5.505692038616978E-4]:1.037864464758E-1)[&rate=5.505692038616978E-4]:2.578974462926E-1)[&rate=5.505692038616978E-4]:1.490190754191E-1,((35[&rate=5.505692038616978E-4]:1.915851758893E-3,36[&rate=5.505692038616978E-4]:4.849119422465E-2)[&rate=5.505692038616978E-4]:8.204035578971E-2,(121[&rate=5.505692038616978E-4]:1.828867525838E0,127[&rate=5.505692038616978E-4]:2.269963416248E0)[&rate=5.505692038616978E-4]:3.811160789714E-1)[&rate=5.505692038616978E-4]:9.132853771274E-2)[&rate=5.505692038616978E-4]:1.929433058577E-1,(38[&rate=5.505692038616978E-4]:6.130257906984E-1,((146[&rate=5.505692038616978E-4]:7.102896871449E-1,(39[&rate=5.505692038616978E-4]:5.841366871237E-1,((40[&rate=5.505692038616978E-4]:5.705476989183E-1,94[&rate=5.505692038616978E-4]:6.251925076612E-1)[&rate=5.505692038616978E-4]:1.358666989104E-2,((95[&rate=5.505692038616978E-4]:5.769189039411E-1,100[&rate=5.505692038616978E-4]:4.92219450389E-1)[&rate=5.505692038616978E-4]:1.162173240663E-1,(((99[&rate=5.505692038616978E-4]:4.534741828113E-1,96[&rate=5.505692038616978E-4]:4.179550571284E-1)[&rate=5.505692038616978E-4]:1.377265629804E-1,97[&rate=5.505692038616978E-4]:3.69889270382E-1)[&rate=5.505692038616978E-4]:7.488596838333E-2,98[&rate=5.505692038616978E-4]:6.442287906778E-1)[&rate=5.505692038616978E-4]:3.79784755808E-2)[&rate=5.505692038616978E-4]:3.034240309699E-2)[&rate=5.505692038616978E-4]:2.318314369809E-6)[&rate=5.505692038616978E-4]:5.934420786336E-3)[&rate=5.505692038616978E-4]:6.584514991508E-2,(147[&rate=5.505692038616978E-4]:6.621841539307E-1,(((101[&rate=5.505692038616978E-4]:9.4983799537E-1,(((((((14[&rate=5.505692038616978E-4]:3.576436500105E-1,(4[&rate=5.505692038616978E-4]:1.227953304839E-1,30[&rate=5.505692038616978E-4]:2.953980702099E-1)[&rate=5.505692038616978E-4]:1.773140729515E-1)[&rate=5.505692038616978E-4]:1.396917971177E-2,9[&rate=5.505692038616978E-4]:3.633936516402E-1)[&rate=5.505692038616978E-4]:2.929198505856E-1,(105[&rate=5.505692038616978E-4]:5.1190187701E-1,((110[&rate=5.505692038616978E-4]:3.504854094561E-1,113[&rate=5.505692038616978E-4]:3.559648615108E-1)[&rate=5.505692038616978E-4]:1.040587999778E-1,117[&rate=5.505692038616978E-4]:4.627633875162E-1)[&rate=5.505692038616978E-4]:7.927547579516E-2)[&rate=5.505692038616978E-4]:1.252335430241E-1)[&rate=5.505692038616978E-4]:3.829032399259E-1,(((((112[&rate=5.505692038616978E-4]:3.197398150405E-1,114[&rate=5.505692038616978E-4]:2.375480342186E-1)[&rate=5.505692038616978E-4]:2.174459408604E-2,(109[&rate=5.505692038616978E-4]:1.705555353319E-1,107[&rate=5.505692038616978E-4]:1.513774531402E-1)[&rate=5.505692038616978E-4]:1.681891477672E-1)[&rate=5.505692038616978E-4]:1.948004403519E-1,108[&rate=5.505692038616978E-4]:5.116273152319E-1)[&rate=5.505692038616978E-4]:1.795394431164E-1,((13[&rate=5.505692038616978E-4]:4.561204063275E-1,19[&rate=5.505692038616978E-4]:4.944765707112E-1)[&rate=5.505692038616978E-4]:2.472582445396E-1,115[&rate=5.505692038616978E-4]:6.211868700453E-1)[&rate=5.505692038616978E-4]:1.244564172759E-2)[&rate=5.505692038616978E-4]:4.4395991389E-2,((148[&rate=5.505692038616978E-4]:1.832003758941E-1,143[&rate=5.505692038616978E-4]:1.804606498667E-1)[&rate=5.505692038616978E-4]:4.748292458898E-1,(116[&rate=5.505692038616978E-4]:5.729739841638E-1,((111[&rate=5.505692038616978E-4]:3.834539725617E-1,(106[&rate=5.505692038616978E-4]:1.558739763122E-1,104[&rate=5.505692038616978E-4]:1.558739763122E-1)[&rate=5.505692038616978E-4]:2.111416400851E-1)[&rate=5.505692038616978E-4]:1.373302791587E-1,139[&rate=5.505692038616978E-4]:6.961267174738E-1)[&rate=5.505692038616978E-4]:1.289020612105E-1)[&rate=5.505692038616978E-4]:4.669947323645E-2)[&rate=5.505692038616978E-4]:5.835504576165E-2)[&rate=5.505692038616978E-4]:2.8721563625E-1)[&rate=5.505692038616978E-4]:8.924088986572E-2,(142[&rate=5.505692038616978E-4]:4.308812972161E-1,((141[&rate=5.505692038616978E-4]:5.105060539729E-2,145[&rate=5.505692038616978E-4]:5.379033142487E-2)[&rate=5.505692038616978E-4]:3.568859121995E-2,144[&rate=5.505692038616978E-4]:8.399947058988E-2)[&rate=5.505692038616978E-4]:3.414023745712E-1)[&rate=5.505692038616978E-4]:8.783982526096E-1)[&rate=5.505692038616978E-4]:4.717702380356E-2,((((23[&rate=5.505692038616978E-4]:4.985942336855E-1,(25[&rate=5.505692038616978E-4]:2.970747387281E-1,20[&rate=5.505692038616978E-4]:2.778966565364E-1)[&rate=5.505692038616978E-4]:2.12478399067E-1)[&rate=5.505692038616978E-4]:3.635216268982E-1,(140[&rate=5.505692038616978E-4]:6.932779539754E-1,11[&rate=5.505692038616978E-4]:7.124560361672E-1)[&rate=5.505692038616978E-4]:6.472831756731E-2)[&rate=5.505692038616978E-4]:2.706118769751E-1,(24[&rate=5.505692038616978E-4]:8.874677365957E-1,(1[&rate=5.505692038616978E-4]:3.261014399339E-2,(28[&rate=5.505692038616978E-4]:7.061040371815E-1,(17[&rate=5.505692038616978E-4]:5.811127868006E-1,21[&rate=5.505692038616978E-4]:6.11249773102E-1)[&rate=5.505692038616978E-4]:7.019672983302E-2)[&rate=5.505692038616978E-4]:1.128074766749E-1)[&rate=5.505692038616978E-4]:7.403567479405E-2)[&rate=5.505692038616978E-4]:2.562189050728E-1)[&rate=5.505692038616978E-4]:6.651821472002E-2,102[&rate=5.505692038616978E-4]:4.856102077214E-2)[&rate=5.505692038616978E-4]:6.132021039132E-2)[&rate=5.505692038616978E-4]:2.162247842605E-1,((3[&rate=5.505692038616978E-4]:1.028420678466E0,((18[&rate=5.505692038616978E-4]:3.903987119713E-1,(15[&rate=5.505692038616978E-4]:2.951108594608E-1,10[&rate=5.505692038616978E-4]:2.567546950774E-1)[&rate=5.505692038616978E-4]:8.706867442818E-2)[&rate=5.505692038616978E-4]:1.25315066036E-1,6[&rate=5.505692038616978E-4]:4.527000793771E-1)[&rate=5.505692038616978E-4]:6.277753936091E-1)[&rate=5.505692038616978E-4]:7.546667432428E-2,((((86[&rate=5.505692038616978E-4]:1.155172850952E-1,93[&rate=5.505692038616978E-4]:1.292159152323E-1)[&rate=5.505692038616978E-4]:5.403171613288E-2,((84[&rate=5.505692038616978E-4]:5.402173029054E-2,85[&rate=5.505692038616978E-4]:5.402173029054E-2)[&rate=5.505692038616978E-4]:9.356064007098E-2,83[&rate=5.505692038616978E-4]:1.475823703615E-1)[&rate=5.505692038616978E-4]:2.19666308666E-2)[&rate=5.505692038616978E-4]:1.079194627685E-1,((92[&rate=5.505692038616978E-4]:6.28680763539E-2,(91[&rate=5.505692038616978E-4]:1.688534544141E-2,90[&rate=5.505692038616978E-4]:1.688534544141E-2)[&rate=5.505692038616978E-4]:4.598273091249E-2)[&rate=5.505692038616978E-4]:1.154684797986E-1,87[&rate=5.505692038616978E-4]:1.646379260155E-1)[&rate=5.505692038616978E-4]:1.128305379812E-1)[&rate=5.505692038616978E-4]:1.153886148508E-1,(89[&rate=5.505692038616978E-4]:7.708284853839E-2,88[&rate=5.505692038616978E-4]:6.338421840137E-2)[&rate=5.505692038616978E-4]:3.294728604461E-1)[&rate=5.505692038616978E-4]:1.25075630134E0)[&rate=5.505692038616978E-4]:2.194789366065E-1)[&rate=5.505692038616978E-4]:6.292114320011E-1)[&rate=5.505692038616978E-4]:4.923740396921E-1,((26[&rate=5.505692038616978E-4]:5.259072568466E-1,(7[&rate=5.505692038616978E-4]:1.665379117899E-1,8[&rate=5.505692038616978E-4]:1.665379117899E-1)[&rate=5.505692038616978E-4]:2.525200299882E-1)[&rate=5.505692038616978E-4]:1.765522441331E-1,((22[&rate=5.505692038616978E-4]:4.219164492722E-1,27[&rate=5.505692038616978E-4]:4.383548054365E-1)[&rate=5.505692038616978E-4]:9.541015971939E-2,(31[&rate=5.505692038616978E-4]:4.530597064146E-1,2[&rate=5.505692038616978E-4]:2.256624461405E-1)[&rate=5.505692038616978E-4]:1.19061423125E-1)[&rate=5.505692038616978E-4]:1.741739878785E-1)[&rate=5.505692038616978E-4]:1.906875821754E0)[&rate=5.505692038616978E-4]:1.619387413709E-2,16[&rate=5.505692038616978E-4]:2.570734676323E0)[&rate=5.505692038616978E-4]:1.195653545449E-1)[&rate=5.505692038616978E-4]:5.110915307472E-2)[&rate=5.505692038616978E-4]:2.541554380239E-2)[&rate=5.505692038616978E-4]:3.575677069361E-1)[&rate=5.505692038616978E-4]:4.915358605428E-1)[&rate=5.505692038616978E-4]:3.615239832818E-2,34[&rate=5.505692038616978E-4]:3.290261135996E-2)[&rate=5.505692038616978E-4]:7.338338347436E-2)[&rate=5.505692038616978E-4]:1.156886176939E-1);
tree STATE_35280000 [&joint=-20996.457204001636,lnP=-20996.457204001636] = [&R] ((33[&rate=5.98459865450403E-4]:5.356890601157E-3,((((66[&rate=5.98459865450403E-4]:5.187080885633E-1,(67[&rate=5.98459865450403E-4]:3.403161883328E-1,((123[&rate=5.98459865450403E-4]:1.309491244383E-2,124[&rate=5.98459865450403E-4]:1.03626720067E-2)[&rate=5.98459865450403E-4]:2.42015965261E-1,122[&rate=5.98459865450403E-4]:2.551108777049E-1)[&rate=5.98459865450403E-4]:5.864778609686E-1)[&rate=5.98459865450403E-4]:1.783919002305E-1)[&rate=5.98459865450403E-4]:2.944899883333E-2,((126[&rate=5.98459865450403E-4]:5.43592261856E-1,((138[&rate=5.98459865450403E-4]:1.988798253962E-1,136[&rate=5.98459865450403E-4]:6.737297608097E-2)[&rate=5.98459865450403E-4]:6.172264204924E-1,135[&rate=5.98459865450403E-4]:6.161062458885E-1)[&rate=5.98459865450403E-4]:3.652433331318E-1)[&rate=5.98459865450403E-4]:4.166103371289E-1,(119[&rate=5.98459865450403E-4]:1.743796387723E0,120[&rate=5.98459865450403E-4]:1.647905976764E0)[&rate=5.98459865450403E-4]:2.108733905584E-3)[&rate=5.98459865450403E-4]:8.351286780967E-1)[&rate=5.98459865450403E-4]:3.207518844218E-1,(((((45[&rate=5.98459865450403E-4]:6.163505182983E-1,(51[&rate=5.98459865450403E-4]:5.316128649903E-1,(((44[&rate=5.98459865450403E-4]:4.639978268627E-1,(49[&rate=5.98459865450403E-4]:2.97937258652E-1,50[&rate=5.98459865450403E-4]:2.97937258652E-1)[&rate=5.98459865450403E-4]:1.387381638392E-1)[&rate=5.98459865450403E-4]:2.076323963842E-2,((42[&rate=5.98459865450403E-4]:1.578647711841E-1,(41[&rate=5.98459865450403E-4]:1.487288686065E-1,48[&rate=5.98459865450403E-4]:1.92444715601E-1)[&rate=5.98459865450403E-4]:3.671421703341E-3)[&rate=5.98459865450403E-4]:3.435713143743E-2,(46[&rate=5.98459865450403E-4]:1.969386644602E-1,43[&rate=5.98459865450403E-4]:1.969386644602E-1)[&rate=5.98459865450403E-4]:4.446356603006E-2)[&rate=5.98459865450403E-4]:2.488233168852E-1)[&rate=5.98459865450403E-4]:5.218963426471E-3,47[&rate=5.98459865450403E-4]:4.954445108019E-1)[&rate=5.98459865450403E-4]:6.349075855995E-2)[&rate=5.98459865450403E-4]:6.561197024784E-2)[&rate=5.98459865450403E-4]:7.367042597302E-2,(((62[&rate=5.98459865450403E-4]:7.194510076782E-1,(65[&rate=5.98459865450403E-4]:1.507094122883E-1,(60[&rate=5.98459865450403E-4]:6.793696160443E-2,64[&rate=5.98459865450403E-4]:2.186218931111E-1)[&rate=5.98459865450403E-4]:8.277245068385E-2)[&rate=5.98459865450403E-4]:3.769607734722E-1)[&rate=5.98459865450403E-4]:1.892219720173E-1,(63[&rate=5.98459865450403E-4]:1.500191467871E-1,61[&rate=5.98459865450403E-4]:1.911150371981E-1)[&rate=5.98459865450403E-4]:7.175579424974E-1)[&rate=5.98459865450403E-4]:3.971145329064E-1,(128[&rate=5.98459865450403E-4]:1.089353809024E0,(((129[&rate=5.98459865450403E-4]:7.248711277835E-2,132[&rate=5.98459865450403E-4]:7.52268388057E-2)[&rate=5.98459865450403E-4]:2.035563560681E-1,(131[&rate=5.98459865450403E-4]:1.097228976019E-1,130[&rate=5.98459865450403E-4]:1.069831715745E-1)[&rate=5.98459865450403E-4]:1.690602972719E-1)[&rate=5.98459865450403E-4]:2.436406376232E-1,(118[&rate=5.98459865450403E-4]:6.173451257679E-1,69[&rate=5.98459865450403E-4]:6.283040298776E-1)[&rate=5.98459865450403E-4]:3.932528207162E-2)[&rate=5.98459865450403E-4]:5.724094285817E-1)[&rate=5.98459865450403E-4]:7.670767618064E-2)[&rate=5.98459865450403E-4]:2.97355671358E-1)[&rate=5.98459865450403E-4]:9.479072371571E-2,(35[&rate=5.98459865450403E-4]:9.41964882578E-3,((127[&rate=5.98459865450403E-4]:1.780691755604E0,121[&rate=5.98459865450403E-4]:1.339595865193E0)[&rate=5.98459865450403E-4]:7.608193558822E-1,36[&rate=5.98459865450403E-4]:2.096316628101E-2)[&rate=5.98459865450403E-4]:3.503182501053E-2)[&rate=5.98459865450403E-4]:2.002110816489E-2)[&rate=5.98459865450403E-4]:3.62264388349E-1,(38[&rate=5.98459865450403E-4]:5.535976573807E-1,(((((101[&rate=5.98459865450403E-4]:7.060491702059E-1,(((142[&rate=5.98459865450403E-4]:4.159460281256E-1,((145[&rate=5.98459865450403E-4]:1.150282905882E-1,144[&rate=5.98459865450403E-4]:1.095488385333E-1)[&rate=5.98459865450403E-4]:4.268223255489E-2,141[&rate=5.98459865450403E-4]:1.549707971155E-1)[&rate=5.98459865450403E-4]:2.582355049825E-1)[&rate=5.98459865450403E-4]:1.026214535961E0,(((((9[&rate=5.98459865450403E-4]:3.01438992306E-1,117[&rate=5.98459865450403E-4]:3.123978964157E-1)[&rate=5.98459865450403E-4]:1.433315801988E-1,(14[&rate=5.98459865450403E-4]:2.640475365491E-1,(4[&rate=5.98459865450403E-4]:3.766080551233E-2,30[&rate=5.98459865450403E-4]:2.102635452383E-1)[&rate=5.98459865450403E-4]:1.688524844615E-1)[&rate=5.98459865450403E-4]:1.889422140379E-1)[&rate=5.98459865450403E-4]:3.351737180964E-1,(105[&rate=5.98459865450403E-4]:4.869026399123E-1,(113[&rate=5.98459865450403E-4]:3.842827493294E-1,110[&rate=5.98459865450403E-4]:3.788032972746E-1)[&rate=5.98459865450403E-4]:1.300171508568E-1)[&rate=5.98459865450403E-4]:2.738635684972E-1)[&rate=5.98459865450403E-4]:2.103781306858E-1,((((115[&rate=5.98459865450403E-4]:5.802751082522E-1,(13[&rate=5.98459865450403E-4]:5.682985409636E-1,19[&rate=5.98459865450403E-4]:6.066547053473E-1)[&rate=5.98459865450403E-4]:9.416834811039E-2)[&rate=5.98459865450403E-4]:1.127734378475E-1,((109[&rate=5.98459865450403E-4]:5.370799307956E-1,(112[&rate=5.98459865450403E-4]:4.581639819784E-1,114[&rate=5.98459865450403E-4]:3.759722011566E-1)[&rate=5.98459865450403E-4]:8.165567484447E-2)[&rate=5.98459865450403E-4]:2.147314635914E-1,(107[&rate=5.98459865450403E-4]:4.436787494129E-1,108[&rate=5.98459865450403E-4]:4.409390233855E-1)[&rate=5.98459865450403E-4]:2.889545627823E-1)[&rate=5.98459865450403E-4]:2.068920650722E-2)[&rate=5.98459865450403E-4]:1.186576242642E-1,((((139[&rate=5.98459865450403E-4]:5.406642442597E-1,104[&rate=5.98459865450403E-4]:3.488834223419E-1)[&rate=5.98459865450403E-4]:6.177269465546E-5,106[&rate=5.98459865450403E-4]:3.489451950366E-1)[&rate=5.98459865450403E-4]:1.370757698874E-1,111[&rate=5.98459865450403E-4]:5.024593210884E-1)[&rate=5.98459865450403E-4]:1.858349463429E-1,(148[&rate=5.98459865450403E-4]:2.433759528174E-1,143[&rate=5.98459865450403E-4]:2.406362267901E-1)[&rate=5.98459865450403E-4]:4.065621502304E-1)[&rate=5.98459865450403E-4]:2.001242316997E-1)[&rate=5.98459865450403E-4]:4.076258211105E-2,116[&rate=5.98459865450403E-4]:8.524687524749E-1)[&rate=5.98459865450403E-4]:6.388106607241E-2)[&rate=5.98459865450403E-4]:2.412097593745E-1,(((((25[&rate=5.98459865450403E-4]:5.583016522232E-1,20[&rate=5.98459865450403E-4]:5.391235700315E-1)[&rate=5.98459865450403E-4]:1.636763948908E-1,23[&rate=5.98459865450403E-4]:7.110191430044E-1)[&rate=5.98459865450403E-4]:7.069905708352E-2,(140[&rate=5.98459865450403E-4]:2.390461837798E-1,11[&rate=5.98459865450403E-4]:2.582242659715E-1)[&rate=5.98459865450403E-4]:4.385624272672E-1)[&rate=5.98459865450403E-4]:3.069555850627E-1,(24[&rate=5.98459865450403E-4]:9.960632595564E-1,((28[&rate=5.98459865450403E-4]:7.757751507058E-1,(21[&rate=5.98459865450403E-4]:7.034717139971E-1,17[&rate=5.98459865450403E-4]:6.733347276957E-1)[&rate=5.98459865450403E-4]:4.764590246223E-2)[&rate=5.98459865450403E-4]:7.945592872065E-2,1[&rate=5.98459865450403E-4]:6.892970956348E-2)[&rate=5.98459865450403E-4]:1.463116321847E-1)[&rate=5.98459865450403E-4]:1.035694297038E-1)[&rate=5.98459865450403E-4]:6.303828793312E-2,102[&rate=5.98459865450403E-4]:1.027141577037E-3)[&rate=5.98459865450403E-4]:1.647516144271E-1)[&rate=5.98459865450403E-4]:2.980646561714E-2)[&rate=5.98459865450403E-4]:2.521744480036E-1,((((89[&rate=5.98459865450403E-4]:1.825289052997E-1,88[&rate=5.98459865450403E-4]:1.688302751627E-1)[&rate=5.98459865450403E-4]:2.148623491578E-1,(((92[&rate=5.98459865450403E-4]:9.159492395063E-2,(91[&rate=5.98459865450403E-4]:6.527990260299E-2,90[&rate=5.98459865450403E-4]:6.527990260299E-2)[&rate=5.98459865450403E-4]:2.631502134764E-2)[&rate=5.98459865450403E-4]:9.796868566861E-2,87[&rate=5.98459865450403E-4]:1.758649794822E-1)[&rate=5.98459865450403E-4]:4.282672614054E-2,((86[&rate=5.98459865450403E-4]:6.178777838988E-2,85[&rate=5.98459865450403E-4]:6.178777838988E-2)[&rate=5.98459865450403E-4]:1.035909396571E-1,(83[&rate=5.98459865450403E-4]:1.636293280179E-1,(93[&rate=5.98459865450403E-4]:1.481228310538E-2,84[&rate=5.98459865450403E-4]:1.113652968369E-3)[&rate=5.98459865450403E-4]:1.625156750495E-1)[&rate=5.98459865450403E-4]:1.749390029143E-3)[&rate=5.98459865450403E-4]:5.331298757575E-2)[&rate=5.98459865450403E-4]:1.650009186977E-1)[&rate=5.98459865450403E-4]:7.749522257888E-1,3[&rate=5.98459865450403E-4]:6.189188227121E-1)[&rate=5.98459865450403E-4]:2.460856826995E-1,(6[&rate=5.98459865450403E-4]:7.209172347877E-1,((15[&rate=5.98459865450403E-4]:4.01510511146E-1,10[&rate=5.98459865450403E-4]:3.631543467626E-1)[&rate=5.98459865450403E-4]:3.576169890047E-1,18[&rate=5.98459865450403E-4]:7.67346678233E-1)[&rate=5.98459865450403E-4]:1.658425518482E-2)[&rate=5.98459865450403E-4]:1.961420651443E-1)[&rate=5.98459865450403E-4]:5.800154381859E-1)[&rate=5.98459865450403E-4]:2.63768952636E-1)[&rate=5.98459865450403E-4]:6.227968867761E-1,16[&rate=5.98459865450403E-4]:2.441174824106E0)[&rate=5.98459865450403E-4]:2.254179775659E-1,(39[&rate=5.98459865450403E-4]:4.429143624389E-1,((2[&rate=5.98459865450403E-4]:4.064027394418E-1,31[&rate=5.98459865450403E-4]:6.337999997159E-1)[&rate=5.98459865450403E-4]:3.527608397114E-1,(((7[&rate=5.98459865450403E-4]:3.771417349084E-1,8[&rate=5.98459865450403E-4]:3.771417349084E-1)[&rate=5.98459865450403E-4]:2.330285638816E-1,26[&rate=5.98459865450403E-4]:7.170196138586E-1)[&rate=5.98459865450403E-4]:1.072417079512E-1,(22[&rate=5.98459865450403E-4]:7.062536441073E-1,27[&rate=5.98459865450403E-4]:7.226920002717E-1)[&rate=5.98459865450403E-4]:1.070487735928E-1)[&rate=5.98459865450403E-4]:1.184639011791E-1)[&rate=5.98459865450403E-4]:1.640476586115E0)[&rate=5.98459865450403E-4]:1.381855131153E-1)[&rate=5.98459865450403E-4]:2.372316068581E-2,((40[&rate=5.98459865450403E-4]:5.052081472939E-1,147[&rate=5.98459865450403E-4]:5.625851964742E-1)[&rate=5.98459865450403E-4]:2.873403103672E-2,(97[&rate=5.98459865450403E-4]:4.224715090602E-1,146[&rate=5.98459865450403E-4]:6.137283396613E-1)[&rate=5.98459865450403E-4]:4.043241790422E-2)[&rate=5.98459865450403E-4]:7.088085790946E-2)[&rate=5.98459865450403E-4]:4.253910671446E-3,(98[&rate=5.98459865450403E-4]:7.159572685589E-1,((95[&rate=5.98459865450403E-4]:3.361516682435E-1,(100[&rate=5.98459865450403E-4]:1.555465966731E-1,94[&rate=5.98459865450403E-4]:1.555465966731E-1)[&rate=5.98459865450403E-4]:9.590561801838E-2)[&rate=5.98459865450403E-4]:3.326780630945E-1,(96[&rate=5.98459865450403E-4]:5.42791406309E-1,99[&rate=5.98459865450403E-4]:5.783105319918E-1)[&rate=5.98459865450403E-4]:1.014481610947E-1)[&rate=5.98459865450403E-4]:5.805649896957E-2)[&rate=5.98459865450403E-4]:2.153497889893E-2)[&rate=5.98459865450403E-4]:1.282672139828E-2)[&rate=5.98459865450403E-4]:4.404729344745E-1)[&rate=5.98459865450403E-4]:3.520935435796E-1,(((((133[&rate=5.98459865450403E-4]:1.289579996458E0,(137[&rate=5.98459865450403E-4]:2.596024530435E-1,134[&rate=5.98459865450403E-4]:1.883695763313E-1)[&rate=5.98459865450403E-4]:1.071073433825E0)[&rate=5.98459865450403E-4]:2.131342815237E-1,53[&rate=5.98459865450403E-4]:7.206347810134E-1)[&rate=5.98459865450403E-4]:1.507720327256E-1,(((103[&rate=5.98459865450403E-4]:5.921494206044E-1,(29[&rate=5.98459865450403E-4]:5.698083744283E-1,(12[&rate=5.98459865450403E-4]:3.121663784586E-1,5[&rate=5.98459865450403E-4]:2.738102140751E-1)[&rate=5.98459865450403E-4]:1.507926809012E-1)[&rate=5.98459865450403E-4]:2.552177585049E-1)[&rate=5.98459865450403E-4]:1.708235398999E0,52[&rate=5.98459865450403E-4]:6.360910850426E-1)[&rate=5.98459865450403E-4]:1.809124939758E-1,((((79[&rate=5.98459865450403E-4]:3.968213367788E-1,82[&rate=5.98459865450403E-4]:4.050405148609E-1)[&rate=5.98459865450403E-4]:1.245342319688E-3,(72[&rate=5.98459865450403E-4]:1.122205478909E-1,78[&rate=5.98459865450403E-4]:1.341383561103E-1)[&rate=5.98459865450403E-4]:2.639283229882E-1)[&rate=5.98459865450403E-4]:4.197917405522E-2,(71[&rate=5.98459865450403E-4]:3.718453094233E-1,((81[&rate=5.98459865450403E-4]:1.545184157647E-1,80[&rate=5.98459865450403E-4]:1.545184157647E-1)[&rate=5.98459865450403E-4]:1.156300108361E-1,(73[&rate=5.98459865450403E-4]:2.514862084872E-1,77[&rate=5.98459865450403E-4]:2.460067564325E-1)[&rate=5.98459865450403E-4]:6.797728660679E-2)[&rate=5.98459865450403E-4]:1.208749650142E-1)[&rate=5.98459865450403E-4]:4.080328345636E-2)[&rate=5.98459865450403E-4]:2.392505124214E-1,(((76[&rate=5.98459865450403E-4]:2.668542634748E-1,70[&rate=5.98459865450403E-4]:2.284980990913E-1)[&rate=5.98459865450403E-4]:1.416414814452E-1,74[&rate=5.98459865450403E-4]:4.0849574492E-1)[&rate=5.98459865450403E-4]:2.797894650328E-2,75[&rate=5.98459865450403E-4]:4.364746914233E-1)[&rate=5.98459865450403E-4]:2.839175645626E-1)[&rate=5.98459865450403E-4]:8.348776603332E-1)[&rate=5.98459865450403E-4]:6.2599956032E-2)[&rate=5.98459865450403E-4]:4.60932694539E-1,125[&rate=5.98459865450403E-4]:1.121956994617E0)[&rate=5.98459865450403E-4]:1.898987094553E-1,(((((55[&rate=5.98459865450403E-4]:2.733302549785E-1,37[&rate=5.98459865450403E-4]:3.197783424103E-1)[&rate=5.98459865450403E-4]:3.2119114488E-2,(54[&rate=5.98459865450403E-4]:2.729673551235E-1,59[&rate=5.98459865450403E-4]:3.112187212437E-1)[&rate=5.98459865450403E-4]:2.427369534375E-3)[&rate=5.98459865450403E-4]:2.917729439215E-2,(58[&rate=5.98459865450403E-4]:3.1677384087E-1,56[&rate=5.98459865450403E-4]:2.894514364983E-1)[&rate=5.98459865450403E-4]:4.517522736039E-2)[&rate=5.98459865450403E-4]:5.767521063038E-2,57[&rate=5.98459865450403E-4]:4.032308362378E-1)[&rate=5.98459865450403E-4]:6.351855590297E-1,68[&rate=5.98459865450403E-4]:9.865038269614E-1)[&rate=5.98459865450403E-4]:1.58685210444E-1)[&rate=5.98459865450403E-4]:1.463302892862E-1)[&rate=5.98459865450403E-4]:1.25110282899E-1)[&rate=5.98459865450403E-4]:1.345710647262E-2,34[&rate=5.98459865450403E-4]:1.93523796609E-2)[&rate=5.98459865450403E-4]:2.442867104632E-3)[&rate=5.98459865450403E-4]:7.323497456379E-3,32[&rate=5.98459865450403E-4]:7.200936002821E-3);
tree STATE_35370000 [&joint=-20971.27511569053,lnP=-20971.27511569053] = [&R] ((((((((103[&rate=5.658789391393701E-4]:3.010508797794E-1,(29[&rate=5.658789391393701E-4]:4.813452235862E-1,(12[&rate=5.658789391393701E-4]:1.450952427502E-1,5[&rate=5.658789391393701E-4]:1.067390783668E-1)[&rate=5.658789391393701E-4]:2.294006657674E-1)[&rate=5.658789391393701E-4]:5.258236852204E-2)[&rate=5.658789391393701E-4]:1.981484051231E0,(52[&rate=5.658789391393701E-4]:5.513864824456E-1,((133[&rate=5.658789391393701E-4]:8.162096960412E-1,137[&rate=5.658789391393701E-4]:8.573055864522E-1)[&rate=5.658789391393701E-4]:7.767861604888E-2,134[&rate=5.658789391393701E-4]:8.637513257889E-1)[&rate=5.658789391393701E-4]:4.313809460124E-1)[&rate=5.658789391393701E-4]:6.685471400353E-2)[&rate=5.658789391393701E-4]:1.166257372294E-1,(53[&rate=5.658789391393701E-4]:6.672057726972E-1,((((77[&rate=5.658789391393701E-4]:2.83886948804E-1,73[&rate=5.658789391393701E-4]:2.893664008587E-1)[&rate=5.658789391393701E-4]:1.313060190195E-2,(71[&rate=5.658789391393701E-4]:1.696905189656E-1,(81[&rate=5.658789391393701E-4]:2.9855010721E-2,80[&rate=5.658789391393701E-4]:2.9855010721E-2)[&rate=5.658789391393701E-4]:1.590135904363E-1)[&rate=5.658789391393701E-4]:6.431333311018E-2)[&rate=5.658789391393701E-4]:9.185245888046E-2,(((78[&rate=5.658789391393701E-4]:1.3330867472E-1,72[&rate=5.658789391393701E-4]:1.113908665007E-1)[&rate=5.658789391393701E-4]:2.916437227234E-2,82[&rate=5.658789391393701E-4]:1.706922250745E-1)[&rate=5.658789391393701E-4]:3.888102280967E-2,79[&rate=5.658789391393701E-4]:2.013540698021E-1)[&rate=5.658789391393701E-4]:1.518995014282E-1)[&rate=5.658789391393701E-4]:2.075196822271E-1,(((74[&rate=5.658789391393701E-4]:2.635968951179E-1,76[&rate=5.658789391393701E-4]:2.635968951179E-1)[&rate=5.658789391393701E-4]:1.189630997918E-2,70[&rate=5.658789391393701E-4]:2.371370407136E-1)[&rate=5.658789391393701E-4]:8.82166048473E-2,75[&rate=5.658789391393701E-4]:3.637098099443E-1)[&rate=5.658789391393701E-4]:2.381593339238E-1)[&rate=5.658789391393701E-4]:8.117996874411E-1)[&rate=5.658789391393701E-4]:5.946443966995E-2)[&rate=5.658789391393701E-4]:2.244910623568E-1,125[&rate=5.658789391393701E-4]:7.407787610627E-1)[&rate=5.658789391393701E-4]:3.360576056795E-1,((((56[&rate=5.658789391393701E-4]:1.844015768383E-1,55[&rate=5.658789391393701E-4]:1.844015768383E-1)[&rate=5.658789391393701E-4]:1.929826959797E-1,((59[&rate=5.658789391393701E-4]:1.938946314012E-1,(37[&rate=5.658789391393701E-4]:1.372557507005E-1,54[&rate=5.658789391393701E-4]:6.075301846004E-2)[&rate=5.658789391393701E-4]:9.489024682094E-2)[&rate=5.658789391393701E-4]:8.469575287618E-2,58[&rate=5.658789391393701E-4]:2.977160673375E-1)[&rate=5.658789391393701E-4]:1.069906098522E-1)[&rate=5.658789391393701E-4]:2.991032550433E-2,57[&rate=5.658789391393701E-4]:4.18223560071E-1)[&rate=5.658789391393701E-4]:2.863415377532E-1,68[&rate=5.658789391393701E-4]:6.526525295182E-1)[&rate=5.658789391393701E-4]:2.575171705572E-1)[&rate=5.658789391393701E-4]:3.980411087477E-1,(((((36[&rate=5.658789391393701E-4]:1.322737685167E-1,(127[&rate=5.658789391393701E-4]:2.263699249358E0,121[&rate=5.658789391393701E-4]:1.822603358947E0)[&rate=5.658789391393701E-4]:3.891224643645E-1)[&rate=5.658789391393701E-4]:6.307643168296E-2,35[&rate=5.658789391393701E-4]:1.487748577339E-1)[&rate=5.658789391393701E-4]:4.703473236448E-2,((((((62[&rate=5.658789391393701E-4]:2.603405499015E-1,(64[&rate=5.658789391393701E-4]:1.512364347727E-1,60[&rate=5.658789391393701E-4]:5.515032659691E-4)[&rate=5.658789391393701E-4]:6.800822471782E-2)[&rate=5.658789391393701E-4]:2.330068566231E-2,65[&rate=5.658789391393701E-4]:9.18604136461E-2)[&rate=5.658789391393701E-4]:5.465998657915E-1,(63[&rate=5.658789391393701E-4]:2.566670718309E-1,61[&rate=5.658789391393701E-4]:2.97762962242E-1)[&rate=5.658789391393701E-4]:5.324781391134E-1)[&rate=5.658789391393701E-4]:5.470095189331E-1,(118[&rate=5.658789391393701E-4]:8.261473716761E-1,(((129[&rate=5.658789391393701E-4]:4.939273997455E-2,132[&rate=5.658789391393701E-4]:5.213246600191E-2)[&rate=5.658789391393701E-4]:1.019182032551E-1,(130[&rate=5.658789391393701E-4]:8.106045076271E-2,131[&rate=5.658789391393701E-4]:8.380017679007E-2)[&rate=5.658789391393701E-4]:7.025049246696E-2)[&rate=5.658789391393701E-4]:4.878939171721E-1,69[&rate=5.658789391393701E-4]:7.871500658814E-1)[&rate=5.658789391393701E-4]:4.995620990438E-2)[&rate=5.658789391393701E-4]:5.511032486124E-1)[&rate=5.658789391393701E-4]:3.022734412349E-1,128[&rate=5.658789391393701E-4]:1.539798034126E0)[&rate=5.658789391393701E-4]:7.261394766256E-2,(((46[&rate=5.658789391393701E-4]:4.839662957388E-1,(43[&rate=5.658789391393701E-4]:4.269613720297E-1,((42[&rate=5.658789391393701E-4]:3.163837103649E-1,41[&rate=5.658789391393701E-4]:3.109192294906E-1)[&rate=5.658789391393701E-4]:2.42196438074E-2,48[&rate=5.658789391393701E-4]:3.788547202925E-1)[&rate=5.658789391393701E-4]:3.717768998871E-2)[&rate=5.658789391393701E-4]:5.700492370912E-2)[&rate=5.658789391393701E-4]:2.099731209574E-1,((51[&rate=5.658789391393701E-4]:2.56091266038E-1,(44[&rate=5.658789391393701E-4]:1.097966212241E-1,47[&rate=5.658789391393701E-4]:1.152611020984E-1)[&rate=5.658789391393701E-4]:1.681525683111E-1)[&rate=5.658789391393701E-4]:2.845949095743E-1,(49[&rate=5.658789391393701E-4]:4.480881315786E-1,50[&rate=5.658789391393701E-4]:4.480881315786E-1)[&rate=5.658789391393701E-4]:8.713356315947E-2)[&rate=5.658789391393701E-4]:1.259308367125E-1)[&rate=5.658789391393701E-4]:4.402426860426E-3,45[&rate=5.658789391393701E-4]:6.901451222453E-1)[&rate=5.658789391393701E-4]:1.488706472521E-1)[&rate=5.658789391393701E-4]:1.121647315974E-1)[&rate=5.658789391393701E-4]:3.019168086169E-1,(38[&rate=5.658789391393701E-4]:8.359308234984E-1,((40[&rate=5.658789391393701E-4]:4.939112484785E-1,((95[&rate=5.658789391393701E-4]:4.093861885773E-1,(100[&rate=5.658789391393701E-4]:9.497451115243E-2,94[&rate=5.658789391393701E-4]:9.497451115243E-2)[&rate=5.658789391393701E-4]:2.297122238729E-1)[&rate=5.658789391393701E-4]:1.988729536874E-1,((99[&rate=5.658789391393701E-4]:4.394952819055E-1,96[&rate=5.658789391393701E-4]:4.039761562227E-1)[&rate=5.658789391393701E-4]:5.11436113096E-2,98[&rate=5.658789391393701E-4]:4.687809697179E-1)[&rate=5.658789391393701E-4]:1.285492107982E-1)[&rate=5.658789391393701E-4]:2.499636850872E-2)[&rate=5.658789391393701E-4]:2.178736090113E-2,(16[&rate=5.658789391393701E-4]:2.536580422996E0,(((97[&rate=5.658789391393701E-4]:3.304646283753E-1,(146[&rate=5.658789391393701E-4]:4.947252843689E-1,147[&rate=5.658789391393701E-4]:4.318837543143E-1)[&rate=5.658789391393701E-4]:2.699617460754E-2)[&rate=5.658789391393701E-4]:2.33637748046E-2,39[&rate=5.658789391393701E-4]:4.248666545461E-1)[&rate=5.658789391393701E-4]:2.545254570362E-2,((2[&rate=5.658789391393701E-4]:8.142192942836E-1,((31[&rate=5.658789391393701E-4]:5.629344863738E-1,(26[&rate=5.658789391393701E-4]:5.064795495998E-1,(7[&rate=5.658789391393701E-4]:2.203358495851E-1,8[&rate=5.658789391393701E-4]:2.203358495851E-1)[&rate=5.658789391393701E-4]:1.792943849462E-1)[&rate=5.658789391393701E-4]:1.26193203356E-2)[&rate=5.658789391393701E-4]:2.755579630317E-1,(22[&rate=5.658789391393701E-4]:4.872690980617E-1,27[&rate=5.658789391393701E-4]:5.037074542261E-1)[&rate=5.658789391393701E-4]:2.964288307957E-1)[&rate=5.658789391393701E-4]:2.031241051522E-1)[&rate=5.658789391393701E-4]:1.414985124584E0,(101[&rate=5.658789391393701E-4]:6.60831527616E-1,(((((((9[&rate=5.658789391393701E-4]:3.211515337966E-1,113[&rate=5.658789391393701E-4]:3.293707118787E-1)[&rate=5.658789391393701E-4]:9.399620454639E-2,117[&rate=5.658789391393701E-4]:4.261066424527E-1)[&rate=5.658789391393701E-4]:1.494381366359E-1,(14[&rate=5.658789391393701E-4]:5.330307702992E-1,(30[&rate=5.658789391393701E-4]:4.070861276852E-1,4[&rate=5.658789391393701E-4]:2.344833879592E-1)[&rate=5.658789391393701E-4]:2.410131357648E-1)[&rate=5.658789391393701E-4]:3.977428276183E-2)[&rate=5.658789391393701E-4]:1.009965808349E-1,(105[&rate=5.658789391393701E-4]:4.64869671645E-1,110[&rate=5.658789391393701E-4]:4.867874798641E-1)[&rate=5.658789391393701E-4]:1.815347019771E-1)[&rate=5.658789391393701E-4]:2.161610765707E-1,(((((107[&rate=5.658789391393701E-4]:4.480217881669E-1,(112[&rate=5.658789391393701E-4]:2.309940018486E-1,114[&rate=5.658789391393701E-4]:1.488022210267E-1)[&rate=5.658789391393701E-4]:2.389455945374E-1)[&rate=5.658789391393701E-4]:6.34847910584E-3,109[&rate=5.658789391393701E-4]:4.735483494645E-1)[&rate=5.658789391393701E-4]:8.584926536277E-2,108[&rate=5.658789391393701E-4]:5.374798066081E-1)[&rate=5.658789391393701E-4]:1.823334625328E-1,((13[&rate=5.658789391393701E-4]:2.861831940558E-1,19[&rate=5.658789391393701E-4]:3.245393584395E-1)[&rate=5.658789391393701E-4]:2.368264789615E-1,115[&rate=5.658789391393701E-4]:4.408178921955E-1)[&rate=5.658789391393701E-4]:2.2146113037E-1)[&rate=5.658789391393701E-4]:1.097962073047E-1,(((148[&rate=5.658789391393701E-4]:2.192248120821E-1,143[&rate=5.658789391393701E-4]:2.164850860548E-1)[&rate=5.658789391393701E-4]:2.121653374302E-1,116[&rate=5.658789391393701E-4]:3.930339851286E-1)[&rate=5.658789391393701E-4]:1.315129098463E-1,((111[&rate=5.658789391393701E-4]:1.113288438585E-1,139[&rate=5.658789391393701E-4]:2.866713096119E-1)[&rate=5.658789391393701E-4]:3.393000906243E-1,(104[&rate=5.658789391393701E-4]:2.566954941747E-1,106[&rate=5.658789391393701E-4]:2.566954941747E-1)[&rate=5.658789391393701E-4]:1.774950841438E-1)[&rate=5.658789391393701E-4]:1.506302892593E-1)[&rate=5.658789391393701E-4]:2.475283348952E-1)[&rate=5.658789391393701E-4]:3.569569977462E-2)[&rate=5.658789391393701E-4]:4.98448434676E-1,((142[&rate=5.658789391393701E-4]:5.00037224068E-1,((145[&rate=5.658789391393701E-4]:1.363258218688E-1,144[&rate=5.658789391393701E-4]:1.308463698138E-1)[&rate=5.658789391393701E-4]:6.615440338942E-2,141[&rate=5.658789391393701E-4]:1.997404992306E-1)[&rate=5.658789391393701E-4]:2.975569988098E-1)[&rate=5.658789391393701E-4]:1.051428143089E0,((((140[&rate=5.658789391393701E-4]:4.049439779424E-1,11[&rate=5.658789391393701E-4]:4.241220601342E-1)[&rate=5.658789391393701E-4]:2.326365315727E-1,((25[&rate=5.658789391393701E-4]:6.001649955986E-1,20[&rate=5.658789391393701E-4]:5.809869134068E-1)[&rate=5.658789391393701E-4]:6.907978682472E-2,23[&rate=5.658789391393701E-4]:6.582858783136E-1)[&rate=5.658789391393701E-4]:8.340422024245E-2)[&rate=5.658789391393701E-4]:4.727152272701E-1,102[&rate=5.658789391393701E-4]:6.372039431944E-2)[&rate=5.658789391393701E-4]:1.117955940258E-1,((1[&rate=5.658789391393701E-4]:5.303523411357E-2,((17[&rate=5.658789391393701E-4]:3.543628066249E-1,21[&rate=5.658789391393701E-4]:3.844997929263E-1)[&rate=5.658789391393701E-4]:2.47711536359E-1,28[&rate=5.658789391393701E-4]:6.568688635317E-1)[&rate=5.658789391393701E-4]:1.824677404448E-1)[&rate=5.658789391393701E-4]:2.045401042361E-1,24[&rate=5.658789391393701E-4]:1.038397256158E0)[&rate=5.658789391393701E-4]:2.987625678037E-1)[&rate=5.658789391393701E-4]:1.29374036346E-1)[&rate=5.658789391393701E-4]:9.548517711893E-3)[&rate=5.658789391393701E-4]:1.963075332345E-1,(((((86[&rate=5.658789391393701E-4]:5.240610927887E-2,85[&rate=5.658789391393701E-4]:5.240610927887E-2)[&rate=5.658789391393701E-4]:1.991023031534E-1,(83[&rate=5.658789391393701E-4]:2.022037564087E-1,(89[&rate=5.658789391393701E-4]:6.354156214767E-2,88[&rate=5.658789391393701E-4]:4.984293201065E-2)[&rate=5.658789391393701E-4]:1.52360824398E-1)[&rate=5.658789391393701E-4]:4.930465602357E-2)[&rate=5.658789391393701E-4]:6.949410551127E-2,(((92[&rate=5.658789391393701E-4]:8.621131536449E-2,(91[&rate=5.658789391393701E-4]:1.529666058953E-2,90[&rate=5.658789391393701E-4]:1.529666058953E-2)[&rate=5.658789391393701E-4]:7.091465477496E-2)[&rate=5.658789391393701E-4]:1.050447417785E-1,(84[&rate=5.658789391393701E-4]:1.497488667946E-3,93[&rate=5.658789391393701E-4]:1.519611880496E-2)[&rate=5.658789391393701E-4]:1.76059938338E-1)[&rate=5.658789391393701E-4]:1.61265562447E-2,87[&rate=5.658789391393701E-4]:1.936839832506E-1)[&rate=5.658789391393701E-4]:1.273185346929E-1)[&rate=5.658789391393701E-4]:8.412331215293E-1,3[&rate=5.658789391393701E-4]:6.225096120757E-1)[&rate=5.658789391393701E-4]:2.76648624559E-2,((6[&rate=5.658789391393701E-4]:4.594139072158E-1,(15[&rate=5.658789391393701E-4]:3.630585203491E-1,10[&rate=5.658789391393701E-4]:3.247023559656E-1)[&rate=5.658789391393701E-4]:1.511499074145E-1)[&rate=5.658789391393701E-4]:8.279624064779E-2,18[&rate=5.658789391393701E-4]:6.052238464937E-1)[&rate=5.658789391393701E-4]:1.600191211885E-1)[&rate=5.658789391393701E-4]:8.578318750786E-1)[&rate=5.658789391393701E-4]:1.555649040334E-1)[&rate=5.658789391393701E-4]:5.848112474163E-1)[&rate=5.658789391393701E-4]:1.778405842112E-1)[&rate=5.658789391393701E-4]:7.682966287641E-4)[&rate=5.658789391393701E-4]:6.461111250111E-2)[&rate=5.658789391393701E-4]:3.885382250478E-1)[&rate=5.658789391393701E-4]:2.641610217324E-1)[&rate=5.658789391393701E-4]:2.368233641426E-1,(((126[&rate=5.658789391393701E-4]:1.235670270501E0,(((138[&rate=5.658789391393701E-4]:5.607733047666E-1,136[&rate=5.658789391393701E-4]:4.292664554514E-1)[&rate=5.658789391393701E-4]:2.375633769636E-1,135[&rate=5.658789391393701E-4]:5.983366817301E-1)[&rate=5.658789391393701E-4]:2.229628218661E-2,(120[&rate=5.658789391393701E-4]:8.507437845694E-1,119[&rate=5.658789391393701E-4]:9.466341955283E-1)[&rate=5.658789391393701E-4]:2.194397386784E-2)[&rate=5.658789391393701E-4]:1.052794623749E0)[&rate=5.658789391393701E-4]:1.791423493677E-1,66[&rate=5.658789391393701E-4]:1.676384301838E-1)[&rate=5.658789391393701E-4]:2.460075933887E-1,(67[&rate=5.658789391393701E-4]:3.572104500061E-1,(122[&rate=5.658789391393701E-4]:3.604393906148E-1,(124[&rate=5.658789391393701E-4]:9.083356966288E-2,123[&rate=5.658789391393701E-4]:9.356581010001E-2)[&rate=5.658789391393701E-4]:2.668735805148E-1)[&rate=5.658789391393701E-4]:4.980436097319E-1)[&rate=5.658789391393701E-4]:5.643557356637E-2)[&rate=5.658789391393701E-4]:3.209037392854E-1)[&rate=5.658789391393701E-4]:2.594040819297E-2)[&rate=5.658789391393701E-4]:2.222020840157E-1,(34[&rate=5.658789391393701E-4]:3.475151988875E-2,32[&rate=5.658789391393701E-4]:1.283371166967E-2)[&rate=5.658789391393701E-4]:8.492703654777E-2)[&rate=5.658789391393701E-4]:2.920554990138E-2,33[&rate=5.658789391393701E-4]:1.324457501735E-1);
tree STATE_35460000 [&joint=-20982.132226657766,lnP=-20982.132226657766] = [&R] ((32[&rate=5.947812510976452E-4]:9.587741966035E-4,(34[&rate=5.947812510976452E-4]:2.192499764138E-3,(((66[&rate=5.947812510976452E-4]:3.911812660834E-1,((120[&rate=5.947812510976452E-4]:1.469530207718E0,((135[&rate=5.947812510976452E-4]:4.679903824499E-1,(138[&rate=5.947812510976452E-4]:2.202670384169E-1,136[&rate=5.947812510976452E-4]:8.87601891017E-2)[&rate=5.947812510976452E-4]:4.477233440331E-1)[&rate=5.947812510976452E-4]:2.090112870027E-1,119[&rate=5.947812510976452E-4]:1.024946874932E0)[&rate=5.947812510976452E-4]:5.404737437453E-1)[&rate=5.947812510976452E-4]:7.000566465468E-1,126[&rate=5.947812510976452E-4]:1.47977474258E0)[&rate=5.947812510976452E-4]:1.585807131881E-1)[&rate=5.947812510976452E-4]:1.190212103227E-1,(67[&rate=5.947812510976452E-4]:2.266082223217E-1,((123[&rate=5.947812510976452E-4]:8.939711880571E-2,124[&rate=5.947812510976452E-4]:8.666487836859E-2)[&rate=5.947812510976452E-4]:1.853480033469E-1,122[&rate=5.947812510976452E-4]:2.747451221526E-1)[&rate=5.947812510976452E-4]:4.531356505098E-1)[&rate=5.947812510976452E-4]:2.835942540843E-1)[&rate=5.947812510976452E-4]:2.760368247504E-1,(((((((65[&rate=5.947812510976452E-4]:2.260076642769E-1,((60[&rate=5.947812510976452E-4]:8.172461336736E-2,62[&rate=5.947812510976452E-4]:2.735054352851E-1)[&rate=5.947812510976452E-4]:1.702580722791E-2,64[&rate=5.947812510976452E-4]:2.49435352102E-1)[&rate=5.947812510976452E-4]:1.272572436816E-1)[&rate=5.947812510976452E-4]:1.927196598954E-1,(63[&rate=5.947812510976452E-4]:1.952988028401E-1,61[&rate=5.947812510976452E-4]:2.363946932511E-1)[&rate=5.947812510976452E-4]:3.74113452839E-1)[&rate=5.947812510976452E-4]:9.065740805919E-1,(128[&rate=5.947812510976452E-4]:1.330345506299E0,(118[&rate=5.947812510976452E-4]:1.188073115667E0,(((131[&rate=5.947812510976452E-4]:2.584568973337E-1,130[&rate=5.947812510976452E-4]:2.557171713064E-1)[&rate=5.947812510976452E-4]:7.015226713463E-2,(129[&rate=5.947812510976452E-4]:5.848395696884E-2,132[&rate=5.947812510976452E-4]:6.122368299619E-2)[&rate=5.947812510976452E-4]:2.673854814722E-1)[&rate=5.947812510976452E-4]:4.297990310821E-1,69[&rate=5.947812510976452E-4]:9.036136750027E-1)[&rate=5.947812510976452E-4]:2.954183447735E-1)[&rate=5.947812510976452E-4]:2.8199841803E-1)[&rate=5.947812510976452E-4]:4.701069298542E-2)[&rate=5.947812510976452E-4]:2.480724726802E-1,((((51[&rate=5.947812510976452E-4]:5.391123175833E-1,((43[&rate=5.947812510976452E-4]:2.948127742919E-1,46[&rate=5.947812510976452E-4]:2.948127742919E-1)[&rate=5.947812510976452E-4]:1.859012110541E-1,(41[&rate=5.947812510976452E-4]:2.63395081522E-1,(42[&rate=5.947812510976452E-4]:2.524917878625E-1,48[&rate=5.947812510976452E-4]:2.907431539827E-1)[&rate=5.947812510976452E-4]:1.63677745338E-2)[&rate=5.947812510976452E-4]:1.62674095081E-1)[&rate=5.947812510976452E-4]:8.572073660878E-2)[&rate=5.947812510976452E-4]:3.311078474256E-2,44[&rate=5.947812510976452E-4]:5.940810258231E-1)[&rate=5.947812510976452E-4]:1.061390429247E-2,(49[&rate=5.947812510976452E-4]:3.639911319703E-1,50[&rate=5.947812510976452E-4]:3.639911319703E-1)[&rate=5.947812510976452E-4]:2.133813937737E-1)[&rate=5.947812510976452E-4]:1.117060950893E-1,(45[&rate=5.947812510976452E-4]:6.922340719285E-1,47[&rate=5.947812510976452E-4]:7.004307932399E-1)[&rate=5.947812510976452E-4]:2.143471283918E-2)[&rate=5.947812510976452E-4]:1.383636749059E-1)[&rate=5.947812510976452E-4]:3.710201956335E-1,(36[&rate=5.947812510976452E-4]:1.108837153176E-1,(35[&rate=5.947812510976452E-4]:9.921085107381E-3,(127[&rate=5.947812510976452E-4]:2.346888754393E0,121[&rate=5.947812510976452E-4]:1.905792863982E0)[&rate=5.947812510976452E-4]:2.301556183854E-1)[&rate=5.947812510976452E-4]:5.438728774445E-2)[&rate=5.947812510976452E-4]:4.033733714589E-1)[&rate=5.947812510976452E-4]:1.610908784982E-1,(38[&rate=5.947812510976452E-4]:7.837202036779E-1,(((40[&rate=5.947812510976452E-4]:5.948722442536E-1,(147[&rate=5.947812510976452E-4]:5.627494006882E-1,(((2[&rate=5.947812510976452E-4]:7.584555457455E-1,(31[&rate=5.947812510976452E-4]:8.844963618198E-1,((22[&rate=5.947812510976452E-4]:4.318132203701E-1,27[&rate=5.947812510976452E-4]:4.482515765344E-1)[&rate=5.947812510976452E-4]:3.135829314694E-1,((7[&rate=5.947812510976452E-4]:2.395111457161E-1,8[&rate=5.947812510976452E-4]:2.395111457161E-1)[&rate=5.947812510976452E-4]:2.714522558922E-1,26[&rate=5.947812510976452E-4]:6.178127166769E-1)[&rate=5.947812510976452E-4]:1.385423392723E-1)[&rate=5.947812510976452E-4]:8.430568943224E-2)[&rate=5.947812510976452E-4]:1.013564441998E-1)[&rate=5.947812510976452E-4]:1.40977422217E0,(101[&rate=5.947812510976452E-4]:8.258705191365E-1,((((6[&rate=5.947812510976452E-4]:3.301555215762E-1,18[&rate=5.947812510976452E-4]:3.931692202063E-1)[&rate=5.947812510976452E-4]:2.253124886829E-1,(15[&rate=5.947812510976452E-4]:4.456439482048E-1,10[&rate=5.947812510976452E-4]:4.072877838213E-1)[&rate=5.947812510976452E-4]:1.646185826022E-1)[&rate=5.947812510976452E-4]:1.290919946053E-1,(3[&rate=5.947812510976452E-4]:5.199222670369E-1,(((86[&rate=5.947812510976452E-4]:5.469725897451E-2,85[&rate=5.947812510976452E-4]:5.469725897451E-2)[&rate=5.947812510976452E-4]:1.87058663511E-1,(87[&rate=5.947812510976452E-4]:1.489348041037E-1,((92[&rate=5.947812510976452E-4]:7.787771996068E-2,(91[&rate=5.947812510976452E-4]:1.46242365905E-2,90[&rate=5.947812510976452E-4]:1.46242365905E-2)[&rate=5.947812510976452E-4]:6.325348337018E-2)[&rate=5.947812510976452E-4]:2.950777050882E-2,(93[&rate=5.947812510976452E-4]:2.633127967534E-2,84[&rate=5.947812510976452E-4]:1.263264953833E-2)[&rate=5.947812510976452E-4]:8.105421079416E-2)[&rate=5.947812510976452E-4]:5.524794377116E-2)[&rate=5.947812510976452E-4]:9.282111838188E-2)[&rate=5.947812510976452E-4]:6.987717131707E-2,(83[&rate=5.947812510976452E-4]:3.786470147963E-2,(89[&rate=5.947812510976452E-4]:2.55791529478E-2,88[&rate=5.947812510976452E-4]:1.188052281079E-2)[&rate=5.947812510976452E-4]:2.598417866884E-2)[&rate=5.947812510976452E-4]:2.73768392323E-1)[&rate=5.947812510976452E-4]:7.480152006314E-1)[&rate=5.947812510976452E-4]:1.125829433071E-1)[&rate=5.947812510976452E-4]:6.439533055567E-1,((((24[&rate=5.947812510976452E-4]:1.208976681495E0,((28[&rate=5.947812510976452E-4]:7.49080983456E-1,(17[&rate=5.947812510976452E-4]:6.052574078275E-1,21[&rate=5.947812510976452E-4]:6.353943941289E-1)[&rate=5.947812510976452E-4]:8.902905508064E-2)[&rate=5.947812510976452E-4]:1.466966281501E-1,1[&rate=5.947812510976452E-4]:1.094762417431E-1)[&rate=5.947812510976452E-4]:3.186785219436E-1)[&rate=5.947812510976452E-4]:1.153569718985E-1,(((140[&rate=5.947812510976452E-4]:7.251737334329E-1,11[&rate=5.947812510976452E-4]:7.443518156246E-1)[&rate=5.947812510976452E-4]:5.811014385339E-2,(23[&rate=5.947812510976452E-4]:8.106326423695E-1,(25[&rate=5.947812510976452E-4]:5.826058183259E-1,20[&rate=5.947812510976452E-4]:5.634277361342E-1)[&rate=5.947812510976452E-4]:2.389857281533E-1)[&rate=5.947812510976452E-4]:7.676082395772E-2)[&rate=5.947812510976452E-4]:4.071438118905E-1,102[&rate=5.947812510976452E-4]:1.43852346711E-1)[&rate=5.947812510976452E-4]:1.883747106606E-2)[&rate=5.947812510976452E-4]:2.510990784397E-3,(142[&rate=5.947812510976452E-4]:8.813190555956E-1,((141[&rate=5.947812510976452E-4]:4.254361805501E-1,145[&rate=5.947812510976452E-4]:4.281759065777E-1)[&rate=5.947812510976452E-4]:8.743740283561E-2,144[&rate=5.947812510976452E-4]:5.101338573583E-1)[&rate=5.947812510976452E-4]:3.657057461823E-1)[&rate=5.947812510976452E-4]:5.304570954316E-1)[&rate=5.947812510976452E-4]:1.306110466883E-2,((((117[&rate=5.947812510976452E-4]:7.207677762439E-1,110[&rate=5.947812510976452E-4]:7.125485981616E-1)[&rate=5.947812510976452E-4]:5.019969084688E-2,105[&rate=5.947812510976452E-4]:7.408304807894E-1)[&rate=5.947812510976452E-4]:6.147990546633E-2,(113[&rate=5.947812510976452E-4]:7.622093511294E-1,(9[&rate=5.947812510976452E-4]:7.166033009965E-1,((4[&rate=5.947812510976452E-4]:5.070820706369E-1,30[&rate=5.947812510976452E-4]:6.796848103629E-1)[&rate=5.947812510976452E-4]:4.411010874287E-2,14[&rate=5.947812510976452E-4]:6.08726425955E-1)[&rate=5.947812510976452E-4]:1.160960531236E-1)[&rate=5.947812510976452E-4]:3.738687205075E-2)[&rate=5.947812510976452E-4]:6.749829540018E-2)[&rate=5.947812510976452E-4]:2.97422981779E-1,((((((112[&rate=5.947812510976452E-4]:2.335947446986E-1,114[&rate=5.947812510976452E-4]:1.514029638768E-1)[&rate=5.947812510976452E-4]:1.322725692561E-1,(107[&rate=5.947812510976452E-4]:3.424378996318E-1,109[&rate=5.947812510976452E-4]:3.616159818236E-1)[&rate=5.947812510976452E-4]:1.511606103867E-3)[&rate=5.947812510976452E-4]:2.459400396122E-1,108[&rate=5.947812510976452E-4]:5.871498193205E-1)[&rate=5.947812510976452E-4]:1.275506315606E-1,115[&rate=5.947812510976452E-4]:6.571662043057E-1)[&rate=5.947812510976452E-4]:5.608873812118E-2,(13[&rate=5.947812510976452E-4]:4.250689084407E-1,19[&rate=5.947812510976452E-4]:4.634250728244E-1)[&rate=5.947812510976452E-4]:3.70377814808E-1)[&rate=5.947812510976452E-4]:1.916585578352E-1,((148[&rate=5.947812510976452E-4]:3.37786152911E-1,143[&rate=5.947812510976452E-4]:3.350464268836E-1)[&rate=5.947812510976452E-4]:4.603781509885E-1,(116[&rate=5.947812510976452E-4]:7.468443350157E-1,(139[&rate=5.947812510976452E-4]:6.398469722037E-1,((111[&rate=5.947812510976452E-4]:2.754209238747E-1,106[&rate=5.947812510976452E-4]:2.589825677104E-1)[&rate=5.947812510976452E-4]:1.159428064992E-1,104[&rate=5.947812510976452E-4]:3.749253742096E-1)[&rate=5.947812510976452E-4]:7.314077607637E-2)[&rate=5.947812510976452E-4]:3.590521573325E-1)[&rate=5.947812510976452E-4]:1.296380450005E-2)[&rate=5.947812510976452E-4]:1.451053607463E-1)[&rate=5.947812510976452E-4]:1.400253472247E-1)[&rate=5.947812510976452E-4]:1.251038876613E-1)[&rate=5.947812510976452E-4]:1.009363286977E-1)[&rate=5.947812510976452E-4]:5.521517292635E-1)[&rate=5.947812510976452E-4]:3.58797604943E-1)[&rate=5.947812510976452E-4]:8.344305118686E-3,(16[&rate=5.947812510976452E-4]:2.291313605403E0,39[&rate=5.947812510976452E-4]:2.058206792859E-1)[&rate=5.947812510976452E-4]:1.402759091846E-2)[&rate=5.947812510976452E-4]:2.855240813034E-1)[&rate=5.947812510976452E-4]:8.949989274581E-2)[&rate=5.947812510976452E-4]:1.532575952526E-1,((96[&rate=5.947812510976452E-4]:5.411777463242E-1,99[&rate=5.947812510976452E-4]:5.766968720071E-1)[&rate=5.947812510976452E-4]:1.187616407302E-1,((98[&rate=5.947812510976452E-4]:5.760284568456E-1,(95[&rate=5.947812510976452E-4]:5.613270427886E-1,(100[&rate=5.947812510976452E-4]:4.32479341674E-1,94[&rate=5.947812510976452E-4]:4.32479341674E-1)[&rate=5.947812510976452E-4]:4.414824756257E-2)[&rate=5.947812510976452E-4]:2.563037580568E-2)[&rate=5.947812510976452E-4]:8.141822778919E-2,97[&rate=5.947812510976452E-4]:4.579931327223E-1)[&rate=5.947812510976452E-4]:1.615390460529E-2)[&rate=5.947812510976452E-4]:2.029445508125E-1)[&rate=5.947812510976452E-4]:2.258416692114E-2,146[&rate=5.947812510976452E-4]:8.909325856623E-1)[&rate=5.947812510976452E-4]:8.131220817959E-2)[&rate=5.947812510976452E-4]:4.474178656464E-1)[&rate=5.947812510976452E-4]:4.391900695177E-2,(((((52[&rate=5.947812510976452E-4]:6.215170542336E-1,(103[&rate=5.947812510976452E-4]:7.235308193481E-1,(29[&rate=5.947812510976452E-4]:6.537318263922E-1,(12[&rate=5.947812510976452E-4]:2.076614949014E-1,5[&rate=5.947812510976452E-4]:1.69305330518E-1)[&rate=5.947812510976452E-4]:3.392210164223E-1)[&rate=5.947812510976452E-4]:3.026757052847E-1)[&rate=5.947812510976452E-4]:1.562279969446E0)[&rate=5.947812510976452E-4]:1.524817292038E-1,53[&rate=5.947812510976452E-4]:7.65802062126E-1)[&rate=5.947812510976452E-4]:1.484391892135E-1,(((133[&rate=5.947812510976452E-4]:3.197546679882E-1,137[&rate=5.947812510976452E-4]:3.608505583992E-1)[&rate=5.947812510976452E-4]:2.828678642689E-1,134[&rate=5.947812510976452E-4]:5.724855459559E-1)[&rate=5.947812510976452E-4]:6.42612778027E-1,(((81[&rate=5.947812510976452E-4]:1.585006248787E-1,80[&rate=5.947812510976452E-4]:1.585006248787E-1)[&rate=5.947812510976452E-4]:2.70322107054E-1,((77[&rate=5.947812510976452E-4]:2.470363719996E-1,(71[&rate=5.947812510976452E-4]:1.47375291521E-1,73[&rate=5.947812510976452E-4]:2.158684422058E-1)[&rate=5.947812510976452E-4]:3.664738184847E-2)[&rate=5.947812510976452E-4]:3.838516648083E-2,(82[&rate=5.947812510976452E-4]:1.984663563745E-1,(79[&rate=5.947812510976452E-4]:1.68662214796E-1,(72[&rate=5.947812510976452E-4]:1.301959236602E-1,78[&rate=5.947812510976452E-4]:1.521137318795E-1)[&rate=5.947812510976452E-4]:1.654848291649E-2)[&rate=5.947812510976452E-4]:2.158496349639E-2)[&rate=5.947812510976452E-4]:5.955792183191E-2)[&rate=5.947812510976452E-4]:1.872368098907E-1)[&rate=5.947812510976452E-4]:2.910467883833E-1,(75[&rate=5.947812510976452E-4]:4.246518590602E-1,((76[&rate=5.947812510976452E-4]:3.474155593007E-1,74[&rate=5.947812510976452E-4]:3.474155593007E-1)[&rate=5.947812510976452E-4]:1.892757540532E-2,70[&rate=5.947812510976452E-4]:3.279869703225E-1)[&rate=5.947812510976452E-4]:5.830872435424E-2)[&rate=5.947812510976452E-4]:3.445327297489E-1)[&rate=5.947812510976452E-4]:4.404342831188E-1)[&rate=5.947812510976452E-4]:4.510854380237E-1)[&rate=5.947812510976452E-4]:3.738472243048E-1,125[&rate=5.947812510976452E-4]:1.077705961983E0)[&rate=5.947812510976452E-4]:2.462562098659E-1,((57[&rate=5.947812510976452E-4]:4.580933366253E-1,((56[&rate=5.947812510976452E-4]:2.62544425166E-1,55[&rate=5.947812510976452E-4]:2.62544425166E-1)[&rate=5.947812510976452E-4]:1.28647433734E-1,((54[&rate=5.947812510976452E-4]:1.458730860346E-1,58[&rate=5.947812510976452E-4]:2.032501352149E-1)[&rate=5.947812510976452E-4]:1.772987214043E-1,(37[&rate=5.947812510976452E-4]:9.434156198918E-2,59[&rate=5.947812510976452E-4]:5.609019586895E-2)[&rate=5.947812510976452E-4]:3.053329776902E-1)[&rate=5.947812510976452E-4]:3.79654066525E-2)[&rate=5.947812510976452E-4]:5.597251597648E-2)[&rate=5.947812510976452E-4]:2.200716192706E-1,68[&rate=5.947812510976452E-4]:6.262523875898E-1)[&rate=5.947812510976452E-4]:5.310431175924E-1)[&rate=5.947812510976452E-4]:6.311676235077E-2)[&rate=5.947812510976452E-4]:1.135476713958E-1)[&rate=5.947812510976452E-4]:7.896689723776E-2)[&rate=5.947812510976452E-4]:2.068408265155E-2)[&rate=5.947812510976452E-4]:1.229420036826E-2,33[&rate=5.947812510976452E-4]:1.873242661958E-2);
tree STATE_35550000 [&joint=-20949.099025820287,lnP=-20949.099025820287] = [&R] (((34[&rate=5.905508710751532E-4]:2.309790859139E-2,32[&rate=5.905508710751532E-4]:1.180100372305E-3)[&rate=5.905508710751532E-4]:4.506820378363E-3,(((((57[&rate=5.905508710751532E-4]:4.305768147755E-1,(59[&rate=5.905508710751532E-4]:3.185358644704E-1,((55[&rate=5.905508710751532E-4]:2.421870031997E-1,56[&rate=5.905508710751532E-4]:2.421870031997E-1)[&rate=5.905508710751532E-4]:5.754327319164E-2,((37[&rate=5.905508710751532E-4]:3.109513206771E-1,58[&rate=5.905508710751532E-4]:2.91825637617E-1)[&rate=5.905508710751532E-4]:2.403317430883E-2,54[&rate=5.905508710751532E-4]:2.584817627455E-1)[&rate=5.905508710751532E-4]:1.119386883717E-2)[&rate=5.905508710751532E-4]:1.060886676749E-2)[&rate=5.905508710751532E-4]:1.09308709868E-1)[&rate=5.905508710751532E-4]:2.978977287175E-1,68[&rate=5.905508710751532E-4]:6.765619751869E-1)[&rate=5.905508710751532E-4]:4.758576108496E-1,(125[&rate=5.905508710751532E-4]:8.325339055732E-1,(((((77[&rate=5.905508710751532E-4]:4.312488736505E-1,(73[&rate=5.905508710751532E-4]:4.365882662616E-1,(((71[&rate=5.905508710751532E-4]:2.453035701331E-1,82[&rate=5.905508710751532E-4]:2.809200084892E-1)[&rate=5.905508710751532E-4]:4.585587384613E-2,(78[&rate=5.905508710751532E-4]:6.964806333168E-2,72[&rate=5.905508710751532E-4]:4.773025511237E-2)[&rate=5.905508710751532E-4]:2.489086409215E-1)[&rate=5.905508710751532E-4]:2.862138594275E-2,79[&rate=5.905508710751532E-4]:3.47178090196E-1)[&rate=5.905508710751532E-4]:4.831428565481E-2)[&rate=5.905508710751532E-4]:1.40059443571E-4)[&rate=5.905508710751532E-4]:7.15516644172E-3,(81[&rate=5.905508710751532E-4]:4.09200784751E-2,80[&rate=5.905508710751532E-4]:4.09200784751E-2)[&rate=5.905508710751532E-4]:3.536483451787E-1)[&rate=5.905508710751532E-4]:3.797875119045E-1,(75[&rate=5.905508710751532E-4]:6.766845716964E-1,(70[&rate=5.905508710751532E-4]:4.853719633708E-1,(76[&rate=5.905508710751532E-4]:3.828704971642E-1,74[&rate=5.905508710751532E-4]:3.828704971642E-1)[&rate=5.905508710751532E-4]:1.408576305901E-1)[&rate=5.905508710751532E-4]:1.529564439421E-1)[&rate=5.905508710751532E-4]:1.46986432355E-1)[&rate=5.905508710751532E-4]:5.840646251399E-1,((103[&rate=5.905508710751532E-4]:6.258320954061E-1,(29[&rate=5.905508710751532E-4]:5.448800105754E-1,(12[&rate=5.905508710751532E-4]:2.099588303572E-1,5[&rate=5.905508710751532E-4]:1.716026659738E-1)[&rate=5.905508710751532E-4]:2.280718651497E-1)[&rate=5.905508710751532E-4]:3.138287971595E-1)[&rate=5.905508710751532E-4]:1.459140542687E0,52[&rate=5.905508710751532E-4]:4.20678903532E-1)[&rate=5.905508710751532E-4]:2.487903883586E-1)[&rate=5.905508710751532E-4]:7.083688256417E-2,(53[&rate=5.905508710751532E-4]:6.209788359934E-1,(133[&rate=5.905508710751532E-4]:5.275780211976E-1,(134[&rate=5.905508710751532E-4]:2.67413994475E-1,137[&rate=5.905508710751532E-4]:3.386468711872E-1)[&rate=5.905508710751532E-4]:2.300270404214E-1)[&rate=5.905508710751532E-4]:8.754803117641E-1)[&rate=5.905508710751532E-4]:1.111306171499E-1)[&rate=5.905508710751532E-4]:3.108069660911E-1)[&rate=5.905508710751532E-4]:4.865523471301E-1)[&rate=5.905508710751532E-4]:1.199860252841E-1,((67[&rate=5.905508710751532E-4]:1.35192620791E-1,((123[&rate=5.905508710751532E-4]:1.89050645158E-1,124[&rate=5.905508710751532E-4]:1.863184047209E-1)[&rate=5.905508710751532E-4]:2.681466925091E-2,122[&rate=5.905508710751532E-4]:2.158653144089E-1)[&rate=5.905508710751532E-4]:4.205998567228E-1)[&rate=5.905508710751532E-4]:6.716432946063E-2,((126[&rate=5.905508710751532E-4]:4.030817356603E-1,((120[&rate=5.905508710751532E-4]:5.352884232092E-1,119[&rate=5.905508710751532E-4]:6.31178834168E-1)[&rate=5.905508710751532E-4]:3.988269092636E-1,(135[&rate=5.905508710751532E-4]:3.74875317284E-1,(138[&rate=5.905508710751532E-4]:1.895833622543E-1,136[&rate=5.905508710751532E-4]:5.807651293909E-2)[&rate=5.905508710751532E-4]:3.852919550298E-1)[&rate=5.905508710751532E-4]:3.071852206683E-1)[&rate=5.905508710751532E-4]:1.587785148724E-1)[&rate=5.905508710751532E-4]:1.004500136386E0,66[&rate=5.905508710751532E-4]:1.604076823618E-1)[&rate=5.905508710751532E-4]:4.19492678898E-2)[&rate=5.905508710751532E-4]:5.223280232967E-1)[&rate=5.905508710751532E-4]:2.173380096436E-2,(((35[&rate=5.905508710751532E-4]:1.214006005479E-2,127[&rate=5.905508710751532E-4]:2.579263347726E0)[&rate=5.905508710751532E-4]:1.111767870946E-1,((121[&rate=5.905508710751532E-4]:2.233145013648E0,36[&rate=5.905508710751532E-4]:1.53692958854E-1)[&rate=5.905508710751532E-4]:9.680592302631E-3,((45[&rate=5.905508710751532E-4]:7.257851316381E-1,((((44[&rate=5.905508710751532E-4]:4.792658750892E-2,47[&rate=5.905508710751532E-4]:5.339106838317E-2)[&rate=5.905508710751532E-4]:4.14070452358E-1,(49[&rate=5.905508710751532E-4]:4.23583330729E-1,50[&rate=5.905508710751532E-4]:4.23583330729E-1)[&rate=5.905508710751532E-4]:1.109130476644E-2)[&rate=5.905508710751532E-4]:1.554196005179E-2,51[&rate=5.905508710751532E-4]:4.556810764215E-1)[&rate=5.905508710751532E-4]:1.909372047878E-1,(((42[&rate=5.905508710751532E-4]:3.239834328156E-1,48[&rate=5.905508710751532E-4]:3.622347989358E-1)[&rate=5.905508710751532E-4]:7.372159523236E-2,41[&rate=5.905508710751532E-4]:3.922405471737E-1)[&rate=5.905508710751532E-4]:2.972198908722E-2,(46[&rate=5.905508710751532E-4]:4.765156654098E-1,43[&rate=5.905508710751532E-4]:4.765156654098E-1)[&rate=5.905508710751532E-4]:9.167959404044E-5)[&rate=5.905508710751532E-4]:1.973333405769E-1)[&rate=5.905508710751532E-4]:6.004116736878E-2)[&rate=5.905508710751532E-4]:4.44334533938E-2,((128[&rate=5.905508710751532E-4]:1.22452921352E0,((69[&rate=5.905508710751532E-4]:5.689757851076E-1,118[&rate=5.905508710751532E-4]:5.580168809979E-1)[&rate=5.905508710751532E-4]:1.844342302294E-1,(((132[&rate=5.905508710751532E-4]:1.0439918038E-1,129[&rate=5.905508710751532E-4]:1.016594543527E-1)[&rate=5.905508710751532E-4]:1.153120495487E-1,130[&rate=5.905508710751532E-4]:2.169715039014E-1)[&rate=5.905508710751532E-4]:1.93153024971E-1,131[&rate=5.905508710751532E-4]:4.128642548998E-1)[&rate=5.905508710751532E-4]:1.95340280985E-1)[&rate=5.905508710751532E-4]:6.218041296901E-1)[&rate=5.905508710751532E-4]:6.834797115127E-2,((65[&rate=5.905508710751532E-4]:2.828085870745E-1,(64[&rate=5.905508710751532E-4]:3.24911548167E-1,(60[&rate=5.905508710751532E-4]:7.62527346059E-2,62[&rate=5.905508710751532E-4]:2.680335565236E-1)[&rate=5.905508710751532E-4]:9.797388205436E-2)[&rate=5.905508710751532E-4]:1.085819704142E-1)[&rate=5.905508710751532E-4]:2.73745368077E-1,(63[&rate=5.905508710751532E-4]:9.330467282237E-2,61[&rate=5.905508710751532E-4]:1.344005632334E-1)[&rate=5.905508710751532E-4]:6.139342138358E-1)[&rate=5.905508710751532E-4]:6.842684349995E-1)[&rate=5.905508710751532E-4]:2.507376126518E-1)[&rate=5.905508710751532E-4]:1.019505346553E-1)[&rate=5.905508710751532E-4]:6.518638458577E-3)[&rate=5.905508710751532E-4]:3.318834040973E-1,(38[&rate=5.905508710751532E-4]:7.607787015675E-1,((((147[&rate=5.905508710751532E-4]:4.579775778322E-1,(((2[&rate=5.905508710751532E-4]:6.778863384532E-1,((31[&rate=5.905508710751532E-4]:6.815297316965E-1,(22[&rate=5.905508710751532E-4]:3.638658067443E-1,27[&rate=5.905508710751532E-4]:3.803041629086E-1)[&rate=5.905508710751532E-4]:2.628694044042E-1)[&rate=5.905508710751532E-4]:1.586538913478E-2,(26[&rate=5.905508710751532E-4]:4.026640545601E-1,(7[&rate=5.905508710751532E-4]:1.967753467892E-1,8[&rate=5.905508710751532E-4]:1.967753467892E-1)[&rate=5.905508710751532E-4]:9.903939270242E-2)[&rate=5.905508710751532E-4]:2.508954498328E-1)[&rate=5.905508710751532E-4]:2.078884778959E-1)[&rate=5.905508710751532E-4]:1.624685356171E0,16[&rate=5.905508710751532E-4]:2.431338817912E0)[&rate=5.905508710751532E-4]:8.06063113854E-3,(39[&rate=5.905508710751532E-4]:2.611046919292E-1,97[&rate=5.905508710751532E-4]:1.90066440563E-1)[&rate=5.905508710751532E-4]:9.280183100441E-2)[&rate=5.905508710751532E-4]:4.669400571825E-2)[&rate=5.905508710751532E-4]:1.543799653594E-1,40[&rate=5.905508710751532E-4]:5.549804940113E-1)[&rate=5.905508710751532E-4]:1.687427651249E-1,146[&rate=5.905508710751532E-4]:8.43941838371E-1)[&rate=5.905508710751532E-4]:3.605915334249E-2,((((101[&rate=5.905508710751532E-4]:7.941929750362E-1,((((((11[&rate=5.905508710751532E-4]:5.663157606748E-1,140[&rate=5.905508710751532E-4]:5.47137678483E-1)[&rate=5.905508710751532E-4]:3.189597723535E-1,((25[&rate=5.905508710751532E-4]:5.593394944267E-1,20[&rate=5.905508710751532E-4]:5.40161412235E-1)[&rate=5.905508710751532E-4]:6.791144436157E-2,23[&rate=5.905508710751532E-4]:6.162920346786E-1)[&rate=5.905508710751532E-4]:3.539150051989E-1)[&rate=5.905508710751532E-4]:2.935604988071E-1,((((21[&rate=5.905508710751532E-4]:6.787383918153E-1,17[&rate=5.905508710751532E-4]:6.486014055139E-1)[&rate=5.905508710751532E-4]:6.581691623792E-2,28[&rate=5.905508710751532E-4]:7.692128422996E-1)[&rate=5.905508710751532E-4]:7.762989823259E-2,1[&rate=5.905508710751532E-4]:6.054137066927E-2)[&rate=5.905508710751532E-4]:1.863374112543E-2,24[&rate=5.905508710751532E-4]:8.599970296029E-1)[&rate=5.905508710751532E-4]:4.147294131913E-1)[&rate=5.905508710751532E-4]:7.408175552936E-3,102[&rate=5.905508710751532E-4]:1.204907827308E-1)[&rate=5.905508710751532E-4]:8.056164105745E-2,((142[&rate=5.905508710751532E-4]:4.186374946813E-1,(145[&rate=5.905508710751532E-4]:2.729470347637E-1,(141[&rate=5.905508710751532E-4]:2.323317406132E-1,144[&rate=5.905508710751532E-4]:2.295920145858E-1)[&rate=5.905508710751532E-4]:3.787556812291E-2)[&rate=5.905508710751532E-4]:1.456904599176E-1)[&rate=5.905508710751532E-4]:1.001949181642E0,((((105[&rate=5.905508710751532E-4]:5.414044791358E-1,(117[&rate=5.905508710751532E-4]:5.451649317726E-1,113[&rate=5.905508710751532E-4]:5.42425205745E-1)[&rate=5.905508710751532E-4]:2.637653366461E-2)[&rate=5.905508710751532E-4]:5.371391374083E-2,110[&rate=5.905508710751532E-4]:6.170362010957E-1)[&rate=5.905508710751532E-4]:2.753917598168E-1,(9[&rate=5.905508710751532E-4]:8.290097077315E-1,(14[&rate=5.905508710751532E-4]:5.621322823129E-1,(30[&rate=5.905508710751532E-4]:2.006514713119E-1,4[&rate=5.905508710751532E-4]:2.804873158588E-2)[&rate=5.905508710751532E-4]:4.765493041518E-1)[&rate=5.905508710751532E-4]:2.750966035007E-1)[&rate=5.905508710751532E-4]:6.067852715375E-2)[&rate=5.905508710751532E-4]:1.628323567613E-1,((((13[&rate=5.905508710751532E-4]:5.07918546603E-1,19[&rate=5.905508710751532E-4]:5.462747109866E-1)[&rate=5.905508710751532E-4]:1.483304633367E-1,115[&rate=5.905508710751532E-4]:5.740572291178E-1)[&rate=5.905508710751532E-4]:8.440528245854E-2,((((112[&rate=5.905508710751532E-4]:2.347431206964E-1,114[&rate=5.905508710751532E-4]:1.525513398745E-1)[&rate=5.905508710751532E-4]:2.99104683121E-1,107[&rate=5.905508710751532E-4]:5.119299955983E-1)[&rate=5.905508710751532E-4]:2.023062777625E-2,109[&rate=5.905508710751532E-4]:5.513387055663E-1)[&rate=5.905508710751532E-4]:6.991838031317E-2,108[&rate=5.905508710751532E-4]:5.993392776604E-1)[&rate=5.905508710751532E-4]:1.166574804914E-1)[&rate=5.905508710751532E-4]:1.400466743811E-1,(((((106[&rate=5.905508710751532E-4]:1.849396225294E-1,104[&rate=5.905508710751532E-4]:1.849396225294E-1)[&rate=5.905508710751532E-4]:1.751443035147E-1,111[&rate=5.905508710751532E-4]:3.765222822085E-1)[&rate=5.905508710751532E-4]:8.63038023794E-2,139[&rate=5.905508710751532E-4]:6.381685503413E-1)[&rate=5.905508710751532E-4]:1.775059394576E-1,116[&rate=5.905508710751532E-4]:5.636196952783E-1)[&rate=5.905508710751532E-4]:8.070821408846E-2,(148[&rate=5.905508710751532E-4]:3.755032111275E-1,143[&rate=5.905508710751532E-4]:3.727634851001E-1)[&rate=5.905508710751532E-4]:3.07180862623E-1)[&rate=5.905508710751532E-4]:1.541812765906E-1)[&rate=5.905508710751532E-4]:1.800388029493E-1)[&rate=5.905508710751532E-4]:1.872441668687E-1)[&rate=5.905508710751532E-4]:2.704108993056E-2)[&rate=5.905508710751532E-4]:1.140365062911E-1,(((87[&rate=5.905508710751532E-4]:1.290534833085E-1,((92[&rate=5.905508710751532E-4]:1.034734600114E-1,(91[&rate=5.905508710751532E-4]:9.485204637051E-2,90[&rate=5.905508710751532E-4]:9.485204637051E-2)[&rate=5.905508710751532E-4]:8.621413640879E-3)[&rate=5.905508710751532E-4]:3.735580233577E-2,(((86[&rate=5.905508710751532E-4]:7.280329346348E-2,84[&rate=5.905508710751532E-4]:7.280329346348E-2)[&rate=5.905508710751532E-4]:1.664111525146E-4,93[&rate=5.905508710751532E-4]:8.666833475301E-2)[&rate=5.905508710751532E-4]:4.895329926467E-2,(83[&rate=5.905508710751532E-4]:9.160221990476E-2,85[&rate=5.905508710751532E-4]:9.160221990476E-2)[&rate=5.905508710751532E-4]:3.03207839759E-2)[&rate=5.905508710751532E-4]:5.207628329491E-3)[&rate=5.905508710751532E-4]:1.922851098392E-3)[&rate=5.905508710751532E-4]:5.07028380832E-1,(89[&rate=5.905508710751532E-4]:1.067499637173E-1,88[&rate=5.905508710751532E-4]:9.305133358024E-2)[&rate=5.905508710751532E-4]:5.430305305603E-1)[&rate=5.905508710751532E-4]:1.174372358765E0,((18[&rate=5.905508710751532E-4]:3.394001250339E-1,3[&rate=5.905508710751532E-4]:2.243316318833E-1)[&rate=5.905508710751532E-4]:3.952554880389E-1,(6[&rate=5.905508710751532E-4]:5.352335099361E-1,(15[&rate=5.905508710751532E-4]:3.616683568316E-1,10[&rate=5.905508710751532E-4]:3.233121924482E-1)[&rate=5.905508710751532E-4]:2.283596736523E-1)[&rate=5.905508710751532E-4]:1.364084045066E-1)[&rate=5.905508710751532E-4]:6.511410755859E-1)[&rate=5.905508710751532E-4]:4.162100854393E-2)[&rate=5.905508710751532E-4]:4.845834970118E-1)[&rate=5.905508710751532E-4]:5.574486861343E-1,(95[&rate=5.905508710751532E-4]:4.045442453773E-1,(100[&rate=5.905508710751532E-4]:1.582650101493E-1,94[&rate=5.905508710751532E-4]:1.582650101493E-1)[&rate=5.905508710751532E-4]:1.61579781676E-1)[&rate=5.905508710751532E-4]:1.132775190945E-1)[&rate=5.905508710751532E-4]:2.030852108141E-3,98[&rate=5.905508710751532E-4]:5.089236548312E-1)[&rate=5.905508710751532E-4]:1.866097398166E-1,(99[&rate=5.905508710751532E-4]:5.038616814069E-1,96[&rate=5.905508710751532E-4]:4.683425557241E-1)[&rate=5.905508710751532E-4]:2.135296367381E-1)[&rate=5.905508710751532E-4]:1.926643183771E-1)[&rate=5.905508710751532E-4]:6.93023000179E-2)[&rate=5.905508710751532E-4]:2.967869961948E-1)[&rate=5.905508710751532E-4]:2.912185232659E-1)[&rate=5.905508710751532E-4]:1.441996530871E-1)[&rate=5.905508710751532E-4]:1.143206563433E-2,33[&rate=5.905508710751532E-4]:2.259843843971E-2);
tree STATE_35640000 [&joint=-20963.298018060625,lnP=-20963.298018060625] = [&R] ((((((67[&rate=5.751184020027563E-4]:2.085232627851E-1,(122[&rate=5.751184020027563E-4]:3.868287873302E-1,(123[&rate=5.751184020027563E-4]:5.033138675377E-2,124[&rate=5.751184020027563E-4]:4.759914631664E-2)[&rate=5.751184020027563E-4]:3.364974005764E-1)[&rate=5.751184020027563E-4]:3.229670257955E-1)[&rate=5.751184020027563E-4]:5.014566951227E-2,(66[&rate=5.751184020027563E-4]:1.983040541784E-1,(126[&rate=5.751184020027563E-4]:1.021169083638E0,((119[&rate=5.751184020027563E-4]:8.241168664343E-1,120[&rate=5.751184020027563E-4]:7.282264554755E-1)[&rate=5.751184020027563E-4]:1.669023168508E-1,((138[&rate=5.751184020027563E-4]:3.635066990168E-1,136[&rate=5.751184020027563E-4]:2.319998497016E-1)[&rate=5.751184020027563E-4]:2.253807074149E-1,135[&rate=5.751184020027563E-4]:3.888874064316E-1)[&rate=5.751184020027563E-4]:2.541865713742E-1)[&rate=5.751184020027563E-4]:8.158524229965E-1)[&rate=5.751184020027563E-4]:4.243091602255E-1)[&rate=5.751184020027563E-4]:6.036487811895E-2)[&rate=5.751184020027563E-4]:5.111534408446E-1,((((35[&rate=5.751184020027563E-4]:1.039423078202E-1,(((127[&rate=5.751184020027563E-4]:1.502081358234E0,121[&rate=5.751184020027563E-4]:1.060985467823E0)[&rate=5.751184020027563E-4]:1.411283546848E-1,128[&rate=5.751184020027563E-4]:6.04853548535E-1)[&rate=5.751184020027563E-4]:8.883834900012E-1,36[&rate=5.751184020027563E-4]:1.10452577143E-2)[&rate=5.751184020027563E-4]:1.394723925717E-1)[&rate=5.751184020027563E-4]:2.530989000628E-1,(((((132[&rate=5.751184020027563E-4]:8.965865400374E-2,129[&rate=5.751184020027563E-4]:8.691892797639E-2)[&rate=5.751184020027563E-4]:8.333899898987E-2,(131[&rate=5.751184020027563E-4]:1.12390261565E-1,130[&rate=5.751184020027563E-4]:1.096505355377E-1)[&rate=5.751184020027563E-4]:6.060739142859E-2)[&rate=5.751184020027563E-4]:1.883440322308E-1,(118[&rate=5.751184020027563E-4]:4.809741209004E-1,69[&rate=5.751184020027563E-4]:4.919330250101E-1)[&rate=5.751184020027563E-4]:1.461413966662E-2)[&rate=5.751184020027563E-4]:8.971474924284E-1,(((62[&rate=5.751184020027563E-4]:4.166780771736E-1,(64[&rate=5.751184020027563E-4]:3.523501154538E-1,60[&rate=5.751184020027563E-4]:2.016651839471E-1)[&rate=5.751184020027563E-4]:2.323207130879E-2)[&rate=5.751184020027563E-4]:6.587521505454E-2,65[&rate=5.751184020027563E-4]:2.907724703104E-1)[&rate=5.751184020027563E-4]:2.156775284161E-1,(63[&rate=5.751184020027563E-4]:7.367388026765E-2,61[&rate=5.751184020027563E-4]:1.147697706787E-1)[&rate=5.751184020027563E-4]:5.834610499656E-1)[&rate=5.751184020027563E-4]:6.945049323512E-1)[&rate=5.751184020027563E-4]:4.931338051886E-1,(((44[&rate=5.751184020027563E-4]:3.808730485579E-1,(49[&rate=5.751184020027563E-4]:1.470589932216E-1,50[&rate=5.751184020027563E-4]:1.470589932216E-1)[&rate=5.751184020027563E-4]:2.064916509648E-1)[&rate=5.751184020027563E-4]:2.269954010724E-1,(47[&rate=5.751184020027563E-4]:5.815499687911E-1,(51[&rate=5.751184020027563E-4]:5.162080569994E-1,(((48[&rate=5.751184020027563E-4]:2.450729769382E-1,42[&rate=5.751184020027563E-4]:2.06821610818E-1)[&rate=5.751184020027563E-4]:3.736139175501E-2,41[&rate=5.751184020027563E-4]:2.387185216987E-1)[&rate=5.751184020027563E-4]:6.150662628986E-2,(46[&rate=5.751184020027563E-4]:2.449371494726E-1,43[&rate=5.751184020027563E-4]:2.449371494726E-1)[&rate=5.751184020027563E-4]:1.09932807259E-1)[&rate=5.751184020027563E-4]:1.886605046393E-1)[&rate=5.751184020027563E-4]:3.801950742017E-2)[&rate=5.751184020027563E-4]:3.178296171354E-2)[&rate=5.751184020027563E-4]:1.242190304092E-1,45[&rate=5.751184020027563E-4]:7.293552396025E-1)[&rate=5.751184020027563E-4]:2.433920788929E-1)[&rate=5.751184020027563E-4]:1.39664800384E-1)[&rate=5.751184020027563E-4]:7.021174618036E-2,(38[&rate=5.751184020027563E-4]:7.879222585876E-1,((147[&rate=5.751184020027563E-4]:6.323360878088E-1,(((((97[&rate=5.751184020027563E-4]:2.905408264099E-1,(101[&rate=5.751184020027563E-4]:6.897180910908E-1,(((((18[&rate=5.751184020027563E-4]:5.916271813952E-1,3[&rate=5.751184020027563E-4]:4.765586882446E-1)[&rate=5.751184020027563E-4]:6.115068035119E-2,6[&rate=5.751184020027563E-4]:5.897641631163E-1)[&rate=5.751184020027563E-4]:1.555502993043E-1,(15[&rate=5.751184020027563E-4]:5.896599007632E-1,10[&rate=5.751184020027563E-4]:5.513037363797E-1)[&rate=5.751184020027563E-4]:2.104490822053E-1)[&rate=5.751184020027563E-4]:3.576183291246E-2,((89[&rate=5.751184020027563E-4]:9.071255274741E-2,88[&rate=5.751184020027563E-4]:7.70139226104E-2)[&rate=5.751184020027563E-4]:2.679546594624E-1,(87[&rate=5.751184020027563E-4]:1.939233554173E-1,((92[&rate=5.751184020027563E-4]:9.929940304594E-2,(91[&rate=5.751184020027563E-4]:7.37511882908E-2,90[&rate=5.751184020027563E-4]:7.37511882908E-2)[&rate=5.751184020027563E-4]:2.554821475515E-2)[&rate=5.751184020027563E-4]:6.082223961541E-2,((84[&rate=5.751184020027563E-4]:9.755697582331E-3,85[&rate=5.751184020027563E-4]:9.755697582331E-3)[&rate=5.751184020027563E-4]:8.34196372909E-2,(83[&rate=5.751184020027563E-4]:7.858502533958E-2,(86[&rate=5.751184020027563E-4]:1.345539788212E-2,93[&rate=5.751184020027563E-4]:2.715402801914E-2)[&rate=5.751184020027563E-4]:6.512962745745E-2)[&rate=5.751184020027563E-4]:1.459030953366E-2)[&rate=5.751184020027563E-4]:5.324767765111E-2)[&rate=5.751184020027563E-4]:4.7500342893E-2)[&rate=5.751184020027563E-4]:1.510452266555E-1)[&rate=5.751184020027563E-4]:9.237789461369E-1)[&rate=5.751184020027563E-4]:7.434473353851E-1,(((142[&rate=5.751184020027563E-4]:8.950520249694E-2,(141[&rate=5.751184020027563E-4]:6.926274006191E-2,(145[&rate=5.751184020027563E-4]:5.953230762162E-2,144[&rate=5.751184020027563E-4]:5.405285556668E-2)[&rate=5.751184020027563E-4]:1.247015846788E-2)[&rate=5.751184020027563E-4]:1.750273640745E-2)[&rate=5.751184020027563E-4]:1.393088358909E0,((((1[&rate=5.751184020027563E-4]:1.829535940725E-1,(28[&rate=5.751184020027563E-4]:8.205901713525E-1,(21[&rate=5.751184020027563E-4]:6.349219973221E-1,17[&rate=5.751184020027563E-4]:6.047850110207E-1)[&rate=5.751184020027563E-4]:1.610106397839E-1)[&rate=5.751184020027563E-4]:1.48664792583E-1)[&rate=5.751184020027563E-4]:1.32548986123E-1,24[&rate=5.751184020027563E-4]:1.096324498004E0)[&rate=5.751184020027563E-4]:1.297741579304E-1,102[&rate=5.751184020027563E-4]:6.445482031772E-2)[&rate=5.751184020027563E-4]:2.183070105402E-2,((11[&rate=5.751184020027563E-4]:6.070314797488E-1,140[&rate=5.751184020027563E-4]:5.87853397557E-1)[&rate=5.751184020027563E-4]:9.906860566622E-2,(23[&rate=5.751184020027563E-4]:6.583600917694E-1,(20[&rate=5.751184020027563E-4]:3.763367111576E-1,25[&rate=5.751184020027563E-4]:3.955147933493E-1)[&rate=5.751184020027563E-4]:2.738042025298E-1)[&rate=5.751184020027563E-4]:1.326715004948E-1)[&rate=5.751184020027563E-4]:4.459388606142E-1)[&rate=5.751184020027563E-4]:1.497326975688E-1)[&rate=5.751184020027563E-4]:1.590988857771E-2,(((9[&rate=5.751184020027563E-4]:5.48662827295E-1,(113[&rate=5.751184020027563E-4]:5.471856138543E-1,((4[&rate=5.751184020027563E-4]:2.441614643907E-1,30[&rate=5.751184020027563E-4]:4.167642041167E-1)[&rate=5.751184020027563E-4]:7.709780615367E-2,14[&rate=5.751184020027563E-4]:3.787935171196E-1)[&rate=5.751184020027563E-4]:1.683920967348E-1)[&rate=5.751184020027563E-4]:9.696391522775E-3)[&rate=5.751184020027563E-4]:2.3153299662E-1,(110[&rate=5.751184020027563E-4]:5.540748174568E-1,(105[&rate=5.751184020027563E-4]:4.269698828555E-1,117[&rate=5.751184020027563E-4]:4.571068691569E-1)[&rate=5.751184020027563E-4]:1.051871263822E-1)[&rate=5.751184020027563E-4]:2.288607324856E-1)[&rate=5.751184020027563E-4]:3.809430014716E-1,((116[&rate=5.751184020027563E-4]:9.316960002613E-1,(((104[&rate=5.751184020027563E-4]:9.135039256136E-2,139[&rate=5.751184020027563E-4]:2.831312144791E-1)[&rate=5.751184020027563E-4]:2.480059622451E-1,(106[&rate=5.751184020027563E-4]:2.718567730336E-1,111[&rate=5.751184020027563E-4]:2.88295129198E-1)[&rate=5.751184020027563E-4]:6.74995817728E-2)[&rate=5.751184020027563E-4]:5.044582456776E-1,(148[&rate=5.751184020027563E-4]:3.971060161358E-1,143[&rate=5.751184020027563E-4]:3.943662901084E-1)[&rate=5.751184020027563E-4]:4.247907761292E-1)[&rate=5.751184020027563E-4]:1.4815537238E-1)[&rate=5.751184020027563E-4]:2.732685922339E-2,(((13[&rate=5.751184020027563E-4]:3.644992784755E-1,19[&rate=5.751184020027563E-4]:4.028554428592E-1)[&rate=5.751184020027563E-4]:4.530262408636E-1,((((112[&rate=5.751184020027563E-4]:3.575598062868E-1,114[&rate=5.751184020027563E-4]:2.75368025465E-1)[&rate=5.751184020027563E-4]:1.126482954598E-1,107[&rate=5.751184020027563E-4]:4.482902935275E-1)[&rate=5.751184020027563E-4]:6.999406601286E-2,109[&rate=5.751184020027563E-4]:5.374624417321E-1)[&rate=5.751184020027563E-4]:3.384364335374E-2,108[&rate=5.751184020027563E-4]:5.493882768667E-1)[&rate=5.751184020027563E-4]:2.434797082259E-1)[&rate=5.751184020027563E-4]:8.212779481417E-2,115[&rate=5.751184020027563E-4]:8.174615333314E-1)[&rate=5.751184020027563E-4]:1.415613261533E-1)[&rate=5.751184020027563E-4]:1.281433631622E-1)[&rate=5.751184020027563E-4]:1.56542706789E-1)[&rate=5.751184020027563E-4]:2.232804547068E-1)[&rate=5.751184020027563E-4]:2.199889809207E-1)[&rate=5.751184020027563E-4]:6.450251456791E-1)[&rate=5.751184020027563E-4]:4.885905119419E-2,39[&rate=5.751184020027563E-4]:4.104381289703E-1)[&rate=5.751184020027563E-4]:1.108879178194E-1,(((7[&rate=5.751184020027563E-4]:4.603736499024E-1,8[&rate=5.751184020027563E-4]:4.603736499024E-1)[&rate=5.751184020027563E-4]:7.498561728371E-2,26[&rate=5.751184020027563E-4]:6.422085822547E-1)[&rate=5.751184020027563E-4]:3.392448085232E-1,((31[&rate=5.751184020027563E-4]:6.708535037321E-1,2[&rate=5.751184020027563E-4]:4.43456243458E-1)[&rate=5.751184020027563E-4]:2.663280253585E-1,(22[&rate=5.751184020027563E-4]:3.994348765117E-1,27[&rate=5.751184020027563E-4]:4.158732326761E-1)[&rate=5.751184020027563E-4]:4.829521320308E-1)[&rate=5.751184020027563E-4]:8.810747812568E-2)[&rate=5.751184020027563E-4]:1.680160102677E0)[&rate=5.751184020027563E-4]:1.118082892278E-2,146[&rate=5.751184020027563E-4]:6.527254549474E-1)[&rate=5.751184020027563E-4]:2.916258724978E-3,16[&rate=5.751184020027563E-4]:2.620916060555E0)[&rate=5.751184020027563E-4]:3.953590419097E-2)[&rate=5.751184020027563E-4]:7.872651742967E-2,((96[&rate=5.751184020027563E-4]:6.385091385781E-1,(40[&rate=5.751184020027563E-4]:5.164508347435E-1,99[&rate=5.751184020027563E-4]:6.66724058787E-1)[&rate=5.751184020027563E-4]:7.304205473943E-3)[&rate=5.751184020027563E-4]:1.06630157718E-2,((95[&rate=5.751184020027563E-4]:3.233008308283E-1,(100[&rate=5.751184020027563E-4]:2.057975973836E-1,94[&rate=5.751184020027563E-4]:2.057975973836E-1)[&rate=5.751184020027563E-4]:3.280377989265E-2)[&rate=5.751184020027563E-4]:3.3383070604E-1,98[&rate=5.751184020027563E-4]:6.462025751196E-1)[&rate=5.751184020027563E-4]:1.663078141594E-2)[&rate=5.751184020027563E-4]:1.192675000689E-1)[&rate=5.751184020027563E-4]:2.025427134585E-1)[&rate=5.751184020027563E-4]:2.416961419913E-1)[&rate=5.751184020027563E-4]:1.159975353568E-1,(((59[&rate=5.751184020027563E-4]:4.571713033371E-1,(((54[&rate=5.751184020027563E-4]:1.650477924652E-1,(57[&rate=5.751184020027563E-4]:1.088524276842E-1,37[&rate=5.751184020027563E-4]:1.443715533673E-1)[&rate=5.751184020027563E-4]:9.717897133838E-2)[&rate=5.751184020027563E-4]:1.149649334653E-1,58[&rate=5.751184020027563E-4]:3.373897751109E-1)[&rate=5.751184020027563E-4]:7.106226350881E-2,(56[&rate=5.751184020027563E-4]:2.781766035469E-1,55[&rate=5.751184020027563E-4]:2.781766035469E-1)[&rate=5.751184020027563E-4]:1.02953030701E-1)[&rate=5.751184020027563E-4]:6.784494777758E-2)[&rate=5.751184020027563E-4]:6.861743760237E-2,68[&rate=5.751184020027563E-4]:4.766084130705E-1)[&rate=5.751184020027563E-4]:3.628639532121E-1,(125[&rate=5.751184020027563E-4]:9.663194494613E-1,(((((103[&rate=5.751184020027563E-4]:1.093415247852E0,(29[&rate=5.751184020027563E-4]:7.082784884868E-1,(12[&rate=5.751184020027563E-4]:3.539178464273E-1,5[&rate=5.751184020027563E-4]:3.155616820439E-1)[&rate=5.751184020027563E-4]:2.47511326991E-1)[&rate=5.751184020027563E-4]:6.180134716939E-1)[&rate=5.751184020027563E-4]:1.175266082328E0,((137[&rate=5.751184020027563E-4]:4.417657421828E-1,133[&rate=5.751184020027563E-4]:4.006698517718E-1)[&rate=5.751184020027563E-4]:1.922609385987E-1,134[&rate=5.751184020027563E-4]:5.627938040693E-1)[&rate=5.751184020027563E-4]:7.853395809055E-1)[&rate=5.751184020027563E-4]:3.45724346723E-2,52[&rate=5.751184020027563E-4]:6.389600302914E-1)[&rate=5.751184020027563E-4]:1.584888512945E-1,53[&rate=5.751184020027563E-4]:7.892521602745E-1)[&rate=5.751184020027563E-4]:1.280852477595E-2,(((81[&rate=5.751184020027563E-4]:2.942013973181E-2,80[&rate=5.751184020027563E-4]:2.942013973181E-2)[&rate=5.751184020027563E-4]:3.625743399702E-1,((73[&rate=5.751184020027563E-4]:2.163478948434E-1,77[&rate=5.751184020027563E-4]:2.108684427887E-1)[&rate=5.751184020027563E-4]:2.177227708838E-1,(((78[&rate=5.751184020027563E-4]:4.430725777656E-2,72[&rate=5.751184020027563E-4]:2.238944955724E-2)[&rate=5.751184020027563E-4]:1.802661484466E-1,(71[&rate=5.751184020027563E-4]:1.922876906218E-1,79[&rate=5.751184020027563E-4]:2.196849508958E-1)[&rate=5.751184020027563E-4]:4.888455327322E-3)[&rate=5.751184020027563E-4]:3.244757319507E-2,82[&rate=5.751184020027563E-4]:2.652401575003E-1)[&rate=5.751184020027563E-4]:1.359537958981E-1)[&rate=5.751184020027563E-4]:7.238882467945E-3)[&rate=5.751184020027563E-4]:2.028739833791E-1,(75[&rate=5.751184020027563E-4]:3.087338274701E-1,((70[&rate=5.751184020027563E-4]:2.349649889939E-1,74[&rate=5.751184020027563E-4]:2.733211533774E-1)[&rate=5.751184020027563E-4]:2.062989924363E-2,76[&rate=5.751184020027563E-4]:2.93951052621E-1)[&rate=5.751184020027563E-4]:1.478277484912E-2)[&rate=5.751184020027563E-4]:3.354497041041E-1)[&rate=5.751184020027563E-4]:9.043402120884E-1)[&rate=5.751184020027563E-4]:3.746412780721E-1)[&rate=5.751184020027563E-4]:3.981958348805E-2)[&rate=5.751184020027563E-4]:2.514987609099E-1)[&rate=5.751184020027563E-4]:2.265718837217E-1)[&rate=5.751184020027563E-4]:9.880706021324E-2,34[&rate=5.751184020027563E-4]:5.615734725096E-3)[&rate=5.751184020027563E-4]:2.135335075909E-2,33[&rate=5.751184020027563E-4]:1.053072931981E-2)[&rate=5.751184020027563E-4]:4.719700836958E-2,32[&rate=5.751184020027563E-4]:5.224828563467E-2);
tree STATE_35730000 [&joint=-20969.428357693814,lnP=-20969.428357693814] = [&R] (((((((((((37[&rate=5.659345864840186E-4]:1.820001147034E-1,57[&rate=5.659345864840186E-4]:1.464809890203E-1)[&rate=5.659345864840186E-4]:2.608632034514E-1,(55[&rate=5.659345864840186E-4]:3.424123144314E-1,56[&rate=5.659345864840186E-4]:3.424123144314E-1)[&rate=5.659345864840186E-4]:5.40029162916E-2)[&rate=5.659345864840186E-4]:5.269672804167E-3,(54[&rate=5.659345864840186E-4]:1.066582139389E-1,58[&rate=5.659345864840186E-4]:1.640352631193E-1)[&rate=5.659345864840186E-4]:2.649720447796E-1)[&rate=5.659345864840186E-4]:4.086819380163E-2,59[&rate=5.659345864840186E-4]:4.507498186404E-1)[&rate=5.659345864840186E-4]:3.006668911107E-1,68[&rate=5.659345864840186E-4]:7.022363818821E-1)[&rate=5.659345864840186E-4]:5.134081849179E-1,(125[&rate=5.659345864840186E-4]:1.000631608005E0,(((53[&rate=5.659345864840186E-4]:6.457728800014E-1,((134[&rate=5.659345864840186E-4]:4.151967044751E-1,137[&rate=5.659345864840186E-4]:4.864295811873E-1)[&rate=5.659345864840186E-4]:2.33278648585E-1,133[&rate=5.659345864840186E-4]:6.786123393613E-1)[&rate=5.659345864840186E-4]:7.492400376083E-1)[&rate=5.659345864840186E-4]:4.866206785972E-2,(((81[&rate=5.659345864840186E-4]:5.688084238601E-2,80[&rate=5.659345864840186E-4]:5.688084238601E-2)[&rate=5.659345864840186E-4]:4.892830324688E-1,((82[&rate=5.659345864840186E-4]:1.968365898532E-1,(79[&rate=5.659345864840186E-4]:1.097408776722E-1,(78[&rate=5.659345864840186E-4]:6.415685184709E-2,72[&rate=5.659345864840186E-4]:4.223904362778E-2)[&rate=5.659345864840186E-4]:4.558402582509E-2)[&rate=5.659345864840186E-4]:7.887653409895E-2)[&rate=5.659345864840186E-4]:2.615802178703E-1,((77[&rate=5.659345864840186E-4]:2.016576675578E-1,71[&rate=5.659345864840186E-4]:1.386439689277E-1)[&rate=5.659345864840186E-4]:2.163516373177E-1,73[&rate=5.659345864840186E-4]:4.234887569302E-1)[&rate=5.659345864840186E-4]:6.780476312202E-2)[&rate=5.659345864840186E-4]:1.041854232957E-1)[&rate=5.659345864840186E-4]:4.392541868388E-1,(((74[&rate=5.659345864840186E-4]:4.730572365079E-1,70[&rate=5.659345864840186E-4]:4.347010721244E-1)[&rate=5.659345864840186E-4]:1.898105089079E-1,76[&rate=5.659345864840186E-4]:6.628677454158E-1)[&rate=5.659345864840186E-4]:1.810138214292E-2,75[&rate=5.659345864840186E-4]:6.809691275587E-1)[&rate=5.659345864840186E-4]:3.53764002628E-1)[&rate=5.659345864840186E-4]:4.061648762865E-1)[&rate=5.659345864840186E-4]:8.409837454529E-2,(52[&rate=5.659345864840186E-4]:7.02791108201E-1,(103[&rate=5.659345864840186E-4]:8.864805102474E-1,(29[&rate=5.659345864840186E-4]:6.2675893543E-1,(12[&rate=5.659345864840186E-4]:3.692351123287E-1,5[&rate=5.659345864840186E-4]:3.308789479453E-1)[&rate=5.659345864840186E-4]:1.506745080328E-1)[&rate=5.659345864840186E-4]:4.925982871462E-1)[&rate=5.659345864840186E-4]:1.480604332514E0)[&rate=5.659345864840186E-4]:8.393893551684E-2)[&rate=5.659345864840186E-4]:4.324807992595E-1)[&rate=5.659345864840186E-4]:3.816796254621E-1)[&rate=5.659345864840186E-4]:1.966699060877E-1,((((((((60[&rate=5.659345864840186E-4]:8.639056836416E-2,(62[&rate=5.659345864840186E-4]:2.26176025108E-1,64[&rate=5.659345864840186E-4]:1.85080134697E-1)[&rate=5.659345864840186E-4]:5.199536517389E-2)[&rate=5.659345864840186E-4]:1.105469594733E-1,65[&rate=5.659345864840186E-4]:1.969375278374E-1)[&rate=5.659345864840186E-4]:3.088544451832E-1,(63[&rate=5.659345864840186E-4]:3.41455067906E-1,61[&rate=5.659345864840186E-4]:3.825509583171E-1)[&rate=5.659345864840186E-4]:3.150218366213E-1)[&rate=5.659345864840186E-4]:7.080607338738E-1,((131[&rate=5.659345864840186E-4]:2.203063037669E-1,((132[&rate=5.659345864840186E-4]:1.268281824675E-1,129[&rate=5.659345864840186E-4]:1.240884564401E-1)[&rate=5.659345864840186E-4]:2.978284813319E-2,130[&rate=5.659345864840186E-4]:1.538713045733E-1)[&rate=5.659345864840186E-4]:6.369527316625E-2)[&rate=5.659345864840186E-4]:4.406912863409E-1,(118[&rate=5.659345864840186E-4]:7.941558581068E-1,69[&rate=5.659345864840186E-4]:8.051147622165E-1)[&rate=5.659345864840186E-4]:1.088307343544E-3)[&rate=5.659345864840186E-4]:6.103893633618E-1)[&rate=5.659345864840186E-4]:1.585929593373E-1,128[&rate=5.659345864840186E-4]:1.424500460752E0)[&rate=5.659345864840186E-4]:4.846204200878E-1,(45[&rate=5.659345864840186E-4]:9.459000280421E-1,((49[&rate=5.659345864840186E-4]:4.751604202358E-1,50[&rate=5.659345864840186E-4]:4.751604202358E-1)[&rate=5.659345864840186E-4]:2.694416044684E-1,((51[&rate=5.659345864840186E-4]:7.256510546224E-1,(47[&rate=5.659345864840186E-4]:1.316246299165E-1,44[&rate=5.659345864840186E-4]:1.261601490422E-1)[&rate=5.659345864840186E-4]:6.213488290774E-1)[&rate=5.659345864840186E-4]:1.518195867869E-2,((46[&rate=5.659345864840186E-4]:5.213974663866E-1,(48[&rate=5.659345864840186E-4]:3.601136800257E-1,(41[&rate=5.659345864840186E-4]:1.67682418034E-1,42[&rate=5.659345864840186E-4]:1.731468989082E-1)[&rate=5.659345864840186E-4]:1.487154149972E-1)[&rate=5.659345864840186E-4]:1.503548246124E-1)[&rate=5.659345864840186E-4]:1.033139268574E-1,43[&rate=5.659345864840186E-4]:6.247113932439E-1)[&rate=5.659345864840186E-4]:1.434440244287E-1)[&rate=5.659345864840186E-4]:9.233492277362E-3)[&rate=5.659345864840186E-4]:1.767078394034E-1)[&rate=5.659345864840186E-4]:1.898246405066E-1)[&rate=5.659345864840186E-4]:1.227330173756E-1,(36[&rate=5.659345864840186E-4]:2.699761054036E-1,((35[&rate=5.659345864840186E-4]:1.421027095502E-1,121[&rate=5.659345864840186E-4]:2.26813010681E0)[&rate=5.659345864840186E-4]:3.279374862417E-2,127[&rate=5.659345864840186E-4]:2.742019745846E0)[&rate=5.659345864840186E-4]:4.850430476351E-2)[&rate=5.659345864840186E-4]:2.7968601199E-1)[&rate=5.659345864840186E-4]:2.465631255714E-1,(38[&rate=5.659345864840186E-4]:8.519945023173E-1,((((95[&rate=5.659345864840186E-4]:4.950907692281E-1,(94[&rate=5.659345864840186E-4]:2.574945172396E-1,100[&rate=5.659345864840186E-4]:2.574945172396E-1)[&rate=5.659345864840186E-4]:1.528967984365E-1)[&rate=5.659345864840186E-4]:2.389149291311E-1,(((99[&rate=5.659345864840186E-4]:4.015768149301E-1,96[&rate=5.659345864840186E-4]:3.660576892472E-1)[&rate=5.659345864840186E-4]:1.322688601794E-1,97[&rate=5.659345864840186E-4]:3.125341996997E-1)[&rate=5.659345864840186E-4]:1.579601092092E-1,(101[&rate=5.659345864840186E-4]:9.702409565206E-1,((((6[&rate=5.659345864840186E-4]:4.773053186265E-1,(18[&rate=5.659345864840186E-4]:5.294737375181E-1,(15[&rate=5.659345864840186E-4]:3.326368644501E-1,10[&rate=5.659345864840186E-4]:2.942807000666E-1)[&rate=5.659345864840186E-4]:1.886176949857E-1)[&rate=5.659345864840186E-4]:1.08452797386E-2)[&rate=5.659345864840186E-4]:9.36523723813E-2,3[&rate=5.659345864840186E-4]:5.189028964874E-1)[&rate=5.659345864840186E-4]:9.636657631394E-2,((((84[&rate=5.659345864840186E-4]:1.230326750048E-1,(83[&rate=5.659345864840186E-4]:9.539662264244E-2,86[&rate=5.659345864840186E-4]:9.539662264244E-2)[&rate=5.659345864840186E-4]:2.763605236235E-2)[&rate=5.659345864840186E-4]:2.039540664823E-2,(93[&rate=5.659345864840186E-4]:1.567255967871E-1,85[&rate=5.659345864840186E-4]:1.430269666501E-1)[&rate=5.659345864840186E-4]:4.011150029221E-4)[&rate=5.659345864840186E-4]:1.281941298465E-1,(92[&rate=5.659345864840186E-4]:1.198504199927E-1,(91[&rate=5.659345864840186E-4]:6.817121045368E-3,90[&rate=5.659345864840186E-4]:6.817121045368E-3)[&rate=5.659345864840186E-4]:1.130332989474E-1)[&rate=5.659345864840186E-4]:1.654704216438E-1)[&rate=5.659345864840186E-4]:1.078063713266E-1,(87[&rate=5.659345864840186E-4]:3.037039634349E-1,(89[&rate=5.659345864840186E-4]:1.121354740068E-1,88[&rate=5.659345864840186E-4]:9.843684386983E-2)[&rate=5.659345864840186E-4]:2.05267119565E-1)[&rate=5.659345864840186E-4]:7.572461939129E-2)[&rate=5.659345864840186E-4]:7.755669173723E-1)[&rate=5.659345864840186E-4]:6.683283419204E-1,(((102[&rate=5.659345864840186E-4]:3.46970110622E-3,((11[&rate=5.659345864840186E-4]:4.703089146013E-1,140[&rate=5.659345864840186E-4]:4.511308324095E-1)[&rate=5.659345864840186E-4]:3.451962949062E-1,(23[&rate=5.659345864840186E-4]:7.343863469618E-1,(20[&rate=5.659345864840186E-4]:5.761349975285E-1,25[&rate=5.659345864840186E-4]:5.953130797202E-1)[&rate=5.659345864840186E-4]:1.500321713512E-1)[&rate=5.659345864840186E-4]:1.660503693949E-1)[&rate=5.659345864840186E-4]:2.537179162562E-1)[&rate=5.659345864840186E-4]:4.847274451901E-2,((((17[&rate=5.659345864840186E-4]:4.387383134601E-1,21[&rate=5.659345864840186E-4]:4.688752997615E-1)[&rate=5.659345864840186E-4]:1.99524300775E-1,28[&rate=5.659345864840186E-4]:6.93057134783E-1)[&rate=5.659345864840186E-4]:1.799400995049E-1,1[&rate=5.659345864840186E-4]:8.669586442491E-2)[&rate=5.659345864840186E-4]:1.301926826412E-1,24[&rate=5.659345864840186E-4]:9.977104648744E-1)[&rate=5.659345864840186E-4]:2.158758163672E-1)[&rate=5.659345864840186E-4]:9.902723177581E-2,((142[&rate=5.659345864840186E-4]:6.307913544481E-1,(144[&rate=5.659345864840186E-4]:1.638056213533E-1,(141[&rate=5.659345864840186E-4]:4.825653182163E-2,145[&rate=5.659345864840186E-4]:5.099625784921E-2)[&rate=5.659345864840186E-4]:1.18288815559E-1)[&rate=5.659345864840186E-4]:4.615062810398E-1)[&rate=5.659345864840186E-4]:7.197627566112E-1,(((((4[&rate=5.659345864840186E-4]:4.281277969363E-2,30[&rate=5.659345864840186E-4]:2.154155194196E-1)[&rate=5.659345864840186E-4]:1.914313788703E-1,14[&rate=5.659345864840186E-4]:2.917784051391E-1)[&rate=5.659345864840186E-4]:2.173522269374E-1,9[&rate=5.659345864840186E-4]:5.009114539945E-1)[&rate=5.659345864840186E-4]:3.950623885059E-1,(113[&rate=5.659345864840186E-4]:7.569835978935E-1,((110[&rate=5.659345864840186E-4]:2.881311019235E-1,117[&rate=5.659345864840186E-4]:2.963502800058E-1)[&rate=5.659345864840186E-4]:1.710789348731E-1,105[&rate=5.659345864840186E-4]:4.372922285775E-1)[&rate=5.659345864840186E-4]:2.922941090422E-1)[&rate=5.659345864840186E-4]:1.472094226889E-1)[&rate=5.659345864840186E-4]:9.989610325623E-2,((((13[&rate=5.659345864840186E-4]:4.733728408342E-1,19[&rate=5.659345864840186E-4]:5.117290052179E-1)[&rate=5.659345864840186E-4]:1.222676025626E-1,115[&rate=5.659345864840186E-4]:5.13448662575E-1)[&rate=5.659345864840186E-4]:2.226359046349E-1,(((109[&rate=5.659345864840186E-4]:3.186969991427E-1,(112[&rate=5.659345864840186E-4]:2.041761180099E-1,114[&rate=5.659345864840186E-4]:1.219843371881E-1)[&rate=5.659345864840186E-4]:1.172606071601E-1)[&rate=5.659345864840186E-4]:1.47859854202E-1,108[&rate=5.659345864840186E-4]:4.446390451257E-1)[&rate=5.659345864840186E-4]:1.103132038937E-1,107[&rate=5.659345864840186E-4]:5.576919750467E-1)[&rate=5.659345864840186E-4]:2.38666564766E-1)[&rate=5.659345864840186E-4]:7.11063204911E-2,(((148[&rate=5.659345864840186E-4]:3.807158748309E-1,143[&rate=5.659345864840186E-4]:3.779761488036E-1)[&rate=5.659345864840186E-4]:2.159120407697E-1,((104[&rate=5.659345864840186E-4]:1.009487207823E-1,106[&rate=5.659345864840186E-4]:1.009487207823E-1)[&rate=5.659345864840186E-4]:3.778793956073E-1,(139[&rate=5.659345864840186E-4]:2.283601468079E-1,111[&rate=5.659345864840186E-4]:5.301768105449E-2)[&rate=5.659345864840186E-4]:4.422487914995E-1)[&rate=5.659345864840186E-4]:1.397176074301E-1)[&rate=5.659345864840186E-4]:3.844653894054E-2,116[&rate=5.659345864840186E-4]:5.967182901574E-1)[&rate=5.659345864840186E-4]:2.104725975435E-1)[&rate=5.659345864840186E-4]:1.147064553158E-1)[&rate=5.659345864840186E-4]:1.738622474944E-1)[&rate=5.659345864840186E-4]:4.699090880756E-2)[&rate=5.659345864840186E-4]:1.35367863348E-1)[&rate=5.659345864840186E-4]:6.893828678265E-1)[&rate=5.659345864840186E-4]:5.444557627483E-1)[&rate=5.659345864840186E-4]:5.312887578908E-2)[&rate=5.659345864840186E-4]:4.972016855271E-2,98[&rate=5.659345864840186E-4]:7.727969051632E-1)[&rate=5.659345864840186E-4]:1.784651239786E-2,((((40[&rate=5.659345864840186E-4]:4.625190851693E-1,((2[&rate=5.659345864840186E-4]:6.647269628899E-1,(31[&rate=5.659345864840186E-4]:7.37849367488E-1,((26[&rate=5.659345864840186E-4]:5.811130869828E-1,(7[&rate=5.659345864840186E-4]:1.729420436362E-1,8[&rate=5.659345864840186E-4]:1.729420436362E-1)[&rate=5.659345864840186E-4]:3.01321728278E-1)[&rate=5.659345864840186E-4]:4.382277636263E-2,(22[&rate=5.659345864840186E-4]:4.371955893904E-1,27[&rate=5.659345864840186E-4]:4.536339455548E-1)[&rate=5.659345864840186E-4]:1.767813698453E-1)[&rate=5.659345864840186E-4]:6.907788770423E-2)[&rate=5.659345864840186E-4]:1.542748556759E-1)[&rate=5.659345864840186E-4]:1.69717927375E0,147[&rate=5.659345864840186E-4]:4.625574829912E-1)[&rate=5.659345864840186E-4]:5.733865135842E-2)[&rate=5.659345864840186E-4]:2.417431279668E-2,146[&rate=5.659345864840186E-4]:6.069119772009E-1)[&rate=5.659345864840186E-4]:8.813540180189E-2,39[&rate=5.659345864840186E-4]:5.748287997679E-1)[&rate=5.659345864840186E-4]:5.11125148599E-3,16[&rate=5.659345864840186E-4]:2.665432977371E0)[&rate=5.659345864840186E-4]:8.228806576093E-2)[&rate=5.659345864840186E-4]:2.580723962316E-1)[&rate=5.659345864840186E-4]:5.000208446975E-1)[&rate=5.659345864840186E-4]:1.149439346163E-1)[&rate=5.659345864840186E-4]:1.192075832722E-2,((67[&rate=5.659345864840186E-4]:3.015840695922E-1,(122[&rate=5.659345864840186E-4]:3.893633154314E-1,(123[&rate=5.659345864840186E-4]:7.502562396174E-2,124[&rate=5.659345864840186E-4]:7.229338352461E-2)[&rate=5.659345864840186E-4]:3.143376914696E-1)[&rate=5.659345864840186E-4]:4.134933045015E-1)[&rate=5.659345864840186E-4]:1.344943689335E-1,(((((138[&rate=5.659345864840186E-4]:2.278625139271E-1,136[&rate=5.659345864840186E-4]:9.635566461194E-2)[&rate=5.659345864840186E-4]:4.802589741716E-1,135[&rate=5.659345864840186E-4]:5.081214880987E-1)[&rate=5.659345864840186E-4]:1.668980371542E-1,(120[&rate=5.659345864840186E-4]:7.137368554948E-1,119[&rate=5.659345864840186E-4]:8.096272664537E-1)[&rate=5.659345864840186E-4]:2.133374642786E-1)[&rate=5.659345864840186E-4]:7.945335164063E-1,126[&rate=5.659345864840186E-4]:1.031795724495E0)[&rate=5.659345864840186E-4]:5.163043560737E-1,66[&rate=5.659345864840186E-4]:3.009258908836E-1)[&rate=5.659345864840186E-4]:1.351525476421E-1)[&rate=5.659345864840186E-4]:4.404361549171E-1)[&rate=5.659345864840186E-4]:5.438011773913E-2,34[&rate=5.659345864840186E-4]:6.788101255178E-2)[&rate=5.659345864840186E-4]:3.228844338215E-3,32[&rate=5.659345864840186E-4]:4.919204867091E-2)[&rate=5.659345864840186E-4]:2.640737776242E-1,33[&rate=5.659345864840186E-4]:3.187452783498E-1);
tree STATE_35820000 [&joint=-20991.37636683213,lnP=-20991.37636683213] = [&R] (((33[&rate=5.646724085412516E-4]:7.464438545634E-2,((34[&rate=5.646724085412516E-4]:7.202906672162E-3,(((((59[&rate=5.646724085412516E-4]:3.865750676436E-1,((54[&rate=5.646724085412516E-4]:5.420932773377E-4,37[&rate=5.646724085412516E-4]:7.704482551778E-2)[&rate=5.646724085412516E-4]:2.477975070478E-1,58[&rate=5.646724085412516E-4]:3.057166495054E-1)[&rate=5.646724085412516E-4]:9.998410119831E-2)[&rate=5.646724085412516E-4]:3.310500396475E-3,(56[&rate=5.646724085412516E-4]:2.826388076528E-1,55[&rate=5.646724085412516E-4]:2.826388076528E-1)[&rate=5.646724085412516E-4]:9.905003907569E-2)[&rate=5.646724085412516E-4]:6.80625526238E-2,57[&rate=5.646724085412516E-4]:4.60680361101E-1)[&rate=5.646724085412516E-4]:3.916371653001E-1,68[&rate=5.646724085412516E-4]:8.00404958095E-1)[&rate=5.646724085412516E-4]:3.78465046938E-1,(125[&rate=5.646724085412516E-4]:1.088560834574E0,(53[&rate=5.646724085412516E-4]:8.437577077982E-1,(((52[&rate=5.646724085412516E-4]:4.285134355804E-1,(103[&rate=5.646724085412516E-4]:5.507669781693E-1,(29[&rate=5.646724085412516E-4]:4.859085181569E-1,(12[&rate=5.646724085412516E-4]:2.344378446503E-1,5[&rate=5.646724085412516E-4]:1.960816802668E-1)[&rate=5.646724085412516E-4]:1.44621358438E-1)[&rate=5.646724085412516E-4]:2.977351723412E-1)[&rate=5.646724085412516E-4]:1.542040191972E0)[&rate=5.646724085412516E-4]:1.031685017777E-1,(134[&rate=5.646724085412516E-4]:8.202190629456E-1,(137[&rate=5.646724085412516E-4]:3.590432692882E-1,133[&rate=5.646724085412516E-4]:3.179473788772E-1)[&rate=5.646724085412516E-4]:5.324086703696E-1)[&rate=5.646724085412516E-4]:4.552086637681E-1)[&rate=5.646724085412516E-4]:1.644334599872E-1,((77[&rate=5.646724085412516E-4]:5.407898559679E-1,(71[&rate=5.646724085412516E-4]:4.658191215382E-1,((79[&rate=5.646724085412516E-4]:3.206328155732E-1,(82[&rate=5.646724085412516E-4]:2.872645727592E-1,(72[&rate=5.646724085412516E-4]:8.576747669049E-2,78[&rate=5.646724085412516E-4]:1.076852849098E-1)[&rate=5.646724085412516E-4]:1.713601097673E-1)[&rate=5.646724085412516E-4]:4.158742089615E-2)[&rate=5.646724085412516E-4]:1.635325821399E-1,(73[&rate=5.646724085412516E-4]:5.172963359387E-1,(81[&rate=5.646724085412516E-4]:1.135862793493E-1,80[&rate=5.646724085412516E-4]:1.135862793493E-1)[&rate=5.646724085412516E-4]:3.543949880963E-1)[&rate=5.646724085412516E-4]:7.964952185244E-3)[&rate=5.646724085412516E-4]:9.050984099032E-3)[&rate=5.646724085412516E-4]:1.195703579956E-2)[&rate=5.646724085412516E-4]:1.836701542026E-1,(75[&rate=5.646724085412516E-4]:6.909833606612E-1,(70[&rate=5.646724085412516E-4]:4.033611596998E-1,(76[&rate=5.646724085412516E-4]:4.415796813632E-1,74[&rate=5.646724085412516E-4]:4.415796813632E-1)[&rate=5.646724085412516E-4]:1.376427200066E-4)[&rate=5.646724085412516E-4]:2.49266036578E-1)[&rate=5.646724085412516E-4]:3.895610156397E-2)[&rate=5.646724085412516E-4]:7.044422724208E-1)[&rate=5.646724085412516E-4]:1.558390317643E-1)[&rate=5.646724085412516E-4]:4.551856404372E-1)[&rate=5.646724085412516E-4]:2.569758371257E-1)[&rate=5.646724085412516E-4]:2.390672380415E-1)[&rate=5.646724085412516E-4]:7.762394201035E-2,32[&rate=5.646724085412516E-4]:6.290904046343E-2)[&rate=5.646724085412516E-4]:6.255892938198E-3)[&rate=5.646724085412516E-4]:2.509586574539E-2,(66[&rate=5.646724085412516E-4]:5.702492589728E-1,((((120[&rate=5.646724085412516E-4]:9.82686009363E-1,119[&rate=5.646724085412516E-4]:1.078576420322E0)[&rate=5.646724085412516E-4]:7.136246450166E-2,((138[&rate=5.646724085412516E-4]:2.508702019988E-1,136[&rate=5.646724085412516E-4]:1.193633526836E-1)[&rate=5.646724085412516E-4]:5.094332096506E-1,135[&rate=5.646724085412516E-4]:5.603034116494E-1)[&rate=5.646724085412516E-4]:2.416902676948E-1)[&rate=5.646724085412516E-4]:1.068341361179E0,126[&rate=5.646724085412516E-4]:1.432577723359E0)[&rate=5.646724085412516E-4]:3.544748336528E-1,(67[&rate=5.646724085412516E-4]:3.646552493685E-1,(122[&rate=5.646724085412516E-4]:2.106171849271E-1,(123[&rate=5.646724085412516E-4]:6.468923453349E-2,124[&rate=5.646724085412516E-4]:6.195699409637E-2)[&rate=5.646724085412516E-4]:1.459279503936E-1)[&rate=5.646724085412516E-4]:6.553106147821E-1)[&rate=5.646724085412516E-4]:1.752231179582E-1)[&rate=5.646724085412516E-4]:3.037089164614E-2)[&rate=5.646724085412516E-4]:4.089430470234E-1)[&rate=5.646724085412516E-4]:1.95637030627E-1,(((((((46[&rate=5.646724085412516E-4]:5.95220500369E-1,(48[&rate=5.646724085412516E-4]:2.634361096637E-1,(42[&rate=5.646724085412516E-4]:1.858343233168E-1,41[&rate=5.646724085412516E-4]:1.803698424425E-1)[&rate=5.646724085412516E-4]:3.935042022671E-2)[&rate=5.646724085412516E-4]:3.208554289568E-1)[&rate=5.646724085412516E-4]:2.002293422866E-2,43[&rate=5.646724085412516E-4]:6.152434345977E-1)[&rate=5.646724085412516E-4]:6.772584177002E-2,((45[&rate=5.646724085412516E-4]:5.907475500316E-1,(50[&rate=5.646724085412516E-4]:4.171056714299E-1,49[&rate=5.646724085412516E-4]:4.171056714299E-1)[&rate=5.646724085412516E-4]:1.490517146673E-1)[&rate=5.646724085412516E-4]:7.215029160403E-2,(51[&rate=5.646724085412516E-4]:4.575086242826E-1,(44[&rate=5.646724085412516E-4]:4.448594217896E-1,47[&rate=5.646724085412516E-4]:4.503239026638E-1)[&rate=5.646724085412516E-4]:3.450712599026E-2)[&rate=5.646724085412516E-4]:1.86263534293E-1)[&rate=5.646724085412516E-4]:1.187471342069E-2)[&rate=5.646724085412516E-4]:2.444690071961E-1,(((64[&rate=5.646724085412516E-4]:2.334453858243E-1,60[&rate=5.646724085412516E-4]:8.276045431758E-2)[&rate=5.646724085412516E-4]:2.468133847893E-1,(65[&rate=5.646724085412516E-4]:3.070676130842E-1,62[&rate=5.646724085412516E-4]:4.988484350019E-1)[&rate=5.646724085412516E-4]:2.250622602271E-2)[&rate=5.646724085412516E-4]:1.705031809419E-1,(63[&rate=5.646724085412516E-4]:2.273060573812E-2,61[&rate=5.646724085412516E-4]:6.382649614916E-2)[&rate=5.646724085412516E-4]:6.280313458174E-1)[&rate=5.646724085412516E-4]:1.140505959974E0)[&rate=5.646724085412516E-4]:1.121560788955E-1,(128[&rate=5.646724085412516E-4]:1.367280788552E0,(((130[&rate=5.646724085412516E-4]:1.418495591043E-1,131[&rate=5.646724085412516E-4]:1.445892851316E-1)[&rate=5.646724085412516E-4]:2.282015673187E-1,(129[&rate=5.646724085412516E-4]:5.799216192104E-2,132[&rate=5.646724085412516E-4]:6.07318879484E-2)[&rate=5.646724085412516E-4]:3.120589645019E-1)[&rate=5.646724085412516E-4]:2.621443069561E-1,(118[&rate=5.646724085412516E-4]:7.426233571969E-1,69[&rate=5.646724085412516E-4]:7.535822613066E-1)[&rate=5.646724085412516E-4]:2.655837755201E-2)[&rate=5.646724085412516E-4]:7.378250812E-1)[&rate=5.646724085412516E-4]:4.375130648877E-1)[&rate=5.646724085412516E-4]:1.910878421425E-1,((127[&rate=5.646724085412516E-4]:2.350645690111E0,121[&rate=5.646724085412516E-4]:1.909549799701E0)[&rate=5.646724085412516E-4]:3.625866292452E-1,(35[&rate=5.646724085412516E-4]:1.163953494172E-1,36[&rate=5.646724085412516E-4]:1.629706918829E-1)[&rate=5.646724085412516E-4]:2.971368226825E-2)[&rate=5.646724085412516E-4]:3.210055406086E-1)[&rate=5.646724085412516E-4]:4.380995817933E-1,(38[&rate=5.646724085412516E-4]:1.234851953233E0,((((39[&rate=5.646724085412516E-4]:5.069819288589E-1,(101[&rate=5.646724085412516E-4]:8.829921186396E-1,(((((85[&rate=5.646724085412516E-4]:9.731263651787E-2,87[&rate=5.646724085412516E-4]:9.731263651787E-2)[&rate=5.646724085412516E-4]:1.263773195273E-1,(((84[&rate=5.646724085412516E-4]:7.11454887232E-2,93[&rate=5.646724085412516E-4]:8.484411886022E-2)[&rate=5.646724085412516E-4]:1.030155422745E-1,(83[&rate=5.646724085412516E-4]:9.426667840504E-2,86[&rate=5.646724085412516E-4]:9.426667840504E-2)[&rate=5.646724085412516E-4]:7.989435259266E-2)[&rate=5.646724085412516E-4]:2.848201869135E-2,(92[&rate=5.646724085412516E-4]:1.75638775732E-1,(91[&rate=5.646724085412516E-4]:1.642563829101E-1,90[&rate=5.646724085412516E-4]:1.642563829101E-1)[&rate=5.646724085412516E-4]:1.138239282192E-2)[&rate=5.646724085412516E-4]:4.070290409403E-2)[&rate=5.646724085412516E-4]:2.104690635611E-2)[&rate=5.646724085412516E-4]:2.422135454216E-1,(89[&rate=5.646724085412516E-4]:1.487168852436E-1,88[&rate=5.646724085412516E-4]:1.350182551066E-1)[&rate=5.646724085412516E-4]:3.308852463601E-1)[&rate=5.646724085412516E-4]:9.593211983421E-1,(((6[&rate=5.646724085412516E-4]:7.200111343979E-1,18[&rate=5.646724085412516E-4]:7.83024833028E-1)[&rate=5.646724085412516E-4]:5.741107645391E-2,(15[&rate=5.646724085412516E-4]:4.956623879768E-1,10[&rate=5.646724085412516E-4]:4.573062235934E-1)[&rate=5.646724085412516E-4]:3.365543434228E-1)[&rate=5.646724085412516E-4]:8.232872214685E-2,3[&rate=5.646724085412516E-4]:8.076961384782E-1)[&rate=5.646724085412516E-4]:7.780253393353E-2)[&rate=5.646724085412516E-4]:6.719008536374E-1,((((24[&rate=5.646724085412516E-4]:9.005436000969E-1,17[&rate=5.646724085412516E-4]:8.512285316038E-1)[&rate=5.646724085412516E-4]:3.426095451613E-2,((28[&rate=5.646724085412516E-4]:8.831792341465E-1,1[&rate=5.646724085412516E-4]:9.687786428354E-2)[&rate=5.646724085412516E-4]:2.130143090806E-2,21[&rate=5.646724085412516E-4]:8.798231308081E-1)[&rate=5.646724085412516E-4]:3.580334161322E-2)[&rate=5.646724085412516E-4]:2.016987666236E-1,(142[&rate=5.646724085412516E-4]:6.112948563312E-1,(141[&rate=5.646724085412516E-4]:3.194844712165E-1,(145[&rate=5.646724085412516E-4]:2.617870453881E-1,144[&rate=5.646724085412516E-4]:2.563075933331E-1)[&rate=5.646724085412516E-4]:6.043715185603E-2)[&rate=5.646724085412516E-4]:2.890706590871E-1)[&rate=5.646724085412516E-4]:6.101399717549E-1)[&rate=5.646724085412516E-4]:4.352957668655E-1,((((9[&rate=5.646724085412516E-4]:7.77958414738E-1,(113[&rate=5.646724085412516E-4]:6.291470809547E-1,(14[&rate=5.646724085412516E-4]:3.732826838145E-1,(30[&rate=5.646724085412516E-4]:1.944506453946E-1,4[&rate=5.646724085412516E-4]:2.184790566863E-2)[&rate=5.646724085412516E-4]:2.939005315707E-1)[&rate=5.646724085412516E-4]:2.558643971402E-1)[&rate=5.646724085412516E-4]:1.570305118654E-1)[&rate=5.646724085412516E-4]:1.995496177935E-1,((117[&rate=5.646724085412516E-4]:4.714359369289E-1,110[&rate=5.646724085412516E-4]:4.632167588466E-1)[&rate=5.646724085412516E-4]:3.661627439539E-2,105[&rate=5.646724085412516E-4]:4.779152250229E-1)[&rate=5.646724085412516E-4]:4.804147253169E-1)[&rate=5.646724085412516E-4]:1.40427017726E-1,(((148[&rate=5.646724085412516E-4]:2.32125045617E-1,143[&rate=5.646724085412516E-4]:2.293853195897E-1)[&rate=5.646724085412516E-4]:5.207012853807E-1,(116[&rate=5.646724085412516E-4]:5.43595151627E-1,((139[&rate=5.646724085412516E-4]:3.32298117811E-1,111[&rate=5.646724085412516E-4]:1.569556520577E-1)[&rate=5.646724085412516E-4]:8.212577314189E-2,(106[&rate=5.646724085412516E-4]:1.475009830872E-1,104[&rate=5.646724085412516E-4]:1.475009830872E-1)[&rate=5.646724085412516E-4]:7.514208594803E-2)[&rate=5.646724085412516E-4]:3.812260551946E-1)[&rate=5.646724085412516E-4]:1.70875014987E-1)[&rate=5.646724085412516E-4]:2.436499329177E-1,((115[&rate=5.646724085412516E-4]:6.574805533358E-1,(13[&rate=5.646724085412516E-4]:5.294725636271E-1,19[&rate=5.646724085412516E-4]:5.678287280108E-1)[&rate=5.646724085412516E-4]:2.101997705306E-1)[&rate=5.646724085412516E-4]:1.913603794178E-1,((108[&rate=5.646724085412516E-4]:4.850173256605E-1,107[&rate=5.646724085412516E-4]:4.877570516878E-1)[&rate=5.646724085412516E-4]:2.141135426224E-1,((112[&rate=5.646724085412516E-4]:3.952755998604E-1,114[&rate=5.646724085412516E-4]:3.130838190385E-1)[&rate=5.646724085412516E-4]:2.13250598381E-1,109[&rate=5.646724085412516E-4]:6.057864722141E-1)[&rate=5.646724085412516E-4]:1.152622042878E-1)[&rate=5.646724085412516E-4]:2.072443110462E-1)[&rate=5.646724085412516E-4]:1.092791667781E-1)[&rate=5.646724085412516E-4]:8.584234798597E-2)[&rate=5.646724085412516E-4]:1.75827694193E-1,(((23[&rate=5.646724085412516E-4]:8.038184999863E-1,(20[&rate=5.646724085412516E-4]:5.245907812034E-1,25[&rate=5.646724085412516E-4]:5.437688633951E-1)[&rate=5.646724085412516E-4]:2.710085407009E-1)[&rate=5.646724085412516E-4]:7.913411962732E-2,(140[&rate=5.646724085412516E-4]:6.765812056469E-1,11[&rate=5.646724085412516E-4]:6.957592878387E-1)[&rate=5.646724085412516E-4]:1.022618249258E-1)[&rate=5.646724085412516E-4]:2.720770903738E-1,102[&rate=5.646724085412516E-4]:4.344778480701E-3)[&rate=5.646724085412516E-4]:2.236645413123E-1)[&rate=5.646724085412516E-4]:1.821459326928E-1)[&rate=5.646724085412516E-4]:1.499839995907E-1)[&rate=5.646724085412516E-4]:3.283323186181E-1)[&rate=5.646724085412516E-4]:5.97153969213E-1)[&rate=5.646724085412516E-4]:1.498527699657E-2,(97[&rate=5.646724085412516E-4]:4.14245687264E-1,(2[&rate=5.646724085412516E-4]:8.71835702583E-1,(((22[&rate=5.646724085412516E-4]:2.304534573055E-1,27[&rate=5.646724085412516E-4]:2.468918134699E-1)[&rate=5.646724085412516E-4]:5.986808243284E-1,31[&rate=5.646724085412516E-4]:8.839288021819E-1)[&rate=5.646724085412516E-4]:1.009606328816E-1,(26[&rate=5.646724085412516E-4]:8.108023079862E-1,(7[&rate=5.646724085412516E-4]:1.079696276175E-1,8[&rate=5.646724085412516E-4]:1.079696276175E-1)[&rate=5.646724085412516E-4]:5.959833653002E-1)[&rate=5.646724085412516E-4]:1.302515106389E-1)[&rate=5.646724085412516E-4]:1.143435277936E-1)[&rate=5.646724085412516E-4]:1.570174038877E0)[&rate=5.646724085412516E-4]:3.668326722525E-2)[&rate=5.646724085412516E-4]:3.081179228824E-1,147[&rate=5.646724085412516E-4]:8.874621779182E-1)[&rate=5.646724085412516E-4]:3.134674471823E-1,((((98[&rate=5.646724085412516E-4]:5.732730853295E-1,(95[&rate=5.646724085412516E-4]:3.475535580069E-1,(94[&rate=5.646724085412516E-4]:2.142522694547E-1,100[&rate=5.646724085412516E-4]:2.142522694547E-1)[&rate=5.646724085412516E-4]:4.860183500015E-2)[&rate=5.646724085412516E-4]:2.366484890713E-1)[&rate=5.646724085412516E-4]:5.319339084243E-2,(96[&rate=5.646724085412516E-4]:4.292560431608E-1,99[&rate=5.646724085412516E-4]:4.647751688436E-1)[&rate=5.646724085412516E-4]:1.835492308255E-1)[&rate=5.646724085412516E-4]:3.651135046806E-1,16[&rate=5.646724085412516E-4]:2.948657606423E0)[&rate=5.646724085412516E-4]:4.615032406726E-3,(146[&rate=5.646724085412516E-4]:9.827331738921E-1,40[&rate=5.646724085412516E-4]:8.625145946572E-1)[&rate=5.646724085412516E-4]:5.2651180557E-3)[&rate=5.646724085412516E-4]:2.757728632073E-1)[&rate=5.646724085412516E-4]:1.596053882419E-1)[&rate=5.646724085412516E-4]:2.727276473698E-1)[&rate=5.646724085412516E-4]:2.696151825357E-1);
tree STATE_35910000 [&joint=-21003.0091646255,lnP=-21003.0091646255] = [&R] (32[&rate=5.214968585367351E-4]:6.739632184364E-2,(((((((36[&rate=5.214968585367351E-4]:2.358270358284E-1,121[&rate=5.214968585367351E-4]:2.315279090623E0)[&rate=5.214968585367351E-4]:1.21033508993E-1,127[&rate=5.214968585367351E-4]:2.877408490027E0)[&rate=5.214968585367351E-4]:3.017015288169E-2,(35[&rate=5.214968585367351E-4]:2.496426256868E-1,((((51[&rate=5.214968585367351E-4]:4.293380151636E-1,(47[&rate=5.214968585367351E-4]:9.821704201911E-3,44[&rate=5.214968585367351E-4]:4.357223327658E-3)[&rate=5.214968585367351E-4]:4.468387153332E-1)[&rate=5.214968585367351E-4]:9.419557943554E-2,(45[&rate=5.214968585367351E-4]:4.89647233461E-1,(43[&rate=5.214968585367351E-4]:3.852652684165E-1,(46[&rate=5.214968585367351E-4]:3.846509602555E-1,(41[&rate=5.214968585367351E-4]:2.364805298239E-1,(42[&rate=5.214968585367351E-4]:1.214987375298E-1,48[&rate=5.214968585367351E-4]:1.5975010365E-1)[&rate=5.214968585367351E-4]:1.204462731684E-1)[&rate=5.214968585367351E-4]:9.352562168864E-2)[&rate=5.214968585367351E-4]:6.14308161007E-4)[&rate=5.214968585367351E-4]:1.125786863558E-1)[&rate=5.214968585367351E-4]:5.301204419828E-2)[&rate=5.214968585367351E-4]:5.855176594021E-3,(50[&rate=5.214968585367351E-4]:2.267300689105E-1,49[&rate=5.214968585367351E-4]:2.267300689105E-1)[&rate=5.214968585367351E-4]:2.971942214084E-1)[&rate=5.214968585367351E-4]:3.391843128416E-1,(((((129[&rate=5.214968585367351E-4]:7.962310110056E-2,(132[&rate=5.214968585367351E-4]:7.289761601393E-2,130[&rate=5.214968585367351E-4]:7.015788998658E-2)[&rate=5.214968585367351E-4]:9.465211113982E-3)[&rate=5.214968585367351E-4]:4.655268638226E-1,131[&rate=5.214968585367351E-4]:5.478896909505E-1)[&rate=5.214968585367351E-4]:3.626530506291E-1,(118[&rate=5.214968585367351E-4]:9.453539456422E-1,69[&rate=5.214968585367351E-4]:9.563128497519E-1)[&rate=5.214968585367351E-4]:9.943537127996E-2)[&rate=5.214968585367351E-4]:5.859561672235E-1,128[&rate=5.214968585367351E-4]:1.491019456748E0)[&rate=5.214968585367351E-4]:4.087063148606E-2,(((62[&rate=5.214968585367351E-4]:3.285040663712E-1,64[&rate=5.214968585367351E-4]:2.874081759601E-1)[&rate=5.214968585367351E-4]:4.299023471017E-2,(65[&rate=5.214968585367351E-4]:1.637742146113E-1,60[&rate=5.214968585367351E-4]:1.637742146113E-1)[&rate=5.214968585367351E-4]:1.593926455232E-2)[&rate=5.214968585367351E-4]:4.894299193916E-1,(63[&rate=5.214968585367351E-4]:6.188295833864E-3,61[&rate=5.214968585367351E-4]:4.728418624491E-2)[&rate=5.214968585367351E-4]:8.136400342281E-1)[&rate=5.214968585367351E-4]:8.106918951588E-1)[&rate=5.214968585367351E-4]:1.292048911517E-1)[&rate=5.214968585367351E-4]:1.173147695882E-1)[&rate=5.214968585367351E-4]:9.081272955051E-2)[&rate=5.214968585367351E-4]:2.725398011809E-1,(38[&rate=5.214968585367351E-4]:9.605729657954E-1,((101[&rate=5.214968585367351E-4]:9.380839282999E-1,(((((15[&rate=5.214968585367351E-4]:2.862412970416E-1,10[&rate=5.214968585367351E-4]:2.478851326582E-1)[&rate=5.214968585367351E-4]:2.216951565994E-1,6[&rate=5.214968585367351E-4]:4.531419330932E-1)[&rate=5.214968585367351E-4]:3.922642864845E-2,18[&rate=5.214968585367351E-4]:5.553820603717E-1)[&rate=5.214968585367351E-4]:2.233543300159E-1,(((89[&rate=5.214968585367351E-4]:1.446858619896E-1,88[&rate=5.214968585367351E-4]:1.309872318525E-1)[&rate=5.214968585367351E-4]:7.378398261719E-1,(((92[&rate=5.214968585367351E-4]:1.42917215978E-1,(91[&rate=5.214968585367351E-4]:7.257749520207E-2,90[&rate=5.214968585367351E-4]:7.257749520207E-2)[&rate=5.214968585367351E-4]:7.033972077589E-2)[&rate=5.214968585367351E-4]:8.81002656952E-2,((((93[&rate=5.214968585367351E-4]:3.514706831997E-2,85[&rate=5.214968585367351E-4]:2.144843818296E-2)[&rate=5.214968585367351E-4]:6.884644021788E-3,84[&rate=5.214968585367351E-4]:2.833308220475E-2)[&rate=5.214968585367351E-4]:7.143506530788E-2,83[&rate=5.214968585367351E-4]:9.976814751263E-2)[&rate=5.214968585367351E-4]:4.516379022345E-2,86[&rate=5.214968585367351E-4]:1.449319377361E-1)[&rate=5.214968585367351E-4]:7.238691380007E-2)[&rate=5.214968585367351E-4]:7.664373534817E-2,87[&rate=5.214968585367351E-4]:2.939625868843E-1)[&rate=5.214968585367351E-4]:5.748644711402E-1)[&rate=5.214968585367351E-4]:2.166175386217E-1,3[&rate=5.214968585367351E-4]:5.45718569249E-1)[&rate=5.214968585367351E-4]:1.17949327988E-1)[&rate=5.214968585367351E-4]:6.605466559767E-1,((142[&rate=5.214968585367351E-4]:6.762164669089E-1,(141[&rate=5.214968585367351E-4]:5.088151124359E-1,(145[&rate=5.214968585367351E-4]:1.659591001634E-1,144[&rate=5.214968585367351E-4]:1.604796481085E-1)[&rate=5.214968585367351E-4]:3.455957383001E-1)[&rate=5.214968585367351E-4]:1.646616284454E-1)[&rate=5.214968585367351E-4]:7.40825353177E-1,((((((28[&rate=5.214968585367351E-4]:5.50379908065E-1,(21[&rate=5.214968585367351E-4]:4.096397885683E-1,17[&rate=5.214968585367351E-4]:3.795028022669E-1)[&rate=5.214968585367351E-4]:1.160825852503E-1)[&rate=5.214968585367351E-4]:1.765641462059E-1,24[&rate=5.214968585367351E-4]:7.214646022162E-1)[&rate=5.214968585367351E-4]:1.977096777719E-1,1[&rate=5.214968585367351E-4]:1.383523621799E-1)[&rate=5.214968585367351E-4]:1.301430607635E-1,(((140[&rate=5.214968585367351E-4]:5.668409501224E-1,11[&rate=5.214968585367351E-4]:5.860190323141E-1)[&rate=5.214968585367351E-4]:1.496394805141E-1,20[&rate=5.214968585367351E-4]:8.123708415953E-1)[&rate=5.214968585367351E-4]:5.905004069312E-2,(25[&rate=5.214968585367351E-4]:3.253860409707E-1,23[&rate=5.214968585367351E-4]:3.144271368611E-1)[&rate=5.214968585367351E-4]:5.652129235095E-1)[&rate=5.214968585367351E-4]:1.587183762714E-1)[&rate=5.214968585367351E-4]:1.139859397592E-1,102[&rate=5.214968585367351E-4]:1.659444894442E-3)[&rate=5.214968585367351E-4]:5.063321368715E-2,(((148[&rate=5.214968585367351E-4]:2.816664886219E-1,143[&rate=5.214968585367351E-4]:2.789267625945E-1)[&rate=5.214968585367351E-4]:4.623056766395E-1,(116[&rate=5.214968585367351E-4]:6.762901034154E-1,((139[&rate=5.214968585367351E-4]:5.064669234805E-1,111[&rate=5.214968585367351E-4]:3.311244577271E-1)[&rate=5.214968585367351E-4]:1.628889482049E-1,(104[&rate=5.214968585367351E-4]:1.84103336822E-1,106[&rate=5.214968585367351E-4]:1.84103336822E-1)[&rate=5.214968585367351E-4]:2.934717129456E-1)[&rate=5.214968585367351E-4]:2.589890262506E-1)[&rate=5.214968585367351E-4]:2.932589746233E-2)[&rate=5.214968585367351E-4]:2.399992685464E-1,((115[&rate=5.214968585367351E-4]:7.064121726174E-1,((((109[&rate=5.214968585367351E-4]:4.583736503821E-1,(112[&rate=5.214968585367351E-4]:2.002084032981E-1,114[&rate=5.214968585367351E-4]:1.180166224763E-1)[&rate=5.214968585367351E-4]:2.609049731114E-1)[&rate=5.214968585367351E-4]:1.143957094893E-1,107[&rate=5.214968585367351E-4]:5.535912776798E-1)[&rate=5.214968585367351E-4]:1.212091606571E-1,108[&rate=5.214968585367351E-4]:6.720607123095E-1)[&rate=5.214968585367351E-4]:8.253136310547E-2,(13[&rate=5.214968585367351E-4]:5.806570433192E-1,19[&rate=5.214968585367351E-4]:6.190132077029E-1)[&rate=5.214968585367351E-4]:1.985925663421E-1)[&rate=5.214968585367351E-4]:9.3543437779E-3)[&rate=5.214968585367351E-4]:1.857731120538E-1,((113[&rate=5.214968585367351E-4]:5.322064658158E-1,(105[&rate=5.214968585367351E-4]:4.835482976019E-1,110[&rate=5.214968585367351E-4]:5.05466105821E-1)[&rate=5.214968585367351E-4]:2.126090794008E-2)[&rate=5.214968585367351E-4]:6.359042595353E-2,((14[&rate=5.214968585367351E-4]:2.337922501283E-1,(30[&rate=5.214968585367351E-4]:2.424958081031E-1,4[&rate=5.214968585367351E-4]:6.989306837712E-2)[&rate=5.214968585367351E-4]:1.06364935176E-1)[&rate=5.214968585367351E-4]:2.799808593523E-1,(9[&rate=5.214968585367351E-4]:4.781470401793E-1,117[&rate=5.214968585367351E-4]:4.89105944289E-1)[&rate=5.214968585367351E-4]:2.740689121921E-2)[&rate=5.214968585367351E-4]:8.202378228873E-2)[&rate=5.214968585367351E-4]:3.785801737237E-1)[&rate=5.214968585367351E-4]:5.342998475293E-2)[&rate=5.214968585367351E-4]:9.845821107516E-2)[&rate=5.214968585367351E-4]:1.181738190386E-1)[&rate=5.214968585367351E-4]:1.56487801621E-1)[&rate=5.214968585367351E-4]:6.166091011138E-1)[&rate=5.214968585367351E-4]:8.106947553657E-1,((40[&rate=5.214968585367351E-4]:6.606700786194E-1,147[&rate=5.214968585367351E-4]:7.180471277998E-1)[&rate=5.214968585367351E-4]:7.19566752846E-2,((((95[&rate=5.214968585367351E-4]:5.898834154807E-1,(94[&rate=5.214968585367351E-4]:1.557809034871E-1,100[&rate=5.214968585367351E-4]:1.557809034871E-1)[&rate=5.214968585367351E-4]:3.494030584415E-1)[&rate=5.214968585367351E-4]:7.768000351831E-2,((96[&rate=5.214968585367351E-4]:4.291931286824E-1,99[&rate=5.214968585367351E-4]:4.647122543653E-1)[&rate=5.214968585367351E-4]:1.817130160943E-1,(97[&rate=5.214968585367351E-4]:2.283618375296E-1,98[&rate=5.214968585367351E-4]:4.278153894421E-1)[&rate=5.214968585367351E-4]:1.967519575203E-1)[&rate=5.214968585367351E-4]:3.206711028792E-2)[&rate=5.214968585367351E-4]:4.153608061758E-2,((((31[&rate=5.214968585367351E-4]:6.164721511414E-1,2[&rate=5.214968585367351E-4]:3.890748908674E-1)[&rate=5.214968585367351E-4]:1.811161812873E-1,(26[&rate=5.214968585367351E-4]:5.892805935681E-1,(7[&rate=5.214968585367351E-4]:2.361660399492E-1,8[&rate=5.214968585367351E-4]:2.361660399492E-1)[&rate=5.214968585367351E-4]:2.462652385504E-1)[&rate=5.214968585367351E-4]:1.644721224222E-1)[&rate=5.214968585367351E-4]:7.352685374023E-2,(22[&rate=5.214968585367351E-4]:3.232785395676E-1,27[&rate=5.214968585367351E-4]:3.39716895732E-1)[&rate=5.214968585367351E-4]:4.930421260533E-1)[&rate=5.214968585367351E-4]:1.842139904485E0,16[&rate=5.214968585367351E-4]:2.614624953668E0)[&rate=5.214968585367351E-4]:4.062320977055E-2)[&rate=5.214968585367351E-4]:1.04096284195E-1,(146[&rate=5.214968585367351E-4]:6.921101113446E-1,39[&rate=5.214968585367351E-4]:5.718915321097E-1)[&rate=5.214968585367351E-4]:1.019599894068E-1)[&rate=5.214968585367351E-4]:5.877523238749E-2)[&rate=5.214968585367351E-4]:4.298777076782E-2)[&rate=5.214968585367351E-4]:2.532644520526E-1)[&rate=5.214968585367351E-4]:2.547876371383E-1)[&rate=5.214968585367351E-4]:1.545906863106E-1,((125[&rate=5.214968585367351E-4]:8.847148373356E-1,((52[&rate=5.214968585367351E-4]:3.930508777468E-1,(103[&rate=5.214968585367351E-4]:8.624949207798E-1,(29[&rate=5.214968585367351E-4]:4.84243027042E-1,(12[&rate=5.214968585367351E-4]:1.568016517023E-1,5[&rate=5.214968585367351E-4]:1.184454873188E-1)[&rate=5.214968585367351E-4]:2.205920602712E-1)[&rate=5.214968585367351E-4]:6.111286060666E-1)[&rate=5.214968585367351E-4]:1.194849691528E0)[&rate=5.214968585367351E-4]:4.46247565959E-1,((53[&rate=5.214968585367351E-4]:5.37350702046E-1,(137[&rate=5.214968585367351E-4]:4.302842881693E-1,(134[&rate=5.214968585367351E-4]:3.483190548206E-1,133[&rate=5.214968585367351E-4]:3.784560411217E-1)[&rate=5.214968585367351E-4]:1.073235663654E-2)[&rate=5.214968585367351E-4]:9.302418012559E-1)[&rate=5.214968585367351E-4]:6.01315763947E-2,(((((82[&rate=5.214968585367351E-4]:1.796505051261E-1,(79[&rate=5.214968585367351E-4]:5.936128241527E-2,(72[&rate=5.214968585367351E-4]:8.096047805945E-3,78[&rate=5.214968585367351E-4]:3.001385602526E-2)[&rate=5.214968585367351E-4]:2.934742639002E-2)[&rate=5.214968585367351E-4]:1.120700446287E-1)[&rate=5.214968585367351E-4]:1.351093500565E-1,(71[&rate=5.214968585367351E-4]:1.244066914512E-1,73[&rate=5.214968585367351E-4]:1.928998421361E-1)[&rate=5.214968585367351E-4]:1.547367253752E-1)[&rate=5.214968585367351E-4]:1.677536138295E-1,77[&rate=5.214968585367351E-4]:5.099107292861E-1)[&rate=5.214968585367351E-4]:4.774854679185E-3,(81[&rate=5.214968585367351E-4]:2.091444904726E-2,80[&rate=5.214968585367351E-4]:2.091444904726E-2)[&rate=5.214968585367351E-4]:4.499355184796E-1)[&rate=5.214968585367351E-4]:3.120079049756E-1,((70[&rate=5.214968585367351E-4]:3.706570337206E-1,(74[&rate=5.214968585367351E-4]:3.899636582453E-1,76[&rate=5.214968585367351E-4]:3.899636582453E-1)[&rate=5.214968585367351E-4]:1.904953985878E-2)[&rate=5.214968585367351E-4]:1.106222049144E-1,75[&rate=5.214968585367351E-4]:5.196354030185E-1)[&rate=5.214968585367351E-4]:3.12537537977E-1)[&rate=5.214968585367351E-4]:5.117723960572E-1)[&rate=5.214968585367351E-4]:2.336194439538E-1)[&rate=5.214968585367351E-4]:2.639956286024E-1)[&rate=5.214968585367351E-4]:1.838011841892E-1,((((58[&rate=5.214968585367351E-4]:1.769368946284E-1,((37[&rate=5.214968585367351E-4]:8.587087632513E-2,57[&rate=5.214968585367351E-4]:5.035175064204E-2)[&rate=5.214968585367351E-4]:3.873706508826E-2,54[&rate=5.214968585367351E-4]:4.810520917295E-2)[&rate=5.214968585367351E-4]:7.145463627512E-2)[&rate=5.214968585367351E-4]:8.637109630084E-2,(56[&rate=5.214968585367351E-4]:1.996546557248E-1,55[&rate=5.214968585367351E-4]:1.996546557248E-1)[&rate=5.214968585367351E-4]:3.633093083268E-2)[&rate=5.214968585367351E-4]:5.186009647717E-2,59[&rate=5.214968585367351E-4]:2.960424043463E-1)[&rate=5.214968585367351E-4]:4.320836974244E-1,68[&rate=5.214968585367351E-4]:6.789457739018E-1)[&rate=5.214968585367351E-4]:2.229035809562E-1)[&rate=5.214968585367351E-4]:4.13457125643E-1)[&rate=5.214968585367351E-4]:1.219122031061E-1,((((124[&rate=5.214968585367351E-4]:1.267921575891E-1,(123[&rate=5.214968585367351E-4]:9.92316324806E-2,122[&rate=5.214968585367351E-4]:9.92316324806E-2)[&rate=5.214968585367351E-4]:3.029276554562E-2)[&rate=5.214968585367351E-4]:5.315539969198E-1,67[&rate=5.214968585367351E-4]:1.598058446053E-1)[&rate=5.214968585367351E-4]:2.743805524872E-1,((126[&rate=5.214968585367351E-4]:1.467067676149E0,((135[&rate=5.214968585367351E-4]:3.962795406656E-1,(138[&rate=5.214968585367351E-4]:2.203140801387E-1,136[&rate=5.214968585367351E-4]:8.880723082347E-2)[&rate=5.214968585367351E-4]:3.75965460527E-1)[&rate=5.214968585367351E-4]:3.758617951678E-1,(119[&rate=5.214968585367351E-4]:7.55122765723E-1,120[&rate=5.214968585367351E-4]:6.592323547642E-1)[&rate=5.214968585367351E-4]:3.649637755898E-1)[&rate=5.214968585367351E-4]:1.13268365748E0)[&rate=5.214968585367351E-4]:1.551187442707E-1,66[&rate=5.214968585367351E-4]:3.750122307343E-1)[&rate=5.214968585367351E-4]:5.917416635825E-2)[&rate=5.214968585367351E-4]:4.349621466564E-1,34[&rate=5.214968585367351E-4]:6.134845118869E-3)[&rate=5.214968585367351E-4]:2.034950208592E-2)[&rate=5.214968585367351E-4]:6.081144034985E-2,33[&rate=5.214968585367351E-4]:7.085743139026E-2)[&rate=5.214968585367351E-4]:2.018342508099E-3);
tree STATE_36000000 [&joint=-20973.517726163715,lnP=-20973.517726163715] = [&R] (33[&rate=5.652199372562979E-4]:1.038174768526E-1,(((((((36[&rate=5.652199372562979E-4]:1.641790495343E-1,35[&rate=5.652199372562979E-4]:1.176037070686E-1)[&rate=5.652199372562979E-4]:6.429758064996E-2,((((((64[&rate=5.652199372562979E-4]:1.80681700571E-1,62[&rate=5.652199372562979E-4]:2.21777590982E-1)[&rate=5.652199372562979E-4]:4.259375487056E-3,60[&rate=5.652199372562979E-4]:3.425614455136E-2)[&rate=5.652199372562979E-4]:2.326342024218E-1,65[&rate=5.652199372562979E-4]:2.668903469732E-1)[&rate=5.652199372562979E-4]:2.646964829409E-1,(63[&rate=5.652199372562979E-4]:1.692332689363E-1,61[&rate=5.652199372562979E-4]:2.103291593473E-1)[&rate=5.652199372562979E-4]:5.130384924845E-1)[&rate=5.652199372562979E-4]:9.519798438654E-1,(128[&rate=5.652199372562979E-4]:1.365311966496E0,(((130[&rate=5.652199372562979E-4]:5.4290957302E-2,131[&rate=5.652199372562979E-4]:5.703068332936E-2)[&rate=5.652199372562979E-4]:2.849743868914E-1,(132[&rate=5.652199372562979E-4]:8.048850640563E-2,129[&rate=5.652199372562979E-4]:7.774878037827E-2)[&rate=5.652199372562979E-4]:2.615165638152E-1)[&rate=5.652199372562979E-4]:3.935652671092E-1,(69[&rate=5.652199372562979E-4]:8.617202210697E-1,118[&rate=5.652199372562979E-4]:8.5076131696E-1)[&rate=5.652199372562979E-4]:1.905559571252E-2)[&rate=5.652199372562979E-4]:6.352210812207E-1)[&rate=5.652199372562979E-4]:1.70309501804E-1)[&rate=5.652199372562979E-4]:1.291257643491E-1,(((47[&rate=5.652199372562979E-4]:1.008018246187E-2,44[&rate=5.652199372562979E-4]:4.615701587614E-3)[&rate=5.652199372562979E-4]:4.048245153074E-1,45[&rate=5.652199372562979E-4]:4.067079764578E-1)[&rate=5.652199372562979E-4]:3.335054723799E-1,(((46[&rate=5.652199372562979E-4]:5.075588071786E-1,((42[&rate=5.652199372562979E-4]:3.217437676802E-1,48[&rate=5.652199372562979E-4]:3.599951338004E-1)[&rate=5.652199372562979E-4]:1.086013361951E-1,41[&rate=5.652199372562979E-4]:4.24880623001E-1)[&rate=5.652199372562979E-4]:2.803337543457E-2)[&rate=5.652199372562979E-4]:3.445257402732E-3,43[&rate=5.652199372562979E-4]:5.110040645813E-1)[&rate=5.652199372562979E-4]:9.96931530225E-2,(51[&rate=5.652199372562979E-4]:4.667033554118E-1,(49[&rate=5.652199372562979E-4]:3.251025803009E-1,50[&rate=5.652199372562979E-4]:3.251025803009E-1)[&rate=5.652199372562979E-4]:1.361362942366E-1)[&rate=5.652199372562979E-4]:1.166714578206E-1)[&rate=5.652199372562979E-4]:1.377129525453E-1)[&rate=5.652199372562979E-4]:1.511375715199E-1)[&rate=5.652199372562979E-4]:4.592117835716E-2)[&rate=5.652199372562979E-4]:2.14849515118E-2,121[&rate=5.652199372562979E-4]:2.329413636491E0)[&rate=5.652199372562979E-4]:3.245695469852E-2,127[&rate=5.652199372562979E-4]:2.8029664816E0)[&rate=5.652199372562979E-4]:3.297167399311E-1,(38[&rate=5.652199372562979E-4]:1.056382785908E0,(((((22[&rate=5.652199372562979E-4]:4.210659628534E-1,27[&rate=5.652199372562979E-4]:4.375043190178E-1)[&rate=5.652199372562979E-4]:5.179029630649E-1,(26[&rate=5.652199372562979E-4]:7.630197636644E-1,(7[&rate=5.652199372562979E-4]:1.569491172004E-1,8[&rate=5.652199372562979E-4]:1.569491172004E-1)[&rate=5.652199372562979E-4]:4.992213313955E-1)[&rate=5.652199372562979E-4]:1.869080663636E-1)[&rate=5.652199372562979E-4]:5.433850312156E-2,(2[&rate=5.652199372562979E-4]:5.322114763224E-1,31[&rate=5.652199372562979E-4]:7.596087365965E-1)[&rate=5.652199372562979E-4]:2.884932129915E-1)[&rate=5.652199372562979E-4]:2.006262291752E0,(146[&rate=5.652199372562979E-4]:9.247429248835E-1,40[&rate=5.652199372562979E-4]:8.045243456486E-1)[&rate=5.652199372562979E-4]:6.571683258833E-2)[&rate=5.652199372562979E-4]:7.358182459141E-2,((((16[&rate=5.652199372562979E-4]:2.805437274497E0,((101[&rate=5.652199372562979E-4]:8.459325482794E-1,(((142[&rate=5.652199372562979E-4]:5.133642503665E-1,(144[&rate=5.652199372562979E-4]:9.21814280921E-2,(141[&rate=5.652199372562979E-4]:5.293053672527E-2,145[&rate=5.652199372562979E-4]:5.567026275286E-2)[&rate=5.652199372562979E-4]:4.199061739418E-2)[&rate=5.652199372562979E-4]:4.157033702194E-1)[&rate=5.652199372562979E-4]:9.017509589344E-1,((((1[&rate=5.652199372562979E-4]:1.148176346024E-1,((17[&rate=5.652199372562979E-4]:4.381587663661E-1,21[&rate=5.652199372562979E-4]:4.682957526675E-1)[&rate=5.652199372562979E-4]:6.156537153728E-2,28[&rate=5.652199372562979E-4]:5.545186584513E-1)[&rate=5.652199372562979E-4]:3.466003460141E-1)[&rate=5.652199372562979E-4]:5.250079192221E-2,24[&rate=5.652199372562979E-4]:9.481403443329E-1)[&rate=5.652199372562979E-4]:2.354276052706E-1,(102[&rate=5.652199372562979E-4]:1.330640823861E-2,((23[&rate=5.652199372562979E-4]:5.683115602355E-1,(20[&rate=5.652199372562979E-4]:3.183709761144E-1,25[&rate=5.652199372562979E-4]:3.375490583061E-1)[&rate=5.652199372562979E-4]:2.41721406039E-1)[&rate=5.652199372562979E-4]:1.033025734058E-1,(140[&rate=5.652199372562979E-4]:5.155540720227E-1,11[&rate=5.652199372562979E-4]:5.347321542145E-1)[&rate=5.652199372562979E-4]:5.195047257759E-2)[&rate=5.652199372562979E-4]:4.92377206104E-1)[&rate=5.652199372562979E-4]:8.617705748506E-3)[&rate=5.652199372562979E-4]:1.262393533459E-1,((((117[&rate=5.652199372562979E-4]:5.932151799256E-1,9[&rate=5.652199372562979E-4]:5.822562758159E-1)[&rate=5.652199372562979E-4]:9.399949458251E-2,(14[&rate=5.652199372562979E-4]:4.665760549818E-1,(4[&rate=5.652199372562979E-4]:2.366689418785E-1,30[&rate=5.652199372562979E-4]:4.092716816045E-1)[&rate=5.652199372562979E-4]:1.723728665281E-1)[&rate=5.652199372562979E-4]:2.178988934987E-1)[&rate=5.652199372562979E-4]:1.699090557646E-1,(113[&rate=5.652199372562979E-4]:8.413456111436E-1,(110[&rate=5.652199372562979E-4]:4.387223612885E-1,105[&rate=5.652199372562979E-4]:4.168045530694E-1)[&rate=5.652199372562979E-4]:3.971437978003E-1)[&rate=5.652199372562979E-4]:1.303839310151E-2)[&rate=5.652199372562979E-4]:1.584693341421E-1,(((19[&rate=5.652199372562979E-4]:7.115718310694E-1,13[&rate=5.652199372562979E-4]:6.732156666857E-1)[&rate=5.652199372562979E-4]:2.083238390217E-1,(115[&rate=5.652199372562979E-4]:7.171634858924E-1,(((112[&rate=5.652199372562979E-4]:3.838731788867E-1,114[&rate=5.652199372562979E-4]:3.016813980648E-1)[&rate=5.652199372562979E-4]:1.772069512054E-1,109[&rate=5.652199372562979E-4]:5.583404040647E-1)[&rate=5.652199372562979E-4]:1.22208532868E-1,(107[&rate=5.652199372562979E-4]:3.342591867136E-1,108[&rate=5.652199372562979E-4]:3.315194606862E-1)[&rate=5.652199372562979E-4]:3.271116680273E-1)[&rate=5.652199372562979E-4]:1.160666037543E-1)[&rate=5.652199372562979E-4]:8.218423899307E-2)[&rate=5.652199372562979E-4]:9.108250853447E-2,(((106[&rate=5.652199372562979E-4]:1.348595447407E-1,104[&rate=5.652199372562979E-4]:1.348595447407E-1)[&rate=5.652199372562979E-4]:1.378642330655E-1,(139[&rate=5.652199372562979E-4]:2.279433478807E-1,111[&rate=5.652199372562979E-4]:5.260088212734E-2)[&rate=5.652199372562979E-4]:2.365612518432E-1)[&rate=5.652199372562979E-4]:4.175778959224E-1,(116[&rate=5.652199372562979E-4]:4.071778072223E-1,(148[&rate=5.652199372562979E-4]:9.347840222596E-2,143[&rate=5.652199372562979E-4]:9.07386761986E-2)[&rate=5.652199372562979E-4]:3.5205556938E-1)[&rate=5.652199372562979E-4]:2.228498939035E-1)[&rate=5.652199372562979E-4]:2.604025322942E-1)[&rate=5.652199372562979E-4]:4.023132414534E-2)[&rate=5.652199372562979E-4]:2.092827316854E-1)[&rate=5.652199372562979E-4]:2.037639950202E-2)[&rate=5.652199372562979E-4]:3.58381110088E-1,(3[&rate=5.652199372562979E-4]:7.399781906387E-1,(((89[&rate=5.652199372562979E-4]:1.617886000877E-1,88[&rate=5.652199372562979E-4]:1.480899699506E-1)[&rate=5.652199372562979E-4]:1.643030169953E-1,((92[&rate=5.652199372562979E-4]:1.134483626652E-1,(91[&rate=5.652199372562979E-4]:8.861507165042E-2,90[&rate=5.652199372562979E-4]:8.861507165042E-2)[&rate=5.652199372562979E-4]:2.483329101476E-2)[&rate=5.652199372562979E-4]:8.5258532202E-2,((83[&rate=5.652199372562979E-4]:1.217162231233E-1,(((93[&rate=5.652199372562979E-4]:1.084085964331E-1,86[&rate=5.652199372562979E-4]:9.470996629606E-2)[&rate=5.652199372562979E-4]:6.171463173936E-3,84[&rate=5.652199372562979E-4]:1.0088142947E-1)[&rate=5.652199372562979E-4]:1.341002592945E-2,85[&rate=5.652199372562979E-4]:1.142914553994E-1)[&rate=5.652199372562979E-4]:7.424767723828E-3)[&rate=5.652199372562979E-4]:2.811104644903E-2,87[&rate=5.652199372562979E-4]:1.498272695723E-1)[&rate=5.652199372562979E-4]:3.518099515786E-2)[&rate=5.652199372562979E-4]:1.273847222157E-1)[&rate=5.652199372562979E-4]:8.716979244416E-1,((6[&rate=5.652199372562979E-4]:3.941414791892E-1,18[&rate=5.652199372562979E-4]:4.571551778194E-1)[&rate=5.652199372562979E-4]:1.312676063679E-1,(15[&rate=5.652199372562979E-4]:4.137524562602E-1,10[&rate=5.652199372562979E-4]:3.753962918768E-1)[&rate=5.652199372562979E-4]:1.664511498447E-1)[&rate=5.652199372562979E-4]:1.710105929537E-1)[&rate=5.652199372562979E-4]:9.561330664832E-2)[&rate=5.652199372562979E-4]:7.84203060257E-1)[&rate=5.652199372562979E-4]:3.244910234113E-1)[&rate=5.652199372562979E-4]:3.833827423961E-1,97[&rate=5.652199372562979E-4]:1.851128803155E-1)[&rate=5.652199372562979E-4]:4.637932166979E-1)[&rate=5.652199372562979E-4]:4.861941168969E-3,147[&rate=5.652199372562979E-4]:7.821833387288E-1)[&rate=5.652199372562979E-4]:1.081848871328E-2,(98[&rate=5.652199372562979E-4]:7.583565171275E-1,((96[&rate=5.652199372562979E-4]:4.696028128447E-1,99[&rate=5.652199372562979E-4]:5.051219385276E-1)[&rate=5.652199372562979E-4]:2.704787090895E-1,(95[&rate=5.652199372562979E-4]:6.752916229077E-1,(94[&rate=5.652199372562979E-4]:3.179403946216E-1,100[&rate=5.652199372562979E-4]:3.179403946216E-1)[&rate=5.652199372562979E-4]:2.72651774734E-1)[&rate=5.652199372562979E-4]:8.93800629609E-2)[&rate=5.652199372562979E-4]:4.613793007625E-3)[&rate=5.652199372562979E-4]:1.056835616806E-1)[&rate=5.652199372562979E-4]:3.87972479763E-2,39[&rate=5.652199372562979E-4]:7.744220262381E-1)[&rate=5.652199372562979E-4]:1.694009765903E-1)[&rate=5.652199372562979E-4]:1.808657940091E-1)[&rate=5.652199372562979E-4]:1.11542594467E-1)[&rate=5.652199372562979E-4]:3.279658258892E-1,(((((119[&rate=5.652199372562979E-4]:1.082911292647E0,120[&rate=5.652199372562979E-4]:9.870208816885E-1)[&rate=5.652199372562979E-4]:1.427549694363E-1,(135[&rate=5.652199372562979E-4]:6.874739356343E-1,(138[&rate=5.652199372562979E-4]:1.62944192874E-1,136[&rate=5.652199372562979E-4]:3.143734355883E-2)[&rate=5.652199372562979E-4]:7.245297427603E-1)[&rate=5.652199372562979E-4]:1.9024712097E-1)[&rate=5.652199372562979E-4]:1.022086901935E0,66[&rate=5.652199372562979E-4]:2.148764516901E-1)[&rate=5.652199372562979E-4]:1.19862430482E-1,126[&rate=5.652199372562979E-4]:1.581913071857E0)[&rate=5.652199372562979E-4]:1.584004853709E-1,((123[&rate=5.652199372562979E-4]:4.806466154767E-1,(124[&rate=5.652199372562979E-4]:4.505855072401E-1,122[&rate=5.652199372562979E-4]:4.533177476773E-1)[&rate=5.652199372562979E-4]:2.732886779943E-2)[&rate=5.652199372562979E-4]:2.498782374337E-1,67[&rate=5.652199372562979E-4]:2.292523025697E-1)[&rate=5.652199372562979E-4]:2.638870649733E-1)[&rate=5.652199372562979E-4]:4.003863922062E-1)[&rate=5.652199372562979E-4]:7.702193295605E-2,(32[&rate=5.652199372562979E-4]:6.037969677688E-2,(((125[&rate=5.652199372562979E-4]:6.940285351809E-1,(53[&rate=5.652199372562979E-4]:6.963980973047E-1,((((137[&rate=5.652199372562979E-4]:7.434717604859E-1,(134[&rate=5.652199372562979E-4]:3.405867606483E-1,133[&rate=5.652199372562979E-4]:3.707237469494E-1)[&rate=5.652199372562979E-4]:3.316521231255E-1)[&rate=5.652199372562979E-4]:2.148768166726E-1,52[&rate=5.652199372562979E-4]:1.433699110906E-1)[&rate=5.652199372562979E-4]:1.157973802265E-2,(103[&rate=5.652199372562979E-4]:7.065156563002E-1,(29[&rate=5.652199372562979E-4]:4.05729559992E-1,(12[&rate=5.652199372562979E-4]:1.312255208411E-1,5[&rate=5.652199372562979E-4]:9.286935645765E-2)[&rate=5.652199372562979E-4]:1.676547240824E-1)[&rate=5.652199372562979E-4]:5.33662808637E-1)[&rate=5.652199372562979E-4]:1.112727727374E0)[&rate=5.652199372562979E-4]:1.739223080612E-1,((((70[&rate=5.652199372562979E-4]:5.197008359447E-1,76[&rate=5.652199372562979E-4]:5.580570003281E-1)[&rate=5.652199372562979E-4]:1.157949839341E-1,74[&rate=5.652199372562979E-4]:6.738519842622E-1)[&rate=5.652199372562979E-4]:1.347429154353E-1,75[&rate=5.652199372562979E-4]:8.085948996976E-1)[&rate=5.652199372562979E-4]:7.38140277869E-2,((((81[&rate=5.652199372562979E-4]:7.764245860356E-2,80[&rate=5.652199372562979E-4]:7.764245860356E-2)[&rate=5.652199372562979E-4]:4.16963791094E-1,(((82[&rate=5.652199372562979E-4]:1.588858000609E-1,71[&rate=5.652199372562979E-4]:1.232693617048E-1)[&rate=5.652199372562979E-4]:4.161082801306E-2,79[&rate=5.652199372562979E-4]:1.922774499919E-1)[&rate=5.652199372562979E-4]:6.548569433662E-3,(72[&rate=5.652199372562979E-4]:1.016025841086E-3,78[&rate=5.652199372562979E-4]:2.29338340604E-2)[&rate=5.652199372562979E-4]:1.758921853652E-1)[&rate=5.652199372562979E-4]:3.039994083542E-1)[&rate=5.652199372562979E-4]:1.553988014483E-2,77[&rate=5.652199372562979E-4]:5.539817462808E-1)[&rate=5.652199372562979E-4]:3.288415966627E-2,73[&rate=5.652199372562979E-4]:5.923453580017E-1)[&rate=5.652199372562979E-4]:2.900635694827E-1)[&rate=5.652199372562979E-4]:1.847293669907E-1)[&rate=5.652199372562979E-4]:3.757228614416E-1)[&rate=5.652199372562979E-4]:2.080129515375E-1)[&rate=5.652199372562979E-4]:4.329154472427E-1,((((55[&rate=5.652199372562979E-4]:2.605351441071E-1,56[&rate=5.652199372562979E-4]:2.605351441071E-1)[&rate=5.652199372562979E-4]:6.218128793025E-2,(((54[&rate=5.652199372562979E-4]:1.163638299982E-1,58[&rate=5.652199372562979E-4]:1.737408791786E-1)[&rate=5.652199372562979E-4]:4.00053482338E-2,59[&rate=5.652199372562979E-4]:1.946205443523E-1)[&rate=5.652199372562979E-4]:9.860705256575E-2,37[&rate=5.652199372562979E-4]:3.314789630382E-1)[&rate=5.652199372562979E-4]:3.768555643094E-2)[&rate=5.652199372562979E-4]:1.531890976315E-1,57[&rate=5.652199372562979E-4]:4.868344914176E-1)[&rate=5.652199372562979E-4]:3.316342435169E-1,68[&rate=5.652199372562979E-4]:7.665561666285E-1)[&rate=5.652199372562979E-4]:1.937211491284E-1)[&rate=5.652199372562979E-4]:4.765657263051E-1,34[&rate=5.652199372562979E-4]:2.610870565963E-2)[&rate=5.652199372562979E-4]:5.618879933634E-2)[&rate=5.652199372562979E-4]:2.523648907919E-2)[&rate=5.652199372562979E-4]:1.272183894186E-2);
tree STATE_36090000 [&joint=-20965.17954226786,lnP=-20965.17954226786] = [&R] (((34[&rate=5.270470262392816E-4]:7.695939975091E-3,(((((128[&rate=5.270470262392816E-4]:1.695256806408E0,(((118[&rate=5.270470262392816E-4]:8.147622627292E-1,69[&rate=5.270470262392816E-4]:8.257211668389E-1)[&rate=5.270470262392816E-4]:4.664209221149E-2,(((132[&rate=5.270470262392816E-4]:1.072408293319E-1,129[&rate=5.270470262392816E-4]:1.045011033045E-1)[&rate=5.270470262392816E-4]:2.066003096715E-2,130[&rate=5.270470262392816E-4]:1.251611342717E-1)[&rate=5.270470262392816E-4]:8.769326381457E-2,131[&rate=5.270470262392816E-4]:2.155941241136E-1)[&rate=5.270470262392816E-4]:5.115636554845E-1)[&rate=5.270470262392816E-4]:9.709820200391E-1,(((64[&rate=5.270470262392816E-4]:1.674003211204E-1,60[&rate=5.270470262392816E-4]:1.671538961374E-2)[&rate=5.270470262392816E-4]:3.030673670217E-1,(62[&rate=5.270470262392816E-4]:5.003281773463E-1,65[&rate=5.270470262392816E-4]:3.085473554285E-1)[&rate=5.270470262392816E-4]:1.123540120691E-2)[&rate=5.270470262392816E-4]:2.968298437559E-1,(63[&rate=5.270470262392816E-4]:1.684704742018E-1,61[&rate=5.270470262392816E-4]:2.095663646129E-1)[&rate=5.270470262392816E-4]:5.988270576962E-1)[&rate=5.270470262392816E-4]:1.023992952671E0)[&rate=5.270470262392816E-4]:2.596458825817E-3)[&rate=5.270470262392816E-4]:1.071714224166E-2,((((50[&rate=5.270470262392816E-4]:4.699935600083E-1,49[&rate=5.270470262392816E-4]:4.699935600083E-1)[&rate=5.270470262392816E-4]:1.456779270865E-1,51[&rate=5.270470262392816E-4]:6.21135967969E-1)[&rate=5.270470262392816E-4]:1.006426639634E-1,(((((41[&rate=5.270470262392816E-4]:1.611438970526E-1,42[&rate=5.270470262392816E-4]:1.666083779269E-1)[&rate=5.270470262392816E-4]:1.177914395563E-1,48[&rate=5.270470262392816E-4]:3.226511836034E-1)[&rate=5.270470262392816E-4]:8.629705894802E-2,46[&rate=5.270470262392816E-4]:4.198772042999E-1)[&rate=5.270470262392816E-4]:9.98701360099E-2,43[&rate=5.270470262392816E-4]:5.197473403098E-1)[&rate=5.270470262392816E-4]:2.25754047638E-1,44[&rate=5.270470262392816E-4]:7.400369070736E-1)[&rate=5.270470262392816E-4]:3.599648355999E-3)[&rate=5.270470262392816E-4]:8.589805816702E-3,(45[&rate=5.270470262392816E-4]:4.027833837003E-1,47[&rate=5.270470262392816E-4]:4.109801050117E-1)[&rate=5.270470262392816E-4]:3.467107371089E-1)[&rate=5.270470262392816E-4]:1.830836155495E-1)[&rate=5.270470262392816E-4]:3.097351903358E-2,(127[&rate=5.270470262392816E-4]:2.772638183499E0,(35[&rate=5.270470262392816E-4]:7.107079173969E-2,(121[&rate=5.270470262392816E-4]:2.094094113762E0,36[&rate=5.270470262392816E-4]:1.464205896792E-2)[&rate=5.270470262392816E-4]:1.030040752375E-1)[&rate=5.270470262392816E-4]:1.344441040884E-1)[&rate=5.270470262392816E-4]:2.665448567837E-3)[&rate=5.270470262392816E-4]:3.253108482223E-1,(38[&rate=5.270470262392816E-4]:8.905581254652E-1,(((((101[&rate=5.270470262392816E-4]:1.127456614453E0,(((((23[&rate=5.270470262392816E-4]:8.249948464551E-1,(20[&rate=5.270470262392816E-4]:7.083135636353E-1,25[&rate=5.270470262392816E-4]:7.274916458271E-1)[&rate=5.270470262392816E-4]:1.084621047376E-1)[&rate=5.270470262392816E-4]:1.160817425989E-1,(140[&rate=5.270470262392816E-4]:7.105719636456E-1,11[&rate=5.270470262392816E-4]:7.297500458373E-1)[&rate=5.270470262392816E-4]:1.263950363675E-1)[&rate=5.270470262392816E-4]:4.38467822226E-1,((24[&rate=5.270470262392816E-4]:8.646546819538E-1,(1[&rate=5.270470262392816E-4]:6.004795878935E-2,((17[&rate=5.270470262392816E-4]:4.823594554332E-1,21[&rate=5.270470262392816E-4]:5.124964417346E-1)[&rate=5.270470262392816E-4]:1.256352689473E-1,28[&rate=5.270470262392816E-4]:6.627892449284E-1)[&rate=5.270470262392816E-4]:1.835600837239E-1)[&rate=5.270470262392816E-4]:2.378480535623E-2)[&rate=5.270470262392816E-4]:5.015396113138E-1,102[&rate=5.270470262392816E-4]:2.045504576512E-1)[&rate=5.270470262392816E-4]:2.430902212208E-2)[&rate=5.270470262392816E-4]:9.251330291659E-2,((((113[&rate=5.270470262392816E-4]:7.25912751296E-1,(9[&rate=5.270470262392816E-4]:5.966130616361E-1,(14[&rate=5.270470262392816E-4]:5.08894008704E-1,(4[&rate=5.270470262392816E-4]:3.246805771683E-1,30[&rate=5.270470262392816E-4]:4.972833168943E-1)[&rate=5.270470262392816E-4]:1.266791849605E-1)[&rate=5.270470262392816E-4]:9.593823101422E-2)[&rate=5.270470262392816E-4]:1.210805115778E-1)[&rate=5.270470262392816E-4]:2.113252506047E-2,((117[&rate=5.270470262392816E-4]:5.424757451273E-1,110[&rate=5.270470262392816E-4]:5.34256567045E-1)[&rate=5.270470262392816E-4]:6.162573746814E-2,105[&rate=5.270470262392816E-4]:5.739644962941E-1)[&rate=5.270470262392816E-4]:1.456835197886E-1)[&rate=5.270470262392816E-4]:2.646784247472E-1,(((108[&rate=5.270470262392816E-4]:6.941132571517E-1,(109[&rate=5.270470262392816E-4]:4.265998441235E-1,((114[&rate=5.270470262392816E-4]:1.534525172008E-1,112[&rate=5.270470262392816E-4]:2.356442980227E-1)[&rate=5.270470262392816E-4]:5.963928990234E-2,107[&rate=5.270470262392816E-4]:2.733657797059E-1)[&rate=5.270470262392816E-4]:1.340559822259E-1)[&rate=5.270470262392816E-4]:2.894312212473E-1)[&rate=5.270470262392816E-4]:5.663902233379E-2,((19[&rate=5.270470262392816E-4]:5.022054155118E-1,13[&rate=5.270470262392816E-4]:4.638492511281E-1)[&rate=5.270470262392816E-4]:3.039523850645E-1,115[&rate=5.270470262392816E-4]:6.856098553707E-1)[&rate=5.270470262392816E-4]:7.608177539369E-3)[&rate=5.270470262392816E-4]:1.357527002077E-1,((116[&rate=5.270470262392816E-4]:6.533556446198E-1,(104[&rate=5.270470262392816E-4]:4.272718954294E-1,((106[&rate=5.270470262392816E-4]:3.043871117233E-1,111[&rate=5.270470262392816E-4]:3.208254678877E-1)[&rate=5.270470262392816E-4]:9.207797518167E-2,139[&rate=5.270470262392816E-4]:5.882459088227E-1)[&rate=5.270470262392816E-4]:3.080680852445E-2)[&rate=5.270470262392816E-4]:2.863577217931E-1)[&rate=5.270470262392816E-4]:1.077035608093E-2,(148[&rate=5.270470262392816E-4]:1.928549458379E-1,143[&rate=5.270470262392816E-4]:1.901152198106E-1)[&rate=5.270470262392816E-4]:5.096272192464E-1)[&rate=5.270470262392816E-4]:1.64844732417E-1)[&rate=5.270470262392816E-4]:1.005611871641E-1)[&rate=5.270470262392816E-4]:2.57087066302E-1,(142[&rate=5.270470262392816E-4]:8.678232897188E-1,(145[&rate=5.270470262392816E-4]:4.409381394892E-1,(141[&rate=5.270470262392816E-4]:3.957857897904E-1,144[&rate=5.270470262392816E-4]:3.93046063763E-1)[&rate=5.270470262392816E-4]:4.241262367122E-2)[&rate=5.270470262392816E-4]:4.268851502297E-1)[&rate=5.270470262392816E-4]:5.73590217413E-1)[&rate=5.270470262392816E-4]:1.265346180239E-1)[&rate=5.270470262392816E-4]:3.631959497987E-1,(((18[&rate=5.270470262392816E-4]:4.167906876745E-1,3[&rate=5.270470262392816E-4]:3.017221945239E-1)[&rate=5.270470262392816E-4]:3.834053569122E-1,(6[&rate=5.270470262392816E-4]:5.969271050656E-1,(15[&rate=5.270470262392816E-4]:4.392151198459E-1,10[&rate=5.270470262392816E-4]:4.008589554624E-1)[&rate=5.270470262392816E-4]:2.125065057675E-1)[&rate=5.270470262392816E-4]:1.40255240891E-1)[&rate=5.270470262392816E-4]:1.827119141535E-1,(((92[&rate=5.270470262392816E-4]:1.115189766853E-1,(91[&rate=5.270470262392816E-4]:7.146935238534E-2,90[&rate=5.270470262392816E-4]:7.146935238534E-2)[&rate=5.270470262392816E-4]:4.004962429993E-2)[&rate=5.270470262392816E-4]:1.079446219189E-1,(87[&rate=5.270470262392816E-4]:2.016146831924E-1,((84[&rate=5.270470262392816E-4]:2.523473185554E-2,93[&rate=5.270470262392816E-4]:3.893336199255E-2)[&rate=5.270470262392816E-4]:1.390884730713E-1,((83[&rate=5.270470262392816E-4]:3.503293602008E-2,85[&rate=5.270470262392816E-4]:3.503293602008E-2)[&rate=5.270470262392816E-4]:9.459780272981E-3,86[&rate=5.270470262392816E-4]:4.449271629306E-2)[&rate=5.270470262392816E-4]:1.198304886338E-1)[&rate=5.270470262392816E-4]:3.729147826548E-2)[&rate=5.270470262392816E-4]:4.150285274838E-3)[&rate=5.270470262392816E-4]:6.03839427544E-1,(89[&rate=5.270470262392816E-4]:5.116718193077E-2,88[&rate=5.270470262392816E-4]:3.746855179375E-2)[&rate=5.270470262392816E-4]:7.721358442175E-1)[&rate=5.270470262392816E-4]:5.979610969755E-1)[&rate=5.270470262392816E-4]:8.139895408716E-1)[&rate=5.270470262392816E-4]:4.483673340194E-1)[&rate=5.270470262392816E-4]:5.126858629481E-1,((147[&rate=5.270470262392816E-4]:6.898674445608E-1,(146[&rate=5.270470262392816E-4]:7.263630652457E-1,16[&rate=5.270470262392816E-4]:2.691637412128E0)[&rate=5.270470262392816E-4]:2.634590936971E-2)[&rate=5.270470262392816E-4]:4.470828473183E-3,39[&rate=5.270470262392816E-4]:6.369612238537E-1)[&rate=5.270470262392816E-4]:3.001709455371E-2)[&rate=5.270470262392816E-4]:2.946110513116E-2,(((22[&rate=5.270470262392816E-4]:4.397114296943E-1,27[&rate=5.270470262392816E-4]:4.561497858586E-1)[&rate=5.270470262392816E-4]:4.623108049004E-1,(31[&rate=5.270470262392816E-4]:9.115230688799E-1,((7[&rate=5.270470262392816E-4]:2.825851434011E-1,8[&rate=5.270470262392816E-4]:2.825851434011E-1)[&rate=5.270470262392816E-4]:2.39275402262E-1,26[&rate=5.270470262392816E-4]:6.287098607317E-1)[&rate=5.270470262392816E-4]:2.389775917098E-1)[&rate=5.270470262392816E-4]:4.529368626284E-2)[&rate=5.270470262392816E-4]:1.717582418736E-1,2[&rate=5.270470262392816E-4]:9.011777367422E-1)[&rate=5.270470262392816E-4]:1.751987489626E0)[&rate=5.270470262392816E-4]:2.920137525775E-2,((97[&rate=5.270470262392816E-4]:3.408272578859E-1,98[&rate=5.270470262392816E-4]:5.402808097984E-1)[&rate=5.270470262392816E-4]:2.588169597802E-1,((95[&rate=5.270470262392816E-4]:4.933979953868E-1,(94[&rate=5.270470262392816E-4]:3.504022741625E-1,100[&rate=5.270470262392816E-4]:3.504022741625E-1)[&rate=5.270470262392816E-4]:5.829626767218E-2)[&rate=5.270470262392816E-4]:3.121416970156E-1,(96[&rate=5.270470262392816E-4]:6.460977369279E-1,99[&rate=5.270470262392816E-4]:6.816168626108E-1)[&rate=5.270470262392816E-4]:1.348517915401E-1)[&rate=5.270470262392816E-4]:4.487038924933E-3)[&rate=5.270470262392816E-4]:5.4958329764E-2)[&rate=5.270470262392816E-4]:1.255171175732E-1,40[&rate=5.270470262392816E-4]:8.511579163695E-1)[&rate=5.270470262392816E-4]:1.077062200247E-1)[&rate=5.270470262392816E-4]:2.452985136685E-1)[&rate=5.270470262392816E-4]:3.180945208068E-1,((126[&rate=5.270470262392816E-4]:1.566342650847E0,(66[&rate=5.270470262392816E-4]:2.650298646792E-1,((135[&rate=5.270470262392816E-4]:7.002393904628E-1,(138[&rate=5.270470262392816E-4]:3.867092928672E-1,136[&rate=5.270470262392816E-4]:2.55202443552E-1)[&rate=5.270470262392816E-4]:5.135300975955E-1)[&rate=5.270470262392816E-4]:1.223832601854E0,(119[&rate=5.270470262392816E-4]:2.014388463123E0,120[&rate=5.270470262392816E-4]:1.918498052164E0)[&rate=5.270470262392816E-4]:2.576287346732E-1)[&rate=5.270470262392816E-4]:2.588937921176E-2)[&rate=5.270470262392816E-4]:5.41385964831E-2)[&rate=5.270470262392816E-4]:3.611713045452E-2,(((124[&rate=5.270470262392816E-4]:9.066337270992E-2,123[&rate=5.270470262392816E-4]:9.339561314705E-2)[&rate=5.270470262392816E-4]:3.526714733822E-1,122[&rate=5.270470262392816E-4]:4.460670865292E-1)[&rate=5.270470262392816E-4]:3.377374877153E-1,67[&rate=5.270470262392816E-4]:2.825320239039E-1)[&rate=5.270470262392816E-4]:7.275356771291E-2)[&rate=5.270470262392816E-4]:4.963001218082E-1)[&rate=5.270470262392816E-4]:1.91239251802E-2)[&rate=5.270470262392816E-4]:2.514832106253E-2,32[&rate=5.270470262392816E-4]:1.092645281854E-2)[&rate=5.270470262392816E-4]:5.688740498256E-2,((((57[&rate=5.270470262392816E-4]:5.918970043753E-1,(((37[&rate=5.270470262392816E-4]:1.427098802744E-1,54[&rate=5.270470262392816E-4]:6.620714803393E-2)[&rate=5.270470262392816E-4]:4.308515178516E-1,(55[&rate=5.270470262392816E-4]:4.058648882649E-1,56[&rate=5.270470262392816E-4]:4.058648882649E-1)[&rate=5.270470262392816E-4]:1.212484224293E-1)[&rate=5.270470262392816E-4]:4.780327752376E-2,(59[&rate=5.270470262392816E-4]:4.748605448311E-1,58[&rate=5.270470262392816E-4]:4.939862278912E-1)[&rate=5.270470262392816E-4]:1.082527646984E-1)[&rate=5.270470262392816E-4]:6.051454408643E-3)[&rate=5.270470262392816E-4]:4.601702447219E-1,68[&rate=5.270470262392816E-4]:1.000154680791E0)[&rate=5.270470262392816E-4]:4.172580948783E-1,(125[&rate=5.270470262392816E-4]:7.598287752574E-1,(((52[&rate=5.270470262392816E-4]:5.248641913543E-1,(103[&rate=5.270470262392816E-4]:5.965654798985E-1,(29[&rate=5.270470262392816E-4]:6.38921531272E-1,(12[&rate=5.270470262392816E-4]:2.550798885921E-1,5[&rate=5.270470262392816E-4]:2.167237242086E-1)[&rate=5.270470262392816E-4]:2.769923276114E-1)[&rate=5.270470262392816E-4]:1.905206609553E-1)[&rate=5.270470262392816E-4]:1.592592446017E0)[&rate=5.270470262392816E-4]:2.978892524892E-1,((((74[&rate=5.270470262392816E-4]:5.828462428824E-1,(76[&rate=5.270470262392816E-4]:5.291928751291E-1,70[&rate=5.270470262392816E-4]:4.908367107456E-1)[&rate=5.270470262392816E-4]:5.365336775333E-2)[&rate=5.270470262392816E-4]:8.774160028979E-2,75[&rate=5.270470262392816E-4]:6.705878431722E-1)[&rate=5.270470262392816E-4]:6.404697364201E-2,((77[&rate=5.270470262392816E-4]:4.129009177501E-1,((73[&rate=5.270470262392816E-4]:2.460621477856E-1,71[&rate=5.270470262392816E-4]:1.775689971008E-1)[&rate=5.270470262392816E-4]:1.646261335459E-1,((79[&rate=5.270470262392816E-4]:1.416326629855E-1,82[&rate=5.270470262392816E-4]:1.498518410676E-1)[&rate=5.270470262392816E-4]:4.394791228396E-2,(72[&rate=5.270470262392816E-4]:1.06721487991E-1,78[&rate=5.270470262392816E-4]:1.286392962103E-1)[&rate=5.270470262392816E-4]:5.69412790592E-2)[&rate=5.270470262392816E-4]:1.840118156511E-1)[&rate=5.270470262392816E-4]:7.692088473373E-3)[&rate=5.270470262392816E-4]:8.345996243435E-2,(81[&rate=5.270470262392816E-4]:1.430309026752E-1,80[&rate=5.270470262392816E-4]:1.430309026752E-1)[&rate=5.270470262392816E-4]:3.094943610709E-1)[&rate=5.270470262392816E-4]:2.32794484575E-1)[&rate=5.270470262392816E-4]:5.468311038794E-1,((134[&rate=5.270470262392816E-4]:5.191562514112E-1,137[&rate=5.270470262392816E-4]:5.903891281234E-1)[&rate=5.270470262392816E-4]:2.613203830238E-2,133[&rate=5.270470262392816E-4]:5.754252760147E-1)[&rate=5.270470262392816E-4]:7.41657083035E-1)[&rate=5.270470262392816E-4]:2.795538604506E-1)[&rate=5.270470262392816E-4]:1.655778808797E-2,53[&rate=5.270470262392816E-4]:8.311145106201E-1)[&rate=5.270470262392816E-4]:1.390967782986E-1)[&rate=5.270470262392816E-4]:8.242506670787E-1)[&rate=5.270470262392816E-4]:6.904959254189E-2,33[&rate=5.270470262392816E-4]:5.928967564455E-2)[&rate=5.270470262392816E-4]:1.400363421126E-2);
tree STATE_36180000 [&joint=-20993.45538933011,lnP=-20993.45538933011] = [&R] ((32[&rate=5.46338689414676E-4]:5.524580327264E-3,33[&rate=5.46338689414676E-4]:1.100403238198E-2)[&rate=5.46338689414676E-4]:5.444619288408E-3,(((((((((((50[&rate=5.46338689414676E-4]:3.238449301037E-1,49[&rate=5.46338689414676E-4]:3.238449301037E-1)[&rate=5.46338689414676E-4]:1.168819967445E-1,((46[&rate=5.46338689414676E-4]:3.55692429573E-1,(48[&rate=5.46338689414676E-4]:2.863340156108E-1,(42[&rate=5.46338689414676E-4]:2.166976056069E-1,41[&rate=5.46338689414676E-4]:2.112331247326E-1)[&rate=5.46338689414676E-4]:3.138504388363E-2)[&rate=5.46338689414676E-4]:5.842945221379E-2)[&rate=5.46338689414676E-4]:4.383222680363E-2,43[&rate=5.46338689414676E-4]:3.995246563767E-1)[&rate=5.46338689414676E-4]:7.398915571726E-2)[&rate=5.46338689414676E-4]:2.630276989558E-2,44[&rate=5.46338689414676E-4]:4.943521011153E-1)[&rate=5.46338689414676E-4]:1.031332198221E-1,51[&rate=5.46338689414676E-4]:5.756273974401E-1)[&rate=5.46338689414676E-4]:3.483920316215E-2,47[&rate=5.46338689414676E-4]:6.377890049738E-1)[&rate=5.46338689414676E-4]:2.472874564672E-1,45[&rate=5.46338689414676E-4]:8.768797401296E-1)[&rate=5.46338689414676E-4]:3.182178136005E-1,(((65[&rate=5.46338689414676E-4]:3.005630821314E-1,(60[&rate=5.46338689414676E-4]:7.01126910173E-2,(64[&rate=5.46338689414676E-4]:1.029182322186E-1,62[&rate=5.46338689414676E-4]:1.440141226297E-1)[&rate=5.46338689414676E-4]:1.178793903054E-1)[&rate=5.46338689414676E-4]:2.304503911141E-1)[&rate=5.46338689414676E-4]:1.249610022927E-1,(63[&rate=5.46338689414676E-4]:3.190491516025E-3,61[&rate=5.46338689414676E-4]:4.428638192707E-2)[&rate=5.46338689414676E-4]:5.730185244148E-1)[&rate=5.46338689414676E-4]:1.456775384765E0,128[&rate=5.46338689414676E-4]:1.934354263709E0)[&rate=5.46338689414676E-4]:3.413950231224E-2)[&rate=5.46338689414676E-4]:4.175573344527E-3,(118[&rate=5.46338689414676E-4]:1.362158032008E0,(((132[&rate=5.46338689414676E-4]:3.597038640364E-1,(130[&rate=5.46338689414676E-4]:6.956851383313E-2,131[&rate=5.46338689414676E-4]:7.230823986049E-2)[&rate=5.46338689414676E-4]:2.873956241759E-1)[&rate=5.46338689414676E-4]:1.175433931853E-1,129[&rate=5.46338689414676E-4]:4.745075311943E-1)[&rate=5.46338689414676E-4]:7.001948548817E-1,69[&rate=5.46338689414676E-4]:1.322647591556E0)[&rate=5.46338689414676E-4]:5.046934456207E-2)[&rate=5.46338689414676E-4]:7.502373347552E-1)[&rate=5.46338689414676E-4]:1.190565410148E-1,(((127[&rate=5.46338689414676E-4]:1.54989822158E0,121[&rate=5.46338689414676E-4]:1.108802331169E0)[&rate=5.46338689414676E-4]:1.00075553695E0,36[&rate=5.46338689414676E-4]:3.010581332448E-2)[&rate=5.46338689414676E-4]:1.028686144588E-1,35[&rate=5.46338689414676E-4]:8.639908531752E-2)[&rate=5.46338689414676E-4]:4.765596717755E-1)[&rate=5.46338689414676E-4]:1.525660833577E-1,(38[&rate=5.46338689414676E-4]:1.024955260174E0,((40[&rate=5.46338689414676E-4]:8.435481934262E-1,(((16[&rate=5.46338689414676E-4]:2.499934550442E0,39[&rate=5.46338689414676E-4]:4.14441624325E-1)[&rate=5.46338689414676E-4]:2.506117685447E-1,(147[&rate=5.46338689414676E-4]:6.524026100907E-1,(101[&rate=5.46338689414676E-4]:1.353404214197E0,(((((((148[&rate=5.46338689414676E-4]:3.922630590907E-1,143[&rate=5.46338689414676E-4]:3.895233330633E-1)[&rate=5.46338689414676E-4]:4.279402664126E-1,(116[&rate=5.46338689414676E-4]:6.447128839021E-1,(((104[&rate=5.46338689414676E-4]:1.117952428138E-1,111[&rate=5.46338689414676E-4]:1.282335989781E-1)[&rate=5.46338689414676E-4]:8.783646460569E-2,139[&rate=5.46338689414676E-4]:3.914125293372E-1)[&rate=5.46338689414676E-4]:2.454233986511E-1,106[&rate=5.46338689414676E-4]:4.450551060705E-1)[&rate=5.46338689414676E-4]:2.599317504343E-1)[&rate=5.46338689414676E-4]:1.371342772175E-1)[&rate=5.46338689414676E-4]:3.679789183118E-2,((108[&rate=5.46338689414676E-4]:7.015747781006E-1,((114[&rate=5.46338689414676E-4]:2.112486736342E-1,112[&rate=5.46338689414676E-4]:2.934404544561E-1)[&rate=5.46338689414676E-4]:1.990789856847E-1,(107[&rate=5.46338689414676E-4]:3.856138418732E-1,109[&rate=5.46338689414676E-4]:4.047919240649E-1)[&rate=5.46338689414676E-4]:8.498779004842E-2)[&rate=5.46338689414676E-4]:2.337128722063E-1)[&rate=5.46338689414676E-4]:7.386069973993E-2,(115[&rate=5.46338689414676E-4]:2.569109377521E-1,(19[&rate=5.46338689414676E-4]:3.234998635895E-1,13[&rate=5.46338689414676E-4]:2.851436992058E-1)[&rate=5.46338689414676E-4]:5.395901936815E-2)[&rate=5.46338689414676E-4]:4.60990293513E-1)[&rate=5.46338689414676E-4]:1.007438216856E-1)[&rate=5.46338689414676E-4]:1.44210600215E-1,((105[&rate=5.46338689414676E-4]:5.035032194156E-1,(117[&rate=5.46338689414676E-4]:2.358100250009E-1,110[&rate=5.46338689414676E-4]:2.275908469186E-1)[&rate=5.46338689414676E-4]:2.978301807161E-1)[&rate=5.46338689414676E-4]:3.068305663824E-1,(113[&rate=5.46338689414676E-4]:8.261335849183E-1,(((4[&rate=5.46338689414676E-4]:1.414943398452E-1,30[&rate=5.46338689414676E-4]:3.140970795712E-1)[&rate=5.46338689414676E-4]:2.988091105184E-1,14[&rate=5.46338689414676E-4]:4.978376969387E-1)[&rate=5.46338689414676E-4]:2.153821511024E-1,9[&rate=5.46338689414676E-4]:7.05000669959E-1)[&rate=5.46338689414676E-4]:1.129137368773E-1)[&rate=5.46338689414676E-4]:1.159746115351E-2)[&rate=5.46338689414676E-4]:2.073163879157E-1)[&rate=5.46338689414676E-4]:1.19719542834E-1,((((21[&rate=5.46338689414676E-4]:2.489208942886E-1,17[&rate=5.46338689414676E-4]:2.187839079872E-1)[&rate=5.46338689414676E-4]:6.261046176592E-1,24[&rate=5.46338689414676E-4]:8.942035941395E-1)[&rate=5.46338689414676E-4]:1.330397219314E-1,(28[&rate=5.46338689414676E-4]:9.00790146497E-1,1[&rate=5.46338689414676E-4]:1.14488776634E-1)[&rate=5.46338689414676E-4]:1.319326216287E-1)[&rate=5.46338689414676E-4]:1.544045800955E-1,(142[&rate=5.46338689414676E-4]:6.479914087853E-1,(145[&rate=5.46338689414676E-4]:4.945442164184E-1,(141[&rate=5.46338689414676E-4]:4.827317055312E-1,144[&rate=5.46338689414676E-4]:4.799919795038E-1)[&rate=5.46338689414676E-4]:9.072784859624E-3)[&rate=5.46338689414676E-4]:1.53447192367E-1)[&rate=5.46338689414676E-4]:6.185879942306E-1)[&rate=5.46338689414676E-4]:7.079031353186E-2)[&rate=5.46338689414676E-4]:2.540665624173E-1,(((23[&rate=5.46338689414676E-4]:5.389512041675E-1,(20[&rate=5.46338689414676E-4]:3.87172180712E-1,25[&rate=5.46338689414676E-4]:4.063502629037E-1)[&rate=5.46338689414676E-4]:1.435598453734E-1)[&rate=5.46338689414676E-4]:3.190185217054E-1,(140[&rate=5.46338689414676E-4]:4.307096064134E-1,11[&rate=5.46338689414676E-4]:4.498876886051E-1)[&rate=5.46338689414676E-4]:3.231505304185E-1)[&rate=5.46338689414676E-4]:5.604748618928E-1,102[&rate=5.46338689414676E-4]:2.67759656259E-1)[&rate=5.46338689414676E-4]:7.710128024025E-2)[&rate=5.46338689414676E-4]:1.794268922655E-1,(((18[&rate=5.46338689414676E-4]:5.553891211737E-1,(15[&rate=5.46338689414676E-4]:3.845323469654E-1,10[&rate=5.46338689414676E-4]:3.461761825819E-1)[&rate=5.46338689414676E-4]:1.62637596126E-1)[&rate=5.46338689414676E-4]:8.641379553007E-3,6[&rate=5.46338689414676E-4]:5.010168020966E-1)[&rate=5.46338689414676E-4]:3.468753983E-1,(((87[&rate=5.46338689414676E-4]:2.347859677335E-1,(((93[&rate=5.46338689414676E-4]:1.057477375048E-1,84[&rate=5.46338689414676E-4]:9.20491073678E-2)[&rate=5.46338689414676E-4]:3.696327433236E-2,((86[&rate=5.46338689414676E-4]:7.869403646525E-2,85[&rate=5.46338689414676E-4]:7.869403646525E-2)[&rate=5.46338689414676E-4]:4.521064968568E-2,83[&rate=5.46338689414676E-4]:1.239046861509E-1)[&rate=5.46338689414676E-4]:5.10769554924E-3)[&rate=5.46338689414676E-4]:1.109792575392E-2,(92[&rate=5.46338689414676E-4]:7.120046661106E-2,(90[&rate=5.46338689414676E-4]:2.933829433269E-2,91[&rate=5.46338689414676E-4]:2.933829433269E-2)[&rate=5.46338689414676E-4]:4.186217227837E-2)[&rate=5.46338689414676E-4]:8.260847098003E-2)[&rate=5.46338689414676E-4]:9.46756602794E-2)[&rate=5.46338689414676E-4]:5.266622447739E-1,(89[&rate=5.46338689414676E-4]:2.787795366766E-2,88[&rate=5.46338689414676E-4]:1.417932353065E-2)[&rate=5.46338689414676E-4]:7.472688889767E-1)[&rate=5.46338689414676E-4]:2.852585421267E-1,3[&rate=5.46338689414676E-4]:5.069807272369E-1)[&rate=5.46338689414676E-4]:2.888566786391E-1)[&rate=5.46338689414676E-4]:7.257106968613E-1)[&rate=5.46338689414676E-4]:8.345958374873E-1)[&rate=5.46338689414676E-4]:2.147855057071E-1)[&rate=5.46338689414676E-4]:7.002783195939E-2)[&rate=5.46338689414676E-4]:1.167239720141E-1,((((7[&rate=5.46338689414676E-4]:1.539662955486E-1,8[&rate=5.46338689414676E-4]:1.539662955486E-1)[&rate=5.46338689414676E-4]:3.039724289012E-1,26[&rate=5.46338689414676E-4]:5.647880395183E-1)[&rate=5.46338689414676E-4]:9.78742427172E-2,((31[&rate=5.46338689414676E-4]:4.836668793801E-1,2[&rate=5.46338689414676E-4]:2.562696191061E-1)[&rate=5.46338689414676E-4]:1.275201678681E-2,(22[&rate=5.46338689414676E-4]:2.976572369043E-1,27[&rate=5.46338689414676E-4]:3.140955930686E-1)[&rate=5.46338689414676E-4]:1.439671387146E-1)[&rate=5.46338689414676E-4]:2.100790025069E-1)[&rate=5.46338689414676E-4]:2.014350077451E0,146[&rate=5.46338689414676E-4]:6.569434922561E-1)[&rate=5.46338689414676E-4]:2.450524518626E-1)[&rate=5.46338689414676E-4]:6.177082854235E-2)[&rate=5.46338689414676E-4]:2.035113197168E-1,((95[&rate=5.46338689414676E-4]:6.172428265639E-1,(94[&rate=5.46338689414676E-4]:2.360781579168E-1,100[&rate=5.46338689414676E-4]:2.360781579168E-1)[&rate=5.46338689414676E-4]:2.964652150951E-1)[&rate=5.46338689414676E-4]:5.214634207543E-1,((98[&rate=5.46338689414676E-4]:5.753641594645E-1,97[&rate=5.46338689414676E-4]:3.75910607552E-1)[&rate=5.46338689414676E-4]:3.325631641709E-1,(96[&rate=5.46338689414676E-4]:5.444577686783E-1,99[&rate=5.46338689414676E-4]:5.799768943612E-1)[&rate=5.46338689414676E-4]:3.498083527715E-1)[&rate=5.46338689414676E-4]:2.198499619341E-1)[&rate=5.46338689414676E-4]:4.769752811977E-2)[&rate=5.46338689414676E-4]:4.620175795984E-2)[&rate=5.46338689414676E-4]:2.929350267925E-1)[&rate=5.46338689414676E-4]:1.739372259011E-1,(((((122[&rate=5.46338689414676E-4]:2.407245648717E-1,(124[&rate=5.46338689414676E-4]:2.323451213802E-1,123[&rate=5.46338689414676E-4]:2.350773618173E-1)[&rate=5.46338689414676E-4]:5.647203054345E-3)[&rate=5.46338689414676E-4]:7.581390471026E-1,67[&rate=5.46338689414676E-4]:4.975910616336E-1)[&rate=5.46338689414676E-4]:1.738162609407E-1,((((120[&rate=5.46338689414676E-4]:1.504723301277E0,119[&rate=5.46338689414676E-4]:1.600613712236E0)[&rate=5.46338689414676E-4]:3.747262780429E-2,((138[&rate=5.46338689414676E-4]:2.329608468504E-1,136[&rate=5.46338689414676E-4]:1.014539975352E-1)[&rate=5.46338689414676E-4]:4.709958812615E-1,135[&rate=5.46338689414676E-4]:5.039567281118E-1)[&rate=5.46338689414676E-4]:7.861844064491E-1)[&rate=5.46338689414676E-4]:8.271139496575E-1,66[&rate=5.46338689414676E-4]:4.323235773691E-1)[&rate=5.46338689414676E-4]:8.353158522449E-2,126[&rate=5.46338689414676E-4]:1.763029352279E0)[&rate=5.46338689414676E-4]:1.555521599806E-1)[&rate=5.46338689414676E-4]:1.944872403376E-1,(((59[&rate=5.46338689414676E-4]:4.424214608928E-1,((55[&rate=5.46338689414676E-4]:2.936659920311E-1,56[&rate=5.46338689414676E-4]:2.936659920311E-1)[&rate=5.46338689414676E-4]:4.21538396502E-2,((58[&rate=5.46338689414676E-4]:2.546282414553E-1,(37[&rate=5.46338689414676E-4]:2.224289178557E-1,57[&rate=5.46338689414676E-4]:1.869097921726E-1)[&rate=5.46338689414676E-4]:5.132500665972E-2)[&rate=5.46338689414676E-4]:6.798292800683E-2,54[&rate=5.46338689414676E-4]:2.652341202818E-1)[&rate=5.46338689414676E-4]:4.053106659094E-2)[&rate=5.46338689414676E-4]:9.840490789992E-2)[&rate=5.46338689414676E-4]:2.721531441503E-1,68[&rate=5.46338689414676E-4]:6.653942771742E-1)[&rate=5.46338689414676E-4]:3.851260289355E-1,(125[&rate=5.46338689414676E-4]:8.815921069979E-1,(((52[&rate=5.46338689414676E-4]:5.599526328266E-1,(103[&rate=5.46338689414676E-4]:7.107130270332E-1,(29[&rate=5.46338689414676E-4]:5.668929668815E-1,(12[&rate=5.46338689414676E-4]:2.812244767472E-1,5[&rate=5.46338689414676E-4]:2.428683123637E-1)[&rate=5.46338689414676E-4]:1.788191750658E-1)[&rate=5.46338689414676E-4]:3.766967724804E-1)[&rate=5.46338689414676E-4]:1.513533340354E0)[&rate=5.46338689414676E-4]:6.159090984003E-2,(133[&rate=5.46338689414676E-4]:6.411295579748E-1,(134[&rate=5.46338689414676E-4]:4.472228029885E-1,137[&rate=5.46338689414676E-4]:5.184556797007E-1)[&rate=5.46338689414676E-4]:1.637697686851E-1)[&rate=5.46338689414676E-4]:7.542967603487E-1)[&rate=5.46338689414676E-4]:1.452405487434E-1,(((75[&rate=5.46338689414676E-4]:6.441071839755E-1,(74[&rate=5.46338689414676E-4]:6.105127458811E-1,(76[&rate=5.46338689414676E-4]:5.625467635163E-1,70[&rate=5.46338689414676E-4]:5.241905991328E-1)[&rate=5.46338689414676E-4]:4.796598236483E-2)[&rate=5.46338689414676E-4]:3.359443809435E-2)[&rate=5.46338689414676E-4]:1.316304855868E-1,((71[&rate=5.46338689414676E-4]:2.503429611733E-1,77[&rate=5.46338689414676E-4]:3.133566598034E-1)[&rate=5.46338689414676E-4]:2.971859054153E-1,(((79[&rate=5.46338689414676E-4]:4.032653489391E-1,(78[&rate=5.46338689414676E-4]:7.706316738561E-2,72[&rate=5.46338689414676E-4]:5.514535916629E-2)[&rate=5.46338689414676E-4]:3.262021815535E-1)[&rate=5.46338689414676E-4]:1.865988557447E-2,82[&rate=5.46338689414676E-4]:4.301444125957E-1)[&rate=5.46338689414676E-4]:8.242206599596E-2,(73[&rate=5.46338689414676E-4]:4.715648268958E-1,(81[&rate=5.46338689414676E-4]:3.145311030085E-2,80[&rate=5.46338689414676E-4]:3.145311030085E-2)[&rate=5.46338689414676E-4]:3.907966481018E-1)[&rate=5.46338689414676E-4]:7.387836402457E-2)[&rate=5.46338689414676E-4]:7.057882635312E-2)[&rate=5.46338689414676E-4]:1.597156522888E-1)[&rate=5.46338689414676E-4]:5.74076194993E-1,53[&rate=5.46338689414676E-4]:6.033508059432E-1)[&rate=5.46338689414676E-4]:1.552365641555E-1)[&rate=5.46338689414676E-4]:3.333872505605E-1)[&rate=5.46338689414676E-4]:3.355948657785E-1)[&rate=5.46338689414676E-4]:3.630948945744E-1)[&rate=5.46338689414676E-4]:1.387730929168E-2,34[&rate=5.46338689414676E-4]:1.675817357341E-2)[&rate=5.46338689414676E-4]:9.690194148307E-3)[&rate=5.46338689414676E-4]:6.438640113041E-3);
tree STATE_36270000 [&joint=-20961.655251974364,lnP=-20961.655251974364] = [&R] (((((67[&rate=5.74290496725216E-4]:3.881445697801E-1,((123[&rate=5.74290496725216E-4]:8.217541827035E-2,124[&rate=5.74290496725216E-4]:7.944317783323E-2)[&rate=5.74290496725216E-4]:1.136123431622E-1,122[&rate=5.74290496725216E-4]:1.957877614326E-1)[&rate=5.74290496725216E-4]:6.936293586882E-1)[&rate=5.74290496725216E-4]:2.011661568268E-1,(66[&rate=5.74290496725216E-4]:2.29678686275E-1,((((138[&rate=5.74290496725216E-4]:1.547588603654E-1,136[&rate=5.74290496725216E-4]:2.325201105025E-2)[&rate=5.74290496725216E-4]:3.987952611916E-1,135[&rate=5.74290496725216E-4]:3.53554121557E-1)[&rate=5.74290496725216E-4]:2.065270716639E-1,(119[&rate=5.74290496725216E-4]:8.73215091085E-1,120[&rate=5.74290496725216E-4]:7.773246801262E-1)[&rate=5.74290496725216E-4]:3.481130761527E-2)[&rate=5.74290496725216E-4]:8.152984702172E-1,126[&rate=5.74290496725216E-4]:9.376223462738E-1)[&rate=5.74290496725216E-4]:5.392305296862E-1)[&rate=5.74290496725216E-4]:3.596320403319E-1)[&rate=5.74290496725216E-4]:3.549688220032E-1,34[&rate=5.74290496725216E-4]:8.126584998001E-2)[&rate=5.74290496725216E-4]:1.825248710677E-3,((125[&rate=5.74290496725216E-4]:9.878167591305E-1,(53[&rate=5.74290496725216E-4]:9.023463000069E-1,(((52[&rate=5.74290496725216E-4]:5.75652366924E-1,(103[&rate=5.74290496725216E-4]:8.252563692437E-1,(29[&rate=5.74290496725216E-4]:7.717512597153E-1,(12[&rate=5.74290496725216E-4]:3.191633326469E-1,5[&rate=5.74290496725216E-4]:2.808071682634E-1)[&rate=5.74290496725216E-4]:3.457386119999E-1)[&rate=5.74290496725216E-4]:2.863818218572E-1)[&rate=5.74290496725216E-4]:1.414689732241E0)[&rate=5.74290496725216E-4]:8.000377767087E-2,((137[&rate=5.74290496725216E-4]:4.381513552935E-1,134[&rate=5.74290496725216E-4]:3.669184785813E-1)[&rate=5.74290496725216E-4]:5.656430054057E-2,133[&rate=5.74290496725216E-4]:4.53619765423E-1)[&rate=5.74290496725216E-4]:9.759191548287E-1)[&rate=5.74290496725216E-4]:2.083085054613E-2,(((74[&rate=5.74290496725216E-4]:3.681620605032E-1,(76[&rate=5.74290496725216E-4]:3.480747743165E-1,70[&rate=5.74290496725216E-4]:3.09718609933E-1)[&rate=5.74290496725216E-4]:2.008728618678E-2)[&rate=5.74290496725216E-4]:5.235011941753E-2,75[&rate=5.74290496725216E-4]:4.205121799208E-1)[&rate=5.74290496725216E-4]:1.558590219073E-1,(((((82[&rate=5.74290496725216E-4]:1.13556272003E-1,78[&rate=5.74290496725216E-4]:1.05337093921E-1)[&rate=5.74290496725216E-4]:1.11625074031E-2,72[&rate=5.74290496725216E-4]:9.458179310475E-2)[&rate=5.74290496725216E-4]:6.262321381686E-2,(71[&rate=5.74290496725216E-4]:6.278551580031E-2,79[&rate=5.74290496725216E-4]:9.018277607434E-2)[&rate=5.74290496725216E-4]:8.894003906658E-2)[&rate=5.74290496725216E-4]:1.315070203032E-1,73[&rate=5.74290496725216E-4]:3.517257258549E-1)[&rate=5.74290496725216E-4]:4.331930894405E-2,((81[&rate=5.74290496725216E-4]:1.527455884922E-1,80[&rate=5.74290496725216E-4]:1.527455884922E-1)[&rate=5.74290496725216E-4]:1.624256586971E-1,77[&rate=5.74290496725216E-4]:3.590068636277E-1)[&rate=5.74290496725216E-4]:3.055871911655E-2)[&rate=5.74290496725216E-4]:1.813261670291E-1)[&rate=5.74290496725216E-4]:8.383821306137E-1)[&rate=5.74290496725216E-4]:2.340560261773E-1)[&rate=5.74290496725216E-4]:2.958529727848E-1)[&rate=5.74290496725216E-4]:1.710631673195E-1,(((((54[&rate=5.74290496725216E-4]:7.899924938613E-2,57[&rate=5.74290496725216E-4]:1.199828559435E-1)[&rate=5.74290496725216E-4]:2.724241537124E-2,59[&rate=5.74290496725216E-4]:1.444930308776E-1)[&rate=5.74290496725216E-4]:4.33798709985E-2,(58[&rate=5.74290496725216E-4]:1.455375337331E-1,37[&rate=5.74290496725216E-4]:1.646632167932E-1)[&rate=5.74290496725216E-4]:6.14610512031E-2)[&rate=5.74290496725216E-4]:8.842601508899E-2,(55[&rate=5.74290496725216E-4]:1.195942835668E-1,56[&rate=5.74290496725216E-4]:1.195942835668E-1)[&rate=5.74290496725216E-4]:1.485079120867E-1)[&rate=5.74290496725216E-4]:3.87063571384E-1,68[&rate=5.74290496725216E-4]:6.141821604801E-1)[&rate=5.74290496725216E-4]:3.780310993031E-1)[&rate=5.74290496725216E-4]:5.016121753098E-1)[&rate=5.74290496725216E-4]:2.570001558502E-2,((32[&rate=5.74290496725216E-4]:7.23622355783E-3,33[&rate=5.74290496725216E-4]:1.271567561254E-2)[&rate=5.74290496725216E-4]:5.786163800285E-2,(((((36[&rate=5.74290496725216E-4]:1.433244189068E-2,127[&rate=5.74290496725216E-4]:2.534880387096E0)[&rate=5.74290496725216E-4]:1.081569427259E-1,35[&rate=5.74290496725216E-4]:7.591404215078E-2)[&rate=5.74290496725216E-4]:1.288414804995E-1,121[&rate=5.74290496725216E-4]:2.330782919911E0)[&rate=5.74290496725216E-4]:2.043117843351E-1,(((((62[&rate=5.74290496725216E-4]:2.046861610228E-1,60[&rate=5.74290496725216E-4]:1.290533910506E-2)[&rate=5.74290496725216E-4]:1.646048201618E-1,(65[&rate=5.74290496725216E-4]:1.372992815237E-1,64[&rate=5.74290496725216E-4]:2.879842130304E-1)[&rate=5.74290496725216E-4]:4.021087774319E-2)[&rate=5.74290496725216E-4]:3.366658384452E-1,(63[&rate=5.74290496725216E-4]:2.917157688121E-1,61[&rate=5.74290496725216E-4]:3.328116592232E-1)[&rate=5.74290496725216E-4]:3.731451604067E-1)[&rate=5.74290496725216E-4]:1.193068200143E0,(((69[&rate=5.74290496725216E-4]:5.782789162701E-1,118[&rate=5.74290496725216E-4]:5.673200121604E-1)[&rate=5.74290496725216E-4]:2.858529628895E-1,((129[&rate=5.74290496725216E-4]:1.812983333817E-1,132[&rate=5.74290496725216E-4]:1.840380594091E-1)[&rate=5.74290496725216E-4]:7.760175481644E-2,(131[&rate=5.74290496725216E-4]:1.017416412505E-1,130[&rate=5.74290496725216E-4]:9.900191522316E-2)[&rate=5.74290496725216E-4]:1.59898172975E-1)[&rate=5.74290496725216E-4]:4.572865854818E-1)[&rate=5.74290496725216E-4]:3.888728047321E-1,128[&rate=5.74290496725216E-4]:1.102319752385E0)[&rate=5.74290496725216E-4]:6.569792399904E-1)[&rate=5.74290496725216E-4]:3.932594916184E-2,(45[&rate=5.74290496725216E-4]:8.207140947339E-1,(47[&rate=5.74290496725216E-4]:7.031183733651E-1,((((41[&rate=5.74290496725216E-4]:2.470548152939E-1,(42[&rate=5.74290496725216E-4]:2.415009570808E-1,48[&rate=5.74290496725216E-4]:2.797523232011E-1)[&rate=5.74290496725216E-4]:1.10183390873E-2)[&rate=5.74290496725216E-4]:2.152528609643E-1,46[&rate=5.74290496725216E-4]:5.169524850012E-1)[&rate=5.74290496725216E-4]:2.4847358033E-3,43[&rate=5.74290496725216E-4]:5.194372208045E-1)[&rate=5.74290496725216E-4]:1.289879267302E-1,((50[&rate=5.74290496725216E-4]:3.392014474692E-1,49[&rate=5.74290496725216E-4]:3.392014474692E-1)[&rate=5.74290496725216E-4]:2.562145431508E-1,(51[&rate=5.74290496725216E-4]:4.222746900399E-1,44[&rate=5.74290496725216E-4]:4.441326135371E-1)[&rate=5.74290496725216E-4]:1.786057814544E-1)[&rate=5.74290496725216E-4]:2.022227166884E-2)[&rate=5.74290496725216E-4]:5.46932258304E-2)[&rate=5.74290496725216E-4]:1.257924426802E-1)[&rate=5.74290496725216E-4]:2.045146345117E-1)[&rate=5.74290496725216E-4]:1.392094887361E-1)[&rate=5.74290496725216E-4]:1.544274440349E-1,(((((((16[&rate=5.74290496725216E-4]:2.383927688505E0,147[&rate=5.74290496725216E-4]:3.558118115677E-1)[&rate=5.74290496725216E-4]:4.973341297133E-3,(26[&rate=5.74290496725216E-4]:9.656628407867E-1,((7[&rate=5.74290496725216E-4]:2.820313272688E-1,8[&rate=5.74290496725216E-4]:2.820313272688E-1)[&rate=5.74290496725216E-4]:3.391530683366E-1,((2[&rate=5.74290496725216E-4]:2.059116924194E-1,31[&rate=5.74290496725216E-4]:4.333089526935E-1)[&rate=5.74290496725216E-4]:2.846595009945E-1,(22[&rate=5.74290496725216E-4]:2.890760982418E-1,27[&rate=5.74290496725216E-4]:3.055144544062E-1)[&rate=5.74290496725216E-4]:3.740978348981E-1)[&rate=5.74290496725216E-4]:5.390087342434E-2)[&rate=5.74290496725216E-4]:2.376291301128E-1)[&rate=5.74290496725216E-4]:1.478032709563E0)[&rate=5.74290496725216E-4]:2.982860034512E-1,((101[&rate=5.74290496725216E-4]:8.51952260531E-1,((((142[&rate=5.74290496725216E-4]:5.234634900333E-1,((145[&rate=5.74290496725216E-4]:8.367261667017E-2,144[&rate=5.74290496725216E-4]:7.819316461523E-2)[&rate=5.74290496725216E-4]:3.22403615367E-3,141[&rate=5.74290496725216E-4]:8.415692679626E-2)[&rate=5.74290496725216E-4]:4.365668372095E-1)[&rate=5.74290496725216E-4]:8.114586897869E-1,(((23[&rate=5.74290496725216E-4]:7.058368103101E-1,(20[&rate=5.74290496725216E-4]:6.0895480661E-1,25[&rate=5.74290496725216E-4]:6.281328888017E-1)[&rate=5.74290496725216E-4]:8.866282561808E-2)[&rate=5.74290496725216E-4]:4.177606759263E-2,(140[&rate=5.74290496725216E-4]:5.267555547511E-1,11[&rate=5.74290496725216E-4]:5.459336369428E-1)[&rate=5.74290496725216E-4]:1.167477341107E-1)[&rate=5.74290496725216E-4]:4.628200324652E-1,((((28[&rate=5.74290496725216E-4]:7.143030645905E-1,(17[&rate=5.74290496725216E-4]:3.833340614412E-1,21[&rate=5.74290496725216E-4]:4.134710477426E-1)[&rate=5.74290496725216E-4]:2.761744826015E-1)[&rate=5.74290496725216E-4]:1.375951462607E-1,1[&rate=5.74290496725216E-4]:6.559684098832E-2)[&rate=5.74290496725216E-4]:1.481982820201E-1,24[&rate=5.74290496725216E-4]:9.946170408167E-1)[&rate=5.74290496725216E-4]:2.03578855886E-1,102[&rate=5.74290496725216E-4]:3.655206108632E-2)[&rate=5.74290496725216E-4]:2.319591777494E-2)[&rate=5.74290496725216E-4]:2.85988584931E-2)[&rate=5.74290496725216E-4]:2.027595552734E-2,(((115[&rate=5.74290496725216E-4]:6.223729868655E-1,((19[&rate=5.74290496725216E-4]:3.754252795246E-1,13[&rate=5.74290496725216E-4]:3.37069115141E-1)[&rate=5.74290496725216E-4]:2.942203332018E-1,((109[&rate=5.74290496725216E-4]:4.346072631452E-1,(112[&rate=5.74290496725216E-4]:2.435430393889E-1,114[&rate=5.74290496725216E-4]:1.61351258567E-1)[&rate=5.74290496725216E-4]:1.938039497837E-1)[&rate=5.74290496725216E-4]:6.487473883215E-2,(107[&rate=5.74290496725216E-4]:3.14172226604E-1,108[&rate=5.74290496725216E-4]:3.114325005767E-1)[&rate=5.74290496725216E-4]:1.661316931816E-1)[&rate=5.74290496725216E-4]:1.290677203381E-1)[&rate=5.74290496725216E-4]:7.327531934458E-2)[&rate=5.74290496725216E-4]:8.688834504147E-2,((148[&rate=5.74290496725216E-4]:3.107684796333E-1,143[&rate=5.74290496725216E-4]:3.080287536059E-1)[&rate=5.74290496725216E-4]:2.691177100654E-1,(116[&rate=5.74290496725216E-4]:4.674226470494E-1,(104[&rate=5.74290496725216E-4]:3.050527379892E-1,(139[&rate=5.74290496725216E-4]:4.143577768631E-1,(106[&rate=5.74290496725216E-4]:2.72912036263E-3,111[&rate=5.74290496725216E-4]:1.9167476527E-2)[&rate=5.74290496725216E-4]:2.198478345827E-1)[&rate=5.74290496725216E-4]:8.247578304383E-2)[&rate=5.74290496725216E-4]:2.22643881663E-1)[&rate=5.74290496725216E-4]:7.410737826555E-2)[&rate=5.74290496725216E-4]:1.67731306592E-1)[&rate=5.74290496725216E-4]:1.542667459219E-1,(((117[&rate=5.74290496725216E-4]:3.2474876473E-1,105[&rate=5.74290496725216E-4]:2.946117784286E-1)[&rate=5.74290496725216E-4]:4.3501681078E-2,110[&rate=5.74290496725216E-4]:3.600312677257E-1)[&rate=5.74290496725216E-4]:4.098638164339E-1,(((4[&rate=5.74290496725216E-4]:2.315550311285E-1,30[&rate=5.74290496725216E-4]:4.041577708545E-1)[&rate=5.74290496725216E-4]:2.208090144089E-2,14[&rate=5.74290496725216E-4]:3.111701791446E-1)[&rate=5.74290496725216E-4]:3.325416135233E-1,(113[&rate=5.74290496725216E-4]:6.294417386973E-1,9[&rate=5.74290496725216E-4]:6.212225606152E-1)[&rate=5.74290496725216E-4]:1.427005397056E-2)[&rate=5.74290496725216E-4]:1.316627435464E-1)[&rate=5.74290496725216E-4]:1.703453224365E-1)[&rate=5.74290496725216E-4]:2.368755369705E-1)[&rate=5.74290496725216E-4]:1.416065621339E-1,((((15[&rate=5.74290496725216E-4]:3.955072468768E-1,10[&rate=5.74290496725216E-4]:3.571510824934E-1)[&rate=5.74290496725216E-4]:1.072457044942E-1,6[&rate=5.74290496725216E-4]:4.479584308232E-1)[&rate=5.74290496725216E-4]:1.403576862807E-1,(18[&rate=5.74290496725216E-4]:6.070663207585E-1,3[&rate=5.74290496725216E-4]:4.919978276079E-1)[&rate=5.74290496725216E-4]:4.426349497557E-2)[&rate=5.74290496725216E-4]:2.930310961064E-1,((87[&rate=5.74290496725216E-4]:1.952119455886E-1,(89[&rate=5.74290496725216E-4]:8.17388808863E-2,88[&rate=5.74290496725216E-4]:6.804025074929E-2)[&rate=5.74290496725216E-4]:1.271716948393E-1)[&rate=5.74290496725216E-4]:1.142266396372E-1,((((84[&rate=5.74290496725216E-4]:1.644790313532E-1,83[&rate=5.74290496725216E-4]:1.644790313532E-1)[&rate=5.74290496725216E-4]:1.230980057117E-2,86[&rate=5.74290496725216E-4]:1.767888319244E-1)[&rate=5.74290496725216E-4]:1.763935783621E-2,(85[&rate=5.74290496725216E-4]:1.831083128345E-1,93[&rate=5.74290496725216E-4]:1.968069429716E-1)[&rate=5.74290496725216E-4]:1.131987692606E-2)[&rate=5.74290496725216E-4]:2.96365257421E-2,(92[&rate=5.74290496725216E-4]:1.70644851525E-1,(90[&rate=5.74290496725216E-4]:4.313895877097E-2,91[&rate=5.74290496725216E-4]:4.313895877097E-2)[&rate=5.74290496725216E-4]:1.275058927541E-1)[&rate=5.74290496725216E-4]:6.711849411467E-2)[&rate=5.74290496725216E-4]:8.537386972304E-2)[&rate=5.74290496725216E-4]:1.059579860861E0)[&rate=5.74290496725216E-4]:4.181972102984E-1)[&rate=5.74290496725216E-4]:6.072023575703E-1)[&rate=5.74290496725216E-4]:6.449941374524E-1,146[&rate=5.74290496725216E-4]:6.440008182245E-1)[&rate=5.74290496725216E-4]:7.791186814608E-2)[&rate=5.74290496725216E-4]:7.33280565311E-2,((99[&rate=5.74290496725216E-4]:4.779805492681E-1,96[&rate=5.74290496725216E-4]:4.424614235852E-1)[&rate=5.74290496725216E-4]:2.295706302167E-1,(98[&rate=5.74290496725216E-4]:5.577526323001E-1,(97[&rate=5.74290496725216E-4]:3.111911924237E-1,(95[&rate=5.74290496725216E-4]:3.526214667003E-1,(94[&rate=5.74290496725216E-4]:1.78829043605E-1,100[&rate=5.74290496725216E-4]:1.78829043605E-1)[&rate=5.74290496725216E-4]:8.909296954323E-2)[&rate=5.74290496725216E-4]:1.689522393847E-1)[&rate=5.74290496725216E-4]:4.710788796386E-2)[&rate=5.74290496725216E-4]:1.279406236875E-1)[&rate=5.74290496725216E-4]:1.177442082255E-1)[&rate=5.74290496725216E-4]:4.089439390732E-2,40[&rate=5.74290496725216E-4]:7.159165575741E-1)[&rate=5.74290496725216E-4]:7.675116571516E-2,39[&rate=5.74290496725216E-4]:7.926677232892E-1)[&rate=5.74290496725216E-4]:3.163351389542E-1,38[&rate=5.74290496725216E-4]:1.040696851314E0)[&rate=5.74290496725216E-4]:1.251633462213E-1)[&rate=5.74290496725216E-4]:3.865346173896E-1)[&rate=5.74290496725216E-4]:2.177544449595E-2);
tree STATE_36360000 [&joint=-20956.493780006233,lnP=-20956.493780006233] = [&R] (((((((((((37[&rate=6.320036329141555E-4]:2.596957270396E-1,58[&rate=6.320036329141555E-4]:2.405700439795E-1)[&rate=6.320036329141555E-4]:2.971496199496E-2,54[&rate=6.320036329141555E-4]:2.129079567941E-1)[&rate=6.320036329141555E-4]:6.167132939689E-2,57[&rate=6.320036329141555E-4]:3.155628927483E-1)[&rate=6.320036329141555E-4]:7.8222444747E-3,(56[&rate=6.320036329141555E-4]:2.386021699976E-1,55[&rate=6.320036329141555E-4]:2.386021699976E-1)[&rate=6.320036329141555E-4]:7.385400547671E-2)[&rate=6.320036329141555E-4]:5.967180095287E-2,59[&rate=6.320036329141555E-4]:3.803246977388E-1)[&rate=6.320036329141555E-4]:2.336029721261E-1,68[&rate=6.320036329141555E-4]:5.64747341996E-1)[&rate=6.320036329141555E-4]:5.127345526173E-1,((67[&rate=6.320036329141555E-4]:1.838143119503E-1,(122[&rate=6.320036329141555E-4]:2.822171307417E-1,(123[&rate=6.320036329141555E-4]:1.384605582684E-1,124[&rate=6.320036329141555E-4]:1.357283178313E-1)[&rate=6.320036329141555E-4]:1.437565724733E-1)[&rate=6.320036329141555E-4]:4.028697315493E-1)[&rate=6.320036329141555E-4]:2.023816255019E-1,((119[&rate=6.320036329141555E-4]:2.049955929483E0,(126[&rate=6.320036329141555E-4]:1.247313286604E0,(((138[&rate=6.320036329141555E-4]:4.426262468134E-1,136[&rate=6.320036329141555E-4]:3.111193974982E-1)[&rate=6.320036329141555E-4]:2.965084545177E-1,135[&rate=6.320036329141555E-4]:5.39134701331E-1)[&rate=6.320036329141555E-4]:6.094367709473E-1,120[&rate=6.320036329141555E-4]:1.400626266799E0)[&rate=6.320036329141555E-4]:5.364991314897E-1)[&rate=6.320036329141555E-4]:1.694012023546E-2)[&rate=6.320036329141555E-4]:1.617094785166E-1,66[&rate=6.320036329141555E-4]:1.787886956707E-1)[&rate=6.320036329141555E-4]:2.074072417815E-1)[&rate=6.320036329141555E-4]:1.435653193888E-1)[&rate=6.320036329141555E-4]:5.408109849501E-2,(125[&rate=6.320036329141555E-4]:8.335893756618E-1,((((52[&rate=6.320036329141555E-4]:2.452253113045E-1,(103[&rate=6.320036329141555E-4]:4.954219390419E-1,(29[&rate=6.320036329141555E-4]:4.53249642862E-1,(12[&rate=6.320036329141555E-4]:1.59754995225E-1,5[&rate=6.320036329141555E-4]:1.213988308416E-1)[&rate=6.320036329141555E-4]:1.866453325685E-1)[&rate=6.320036329141555E-4]:2.750490085086E-1)[&rate=6.320036329141555E-4]:1.414097106824E0)[&rate=6.320036329141555E-4]:4.81821834693E-1,53[&rate=6.320036329141555E-4]:7.188504246861E-1)[&rate=6.320036329141555E-4]:1.73743835505E-2,((((70[&rate=6.320036329141555E-4]:3.520791925176E-1,76[&rate=6.320036329141555E-4]:3.904353569011E-1)[&rate=6.320036329141555E-4]:8.447254246288E-2,74[&rate=6.320036329141555E-4]:4.749078993639E-1)[&rate=6.320036329141555E-4]:2.166196366896E-1,75[&rate=6.320036329141555E-4]:6.915275360535E-1)[&rate=6.320036329141555E-4]:1.00121684444E-1,((((72[&rate=6.320036329141555E-4]:2.015170758912E-2,78[&rate=6.320036329141555E-4]:4.206951580843E-2)[&rate=6.320036329141555E-4]:1.461558134417E-1,79[&rate=6.320036329141555E-4]:1.882253292502E-1)[&rate=6.320036329141555E-4]:1.346143876685E-2,82[&rate=6.320036329141555E-4]:2.099059460991E-1)[&rate=6.320036329141555E-4]:1.124380082342E-1,((81[&rate=6.320036329141555E-4]:9.936233121413E-2,80[&rate=6.320036329141555E-4]:9.936233121413E-2)[&rate=6.320036329141555E-4]:2.017581411375E-1,((77[&rate=6.320036329141555E-4]:3.084341728186E-1,73[&rate=6.320036329141555E-4]:3.139136248734E-1)[&rate=6.320036329141555E-4]:2.072431434511E-2,71[&rate=6.320036329141555E-4]:2.661447885336E-1)[&rate=6.320036329141555E-4]:1.579760162623E-2)[&rate=6.320036329141555E-4]:4.785125817347E-3)[&rate=6.320036329141555E-4]:4.364285538355E-1)[&rate=6.320036329141555E-4]:6.910386463511E-1)[&rate=6.320036329141555E-4]:6.725181059421E-2,((133[&rate=6.320036329141555E-4]:5.894014905681E-1,134[&rate=6.320036329141555E-4]:5.592645042669E-1)[&rate=6.320036329141555E-4]:1.460553648444E-1,137[&rate=6.320036329141555E-4]:7.765527458235E-1)[&rate=6.320036329141555E-4]:8.500992603865E-1)[&rate=6.320036329141555E-4]:2.404952704922E-1)[&rate=6.320036329141555E-4]:4.646402841132E-1)[&rate=6.320036329141555E-4]:1.300725351027E-1,(((35[&rate=6.320036329141555E-4]:4.784279007705E-2,(36[&rate=6.320036329141555E-4]:7.356757611516E-2,(121[&rate=6.320036329141555E-4]:1.949883994843E0,127[&rate=6.320036329141555E-4]:2.390979885254E0)[&rate=6.320036329141555E-4]:2.031356360667E-1)[&rate=6.320036329141555E-4]:2.085055642765E-2)[&rate=6.320036329141555E-4]:4.090458379019E-3,((45[&rate=6.320036329141555E-4]:6.969074690204E-1,((51[&rate=6.320036329141555E-4]:5.297876120913E-1,((44[&rate=6.320036329141555E-4]:9.611313010136E-2,47[&rate=6.320036329141555E-4]:1.015776109756E-1)[&rate=6.320036329141555E-4]:4.274378130212E-1,(50[&rate=6.320036329141555E-4]:3.803690296492E-1,49[&rate=6.320036329141555E-4]:3.803690296492E-1)[&rate=6.320036329141555E-4]:1.158595091019E-1)[&rate=6.320036329141555E-4]:2.809459246604E-2)[&rate=6.320036329141555E-4]:6.554493319958E-2,(((41[&rate=6.320036329141555E-4]:2.536722499475E-1,(48[&rate=6.320036329141555E-4]:2.173510718372E-1,42[&rate=6.320036329141555E-4]:1.790997057169E-1)[&rate=6.320036329141555E-4]:8.003702510483E-2)[&rate=6.320036329141555E-4]:8.252839068891E-2,46[&rate=6.320036329141555E-4]:3.908454493794E-1)[&rate=6.320036329141555E-4]:5.994947433213E-2,43[&rate=6.320036329141555E-4]:4.507949237115E-1)[&rate=6.320036329141555E-4]:1.718600259509E-1)[&rate=6.320036329141555E-4]:8.244924066932E-2)[&rate=6.320036329141555E-4]:8.713602731143E-2,((((62[&rate=6.320036329141555E-4]:2.012617484474E-1,(64[&rate=6.320036329141555E-4]:1.535366349612E-1,60[&rate=6.320036329141555E-4]:2.851703454484E-3)[&rate=6.320036329141555E-4]:6.629223075165E-3)[&rate=6.320036329141555E-4]:8.792400125478E-2,65[&rate=6.320036329141555E-4]:9.740492778443E-2)[&rate=6.320036329141555E-4]:1.643045673145E-1,(63[&rate=6.320036329141555E-4]:6.261476277578E-2,61[&rate=6.320036329141555E-4]:1.037106531868E-1)[&rate=6.320036329141555E-4]:3.497796638298E-1)[&rate=6.320036329141555E-4]:1.065314940389E0,(128[&rate=6.320036329141555E-4]:1.304327343652E0,((69[&rate=6.320036329141555E-4]:5.834712230769E-1,((129[&rate=6.320036329141555E-4]:9.672670086033E-2,132[&rate=6.320036329141555E-4]:9.946642688769E-2)[&rate=6.320036329141555E-4]:9.253371521343E-2,(131[&rate=6.320036329141555E-4]:1.268550000255E-1,130[&rate=6.320036329141555E-4]:1.241152739982E-1)[&rate=6.320036329141555E-4]:6.514514207561E-2)[&rate=6.320036329141555E-4]:2.462656015236E-1)[&rate=6.320036329141555E-4]:1.468317288176E-2,118[&rate=6.320036329141555E-4]:5.87195491849E-1)[&rate=6.320036329141555E-4]:8.568578792001E-1)[&rate=6.320036329141555E-4]:7.475188635599E-2)[&rate=6.320036329141555E-4]:1.783604786153E-1)[&rate=6.320036329141555E-4]:2.326066312065E-2)[&rate=6.320036329141555E-4]:6.062557104197E-1,((((((97[&rate=6.320036329141555E-4]:3.990593754525E-1,(39[&rate=6.320036329141555E-4]:4.429654700065E-1,((101[&rate=6.320036329141555E-4]:7.54140296369E-1,((((102[&rate=6.320036329141555E-4]:1.526288301963E-2,(((((21[&rate=6.320036329141555E-4]:5.152042990062E-1,17[&rate=6.320036329141555E-4]:4.850673127048E-1)[&rate=6.320036329141555E-4]:9.447991491008E-2,28[&rate=6.320036329141555E-4]:6.343417481627E-1)[&rate=6.320036329141555E-4]:2.93673483735E-1,1[&rate=6.320036329141555E-4]:1.417138620348E-1)[&rate=6.320036329141555E-4]:2.247975151432E-2,24[&rate=6.320036329141555E-4]:9.450155313574E-1)[&rate=6.320036329141555E-4]:8.408819112457E-2,(((20[&rate=6.320036329141555E-4]:3.733245553533E-1,25[&rate=6.320036329141555E-4]:3.92502637545E-1)[&rate=6.320036329141555E-4]:1.801031502802E-1,23[&rate=6.320036329141555E-4]:5.616468837155E-1)[&rate=6.320036329141555E-4]:1.168347967243E-1,(140[&rate=6.320036329141555E-4]:3.4744724129E-1,11[&rate=6.320036329141555E-4]:3.666253234817E-1)[&rate=6.320036329141555E-4]:2.269248501089E-1)[&rate=6.320036329141555E-4]:3.396631379324E-1)[&rate=6.320036329141555E-4]:1.47802996154E-1)[&rate=6.320036329141555E-4]:1.641709011738E-1,((((116[&rate=6.320036329141555E-4]:4.196438357633E-1,(104[&rate=6.320036329141555E-4]:3.614162202681E-1,((111[&rate=6.320036329141555E-4]:5.69611981634E-2,106[&rate=6.320036329141555E-4]:4.052284199902E-2)[&rate=6.320036329141555E-4]:1.840158113496E-1,139[&rate=6.320036329141555E-4]:4.163194752664E-1)[&rate=6.320036329141555E-4]:1.368775669195E-1)[&rate=6.320036329141555E-4]:1.18501588098E-1)[&rate=6.320036329141555E-4]:3.986301008308E-1,((148[&rate=6.320036329141555E-4]:4.122478761145E-1,143[&rate=6.320036329141555E-4]:4.095081500872E-1)[&rate=6.320036329141555E-4]:2.804552119431E-1,(((112[&rate=6.320036329141555E-4]:3.598971853754E-1,114[&rate=6.320036329141555E-4]:2.777054045535E-1)[&rate=6.320036329141555E-4]:1.548583467486E-1,(107[&rate=6.320036329141555E-4]:2.878903415278E-1,109[&rate=6.320036329141555E-4]:3.070684237196E-1)[&rate=6.320036329141555E-4]:2.04947382377E-1)[&rate=6.320036329141555E-4]:6.190763661952E-2,108[&rate=6.320036329141555E-4]:5.520056344971E-1)[&rate=6.320036329141555E-4]:1.598755357523E-1)[&rate=6.320036329141555E-4]:1.639270129202E-1)[&rate=6.320036329141555E-4]:5.983301938266E-2,((19[&rate=6.320036329141555E-4]:5.46452752112E-1,13[&rate=6.320036329141555E-4]:5.080965877283E-1)[&rate=6.320036329141555E-4]:9.337041271775E-2,115[&rate=6.320036329141555E-4]:5.192752196242E-1)[&rate=6.320036329141555E-4]:3.588317363527E-1)[&rate=6.320036329141555E-4]:1.473327249621E-1,((((113[&rate=6.320036329141555E-4]:3.832663806589E-1,117[&rate=6.320036329141555E-4]:3.860061066865E-1)[&rate=6.320036329141555E-4]:5.918775694517E-2,110[&rate=6.320036329141555E-4]:4.369746855494E-1)[&rate=6.320036329141555E-4]:9.114693937807E-3,105[&rate=6.320036329141555E-4]:4.241715712681E-1)[&rate=6.320036329141555E-4]:1.841219224778E-1,(((4[&rate=6.320036329141555E-4]:3.652583423135E-2,30[&rate=6.320036329141555E-4]:2.091285739574E-1)[&rate=6.320036329141555E-4]:2.993488723471E-1,14[&rate=6.320036329141555E-4]:3.934089531536E-1)[&rate=6.320036329141555E-4]:2.061886668076E-1,9[&rate=6.320036329141555E-4]:5.913784418791E-1)[&rate=6.320036329141555E-4]:3.609313405856E-2)[&rate=6.320036329141555E-4]:4.719407077411E-1)[&rate=6.320036329141555E-4]:1.457749251722E-1)[&rate=6.320036329141555E-4]:6.444497100707E-2,(142[&rate=6.320036329141555E-4]:5.12075382317E-1,(145[&rate=6.320036329141555E-4]:1.115902236742E-1,(144[&rate=6.320036329141555E-4]:8.445021510888E-2,141[&rate=6.320036329141555E-4]:8.718994113623E-2)[&rate=6.320036329141555E-4]:2.166055651034E-2)[&rate=6.320036329141555E-4]:4.004851586428E-1)[&rate=6.320036329141555E-4]:9.783787153494E-1)[&rate=6.320036329141555E-4]:2.591601321066E-1,(((15[&rate=6.320036329141555E-4]:2.478477132097E-1,10[&rate=6.320036329141555E-4]:2.094915488263E-1)[&rate=6.320036329141555E-4]:3.527376763606E-1,6[&rate=6.320036329141555E-4]:5.457908690225E-1)[&rate=6.320036329141555E-4]:1.866280912883E-1,((3[&rate=6.320036329141555E-4]:5.344297818241E-1,18[&rate=6.320036329141555E-4]:6.494982749747E-1)[&rate=6.320036329141555E-4]:6.424544597076E-2,((87[&rate=6.320036329141555E-4]:2.757076762595E-1,(((84[&rate=6.320036329141555E-4]:7.194733674098E-2,93[&rate=6.320036329141555E-4]:8.5645966878E-2)[&rate=6.320036329141555E-4]:1.289767792508E-1,((86[&rate=6.320036329141555E-4]:1.320595693863E-1,85[&rate=6.320036329141555E-4]:1.320595693863E-1)[&rate=6.320036329141555E-4]:4.797257738811E-2,83[&rate=6.320036329141555E-4]:1.800321467745E-1)[&rate=6.320036329141555E-4]:2.089196921734E-2)[&rate=6.320036329141555E-4]:1.554178773427E-2,(92[&rate=6.320036329141555E-4]:7.823839847331E-2,(90[&rate=6.320036329141555E-4]:1.65175247806E-2,91[&rate=6.320036329141555E-4]:1.65175247806E-2)[&rate=6.320036329141555E-4]:6.172087369271E-2)[&rate=6.320036329141555E-4]:1.519261353898E-1)[&rate=6.320036329141555E-4]:5.924177253346E-2)[&rate=6.320036329141555E-4]:7.200807684166E-2,(89[&rate=6.320036329141555E-4]:1.370803466978E-1,88[&rate=6.320036329141555E-4]:1.233817165608E-1)[&rate=6.320036329141555E-4]:2.243340365404E-1)[&rate=6.320036329141555E-4]:7.906855020908E-1)[&rate=6.320036329141555E-4]:8.168893799548E-2)[&rate=6.320036329141555E-4]:8.199349954894E-1)[&rate=6.320036329141555E-4]:2.565808611168E-1)[&rate=6.320036329141555E-4]:6.522144657514E-1,16[&rate=6.320036329141555E-4]:2.518683529244E0)[&rate=6.320036329141555E-4]:9.774866879984E-3)[&rate=6.320036329141555E-4]:2.71321568121E-2)[&rate=6.320036329141555E-4]:4.71699269351E-2,147[&rate=6.320036329141555E-4]:5.746446029341E-1)[&rate=6.320036329141555E-4]:3.568385912152E-2,146[&rate=6.320036329141555E-4]:6.731699921102E-1)[&rate=6.320036329141555E-4]:1.899337476681E-2,(40[&rate=6.320036329141555E-4]:5.408822285616E-1,(((95[&rate=6.320036329141555E-4]:5.137207443182E-1,(100[&rate=6.320036329141555E-4]:3.326253749173E-1,94[&rate=6.320036329141555E-4]:3.326253749173E-1)[&rate=6.320036329141555E-4]:9.639591584887E-2)[&rate=6.320036329141555E-4]:6.201227594898E-2,(99[&rate=6.320036329141555E-4]:5.125779811199E-1,96[&rate=6.320036329141555E-4]:4.77058855437E-1)[&rate=6.320036329141555E-4]:7.40840008958E-2)[&rate=6.320036329141555E-4]:3.323306893524E-2,98[&rate=6.320036329141555E-4]:5.980371274537E-1)[&rate=6.320036329141555E-4]:7.126040165426E-2)[&rate=6.320036329141555E-4]:3.106255908044E-2)[&rate=6.320036329141555E-4]:1.178042559539E-2,(((7[&rate=6.320036329141555E-4]:1.998785873674E-1,8[&rate=6.320036329141555E-4]:1.998785873674E-1)[&rate=6.320036329141555E-4]:2.5273280639E-1,26[&rate=6.320036329141555E-4]:5.594607088259E-1)[&rate=6.320036329141555E-4]:2.618650067297E-1,((2[&rate=6.320036329141555E-4]:4.424603964823E-1,31[&rate=6.320036329141555E-4]:6.698576567564E-1)[&rate=6.320036329141555E-4]:4.436886868444E-2,(22[&rate=6.320036329141555E-4]:5.492487937771E-1,27[&rate=6.320036329141555E-4]:5.656871499414E-1)[&rate=6.320036329141555E-4]:1.101832111157E-1)[&rate=6.320036329141555E-4]:1.509348065532E-1)[&rate=6.320036329141555E-4]:1.902686944347E0)[&rate=6.320036329141555E-4]:1.30673825695E-1,38[&rate=6.320036329141555E-4]:6.460930280034E-1)[&rate=6.320036329141555E-4]:6.144613773879E-1)[&rate=6.320036329141555E-4]:5.572593156288E-2)[&rate=6.320036329141555E-4]:2.293636609245E-1,32[&rate=6.320036329141555E-4]:5.834704451404E-2)[&rate=6.320036329141555E-4]:3.389284752595E-2,(33[&rate=6.320036329141555E-4]:5.916142302803E-2,34[&rate=6.320036329141555E-4]:7.55997791924E-2)[&rate=6.320036329141555E-4]:3.855792106667E-2);
tree STATE_36450000 [&joint=-20959.399458486987,lnP=-20959.399458486987] = [&R] ((32[&rate=5.692528060148479E-4]:3.639899271347E-3,33[&rate=5.692528060148479E-4]:9.119351326062E-3)[&rate=5.692528060148479E-4]:3.890173452237E-3,(34[&rate=5.692528060148479E-4]:2.081311860563E-3,((((((((134[&rate=5.692528060148479E-4]:3.928543274199E-1,133[&rate=5.692528060148479E-4]:4.229913137211E-1)[&rate=5.692528060148479E-4]:8.466112554615E-2,137[&rate=5.692528060148479E-4]:5.487483296783E-1)[&rate=5.692528060148479E-4]:1.160261095565E0,(53[&rate=5.692528060148479E-4]:8.151362183129E-1,((((74[&rate=5.692528060148479E-4]:3.419186425379E-1,76[&rate=5.692528060148479E-4]:3.419186425379E-1)[&rate=5.692528060148479E-4]:6.648158529628E-2,70[&rate=5.692528060148479E-4]:3.700440634507E-1)[&rate=5.692528060148479E-4]:4.999059130968E-2,75[&rate=5.692528060148479E-4]:4.583908191438E-1)[&rate=5.692528060148479E-4]:3.144686482475E-1,((73[&rate=5.692528060148479E-4]:4.359157359056E-1,71[&rate=5.692528060148479E-4]:3.674225852207E-1)[&rate=5.692528060148479E-4]:1.249647932882E-2,(((81[&rate=5.692528060148479E-4]:1.050291112156E-1,80[&rate=5.692528060148479E-4]:1.050291112156E-1)[&rate=5.692528060148479E-4]:2.441066495321E-1,77[&rate=5.692528060148479E-4]:3.929713771861E-1)[&rate=5.692528060148479E-4]:3.168730364262E-2,(((78[&rate=5.692528060148479E-4]:1.004153506767E-1,72[&rate=5.692528060148479E-4]:7.849754245735E-2)[&rate=5.692528060148479E-4]:1.242672570948E-1,79[&rate=5.692528060148479E-4]:2.246826077715E-1)[&rate=5.692528060148479E-4]:1.463570417385E-1,82[&rate=5.692528060148479E-4]:3.79258827592E-1)[&rate=5.692528060148479E-4]:1.800259296271E-2)[&rate=5.692528060148479E-4]:1.827408235092E-2)[&rate=5.692528060148479E-4]:3.244472521569E-1)[&rate=5.692528060148479E-4]:7.887398095336E-1)[&rate=5.692528060148479E-4]:7.06978195512E-2)[&rate=5.692528060148479E-4]:8.871106185547E-2,((103[&rate=5.692528060148479E-4]:4.245107286244E-1,(29[&rate=5.692528060148479E-4]:5.11580372496E-1,(12[&rate=5.692528060148479E-4]:1.900930001323E-1,5[&rate=5.692528060148479E-4]:1.517368357489E-1)[&rate=5.692528060148479E-4]:2.146380572951E-1)[&rate=5.692528060148479E-4]:1.458070684572E-1)[&rate=5.692528060148479E-4]:1.844119032985E0,52[&rate=5.692528060148479E-4]:6.043360270489E-1)[&rate=5.692528060148479E-4]:3.78405793982E-1)[&rate=5.692528060148479E-4]:1.022613508901E-1,125[&rate=5.692528060148479E-4]:8.664239369484E-1)[&rate=5.692528060148479E-4]:2.973293265813E-1,((57[&rate=5.692528060148479E-4]:3.744601235443E-1,(((59[&rate=5.692528060148479E-4]:2.215097890364E-1,58[&rate=5.692528060148479E-4]:2.406354720965E-1)[&rate=5.692528060148479E-4]:2.113907222633E-2,(37[&rate=5.692528060148479E-4]:1.291474014532E-1,54[&rate=5.692528060148479E-4]:5.264466921274E-2)[&rate=5.692528060148479E-4]:1.517528259298E-1)[&rate=5.692528060148479E-4]:6.512234743693E-2,(56[&rate=5.692528060148479E-4]:2.548691367165E-1,55[&rate=5.692528060148479E-4]:2.548691367165E-1)[&rate=5.692528060148479E-4]:4.470535067159E-2)[&rate=5.692528060148479E-4]:6.395667440753E-2)[&rate=5.692528060148479E-4]:1.769531493313E-1,68[&rate=5.692528060148479E-4]:4.995007045695E-1)[&rate=5.692528060148479E-4]:4.975858922935E-1)[&rate=5.692528060148479E-4]:1.644836623262E-1,(((((127[&rate=5.692528060148479E-4]:2.223324908732E0,121[&rate=5.692528060148479E-4]:1.782229018321E0)[&rate=5.692528060148479E-4]:3.444692493169E-1,35[&rate=5.692528060148479E-4]:6.708703778604E-4)[&rate=5.692528060148479E-4]:2.940307335731E-2,36[&rate=5.692528060148479E-4]:7.664928620093E-2)[&rate=5.692528060148479E-4]:7.643910630328E-2,((128[&rate=5.692528060148479E-4]:1.331865269704E0,(((69[&rate=5.692528060148479E-4]:7.747740362585E-1,118[&rate=5.692528060148479E-4]:7.638151321489E-1)[&rate=5.692528060148479E-4]:3.835824716912E-1,(129[&rate=5.692528060148479E-4]:3.161642386607E-1,((130[&rate=5.692528060148479E-4]:2.794403511406E-1,131[&rate=5.692528060148479E-4]:2.821800771679E-1)[&rate=5.692528060148479E-4]:3.442149524647E-2,132[&rate=5.692528060148479E-4]:3.166015724144E-1)[&rate=5.692528060148479E-4]:2.302392273638E-3)[&rate=5.692528060148479E-4]:6.942470638095E-1)[&rate=5.692528060148479E-4]:3.190836619609E-1,((64[&rate=5.692528060148479E-4]:3.359581268894E-1,((62[&rate=5.692528060148479E-4]:3.32053650817E-1,60[&rate=5.692528060148479E-4]:1.402728288992E-1)[&rate=5.692528060148479E-4]:2.599401423574E-2,65[&rate=5.692528060148479E-4]:1.66266843135E-1)[&rate=5.692528060148479E-4]:1.900635224773E-2)[&rate=5.692528060148479E-4]:2.536046830311E-1,(63[&rate=5.692528060148479E-4]:3.487959573084E-1,61[&rate=5.692528060148479E-4]:3.898918477194E-1)[&rate=5.692528060148479E-4]:2.407668526122E-1)[&rate=5.692528060148479E-4]:8.358225654694E-1)[&rate=5.692528060148479E-4]:5.11003130076E-3)[&rate=5.692528060148479E-4]:2.154708165916E-1,((44[&rate=5.692528060148479E-4]:9.920788962398E-2,47[&rate=5.692528060148479E-4]:1.046723704982E-1)[&rate=5.692528060148479E-4]:5.683607242204E-1,(((((41[&rate=5.692528060148479E-4]:2.191953675917E-1,48[&rate=5.692528060148479E-4]:2.629112145862E-1)[&rate=5.692528060148479E-4]:1.051903899828E-1,42[&rate=5.692528060148479E-4]:3.298502384488E-1)[&rate=5.692528060148479E-4]:6.852924628539E-2,(43[&rate=5.692528060148479E-4]:4.074812674864E-1,46[&rate=5.692528060148479E-4]:4.074812674864E-1)[&rate=5.692528060148479E-4]:4.007854511648E-2)[&rate=5.692528060148479E-4]:1.385927479032E-1,(51[&rate=5.692528060148479E-4]:5.474790681642E-1,(50[&rate=5.692528060148479E-4]:3.676904967374E-1,49[&rate=5.692528060148479E-4]:3.676904967374E-1)[&rate=5.692528060148479E-4]:1.743240905526E-1)[&rate=5.692528060148479E-4]:1.135108797048E-2)[&rate=5.692528060148479E-4]:6.640975224334E-2,45[&rate=5.692528060148479E-4]:6.443655914381E-1)[&rate=5.692528060148479E-4]:2.047078196913E-2)[&rate=5.692528060148479E-4]:1.091035005975E-1)[&rate=5.692528060148479E-4]:8.794408703006E-2)[&rate=5.692528060148479E-4]:4.027265595872E-1,((((98[&rate=5.692528060148479E-4]:6.935321876456E-1,((94[&rate=5.692528060148479E-4]:1.334613334799E-1,100[&rate=5.692528060148479E-4]:1.334613334799E-1)[&rate=5.692528060148479E-4]:2.621095547963E-1,95[&rate=5.692528060148479E-4]:4.802703418282E-1)[&rate=5.692528060148479E-4]:2.241908075661E-1)[&rate=5.692528060148479E-4]:7.52425618928E-2,(99[&rate=5.692528060148479E-4]:7.150770234748E-1,96[&rate=5.692528060148479E-4]:6.795578977919E-1)[&rate=5.692528060148479E-4]:7.555564956087E-2)[&rate=5.692528060148479E-4]:7.570087248841E-2,(((97[&rate=5.692528060148479E-4]:3.976224655417E-1,16[&rate=5.692528060148479E-4]:2.554153643025E0)[&rate=5.692528060148479E-4]:8.534419010252E-2,(((((2[&rate=5.692528060148479E-4]:5.318893922096E-1,(((26[&rate=5.692528060148479E-4]:4.816765335618E-1,(7[&rate=5.692528060148479E-4]:1.404770751562E-1,8[&rate=5.692528060148479E-4]:1.404770751562E-1)[&rate=5.692528060148479E-4]:2.343501433371E-1)[&rate=5.692528060148479E-4]:1.74105062334E-1,(22[&rate=5.692528060148479E-4]:1.930160078901E-1,27[&rate=5.692528060148479E-4]:2.094543640545E-1)[&rate=5.692528060148479E-4]:4.518066838961E-1)[&rate=5.692528060148479E-4]:1.348522562419E-2,31[&rate=5.692528060148479E-4]:7.131024379584E-1)[&rate=5.692528060148479E-4]:4.618421452524E-2)[&rate=5.692528060148479E-4]:1.706980768607E0,(101[&rate=5.692528060148479E-4]:7.616264628832E-1,(((18[&rate=5.692528060148479E-4]:5.833326835944E-1,(6[&rate=5.692528060148479E-4]:4.594596424331E-1,(15[&rate=5.692528060148479E-4]:5.043377649235E-1,10[&rate=5.692528060148479E-4]:4.6598160054E-1)[&rate=5.692528060148479E-4]:9.916398057405E-3)[&rate=5.692528060148479E-4]:6.085934253121E-2)[&rate=5.692528060148479E-4]:1.179910780556E-1,((((((84[&rate=5.692528060148479E-4]:1.158485418301E-1,((83[&rate=5.692528060148479E-4]:8.578792720527E-2,85[&rate=5.692528060148479E-4]:8.578792720527E-2)[&rate=5.692528060148479E-4]:1.612626963023E-2,86[&rate=5.692528060148479E-4]:1.019141968355E-1)[&rate=5.692528060148479E-4]:1.393434499458E-2)[&rate=5.692528060148479E-4]:1.288240610438E-2,93[&rate=5.692528060148479E-4]:1.424295780715E-1)[&rate=5.692528060148479E-4]:2.494830854972E-2,(92[&rate=5.692528060148479E-4]:1.129540019451E-1,(90[&rate=5.692528060148479E-4]:1.062371200774E-1,91[&rate=5.692528060148479E-4]:1.062371200774E-1)[&rate=5.692528060148479E-4]:6.716881867752E-3)[&rate=5.692528060148479E-4]:5.442388467608E-2)[&rate=5.692528060148479E-4]:1.186506460698E-2,87[&rate=5.692528060148479E-4]:1.655443210912E-1)[&rate=5.692528060148479E-4]:1.268175210256E-1,(89[&rate=5.692528060148479E-4]:1.338807283019E-1,88[&rate=5.692528060148479E-4]:1.201820981648E-1)[&rate=5.692528060148479E-4]:1.721797439519E-1)[&rate=5.692528060148479E-4]:7.623655215384E-1,3[&rate=5.692528060148479E-4]:5.15001336258E-1)[&rate=5.692528060148479E-4]:7.125393224143E-2)[&rate=5.692528060148479E-4]:7.731970562022E-1,(((142[&rate=5.692528060148479E-4]:2.421214229809E-1,(144[&rate=5.692528060148479E-4]:9.154354604338E-2,(145[&rate=5.692528060148479E-4]:1.229060676451E-2,141[&rate=5.692528060148479E-4]:9.550880736924E-3)[&rate=5.692528060148479E-4]:8.473239133381E-2)[&rate=5.692528060148479E-4]:1.450984248826E-1)[&rate=5.692528060148479E-4]:1.111576782617E0,((((148[&rate=5.692528060148479E-4]:1.761913409941E-1,143[&rate=5.692528060148479E-4]:1.734516149667E-1)[&rate=5.692528060148479E-4]:6.696971009113E-1,((116[&rate=5.692528060148479E-4]:3.955956438765E-1,((139[&rate=5.692528060148479E-4]:5.118798757347E-1,111[&rate=5.692528060148479E-4]:3.365374099813E-1)[&rate=5.692528060148479E-4]:2.964049177134E-2,(104[&rate=5.692528060148479E-4]:1.093923900855E-1,106[&rate=5.692528060148479E-4]:1.093923900855E-1)[&rate=5.692528060148479E-4]:2.403471555027E-1)[&rate=5.692528060148479E-4]:1.06130070891E-1)[&rate=5.692528060148479E-4]:3.607628848054E-1,((114[&rate=5.692528060148479E-4]:4.456751930609E-1,((109[&rate=5.692528060148479E-4]:4.265646533527E-1,112[&rate=5.692528060148479E-4]:4.2930437938E-1)[&rate=5.692528060148479E-4]:8.747831135771E-2,107[&rate=5.692528060148479E-4]:4.948648825187E-1)[&rate=5.692528060148479E-4]:1.108428314502E-2)[&rate=5.692528060148479E-4]:7.214254877135E-2,108[&rate=5.692528060148479E-4]:5.753519884077E-1)[&rate=5.692528060148479E-4]:2.385407868497E-1)[&rate=5.692528060148479E-4]:5.117374883973E-2)[&rate=5.692528060148479E-4]:1.604710507306E-1,((19[&rate=5.692528060148479E-4]:5.374764166094E-1,13[&rate=5.692528060148479E-4]:4.991202522258E-1)[&rate=5.692528060148479E-4]:1.038714889798E-1,115[&rate=5.692528060148479E-4]:5.207999603837E-1)[&rate=5.692528060148479E-4]:4.472033678686E-1)[&rate=5.692528060148479E-4]:5.921125911883E-2,((105[&rate=5.692528060148479E-4]:4.82487607222E-1,110[&rate=5.692528060148479E-4]:5.044054154411E-1)[&rate=5.692528060148479E-4]:4.316625192957E-1,((9[&rate=5.692528060148479E-4]:6.433205416631E-1,(113[&rate=5.692528060148479E-4]:5.590855505784E-1,(14[&rate=5.692528060148479E-4]:4.780846608266E-1,(4[&rate=5.692528060148479E-4]:5.885997821163E-2,30[&rate=5.692528060148479E-4]:2.314627179376E-1)[&rate=5.692528060148479E-4]:3.616904360398E-1)[&rate=5.692528060148479E-4]:8.100088975177E-2)[&rate=5.692528060148479E-4]:9.245416916678E-2)[&rate=5.692528060148479E-4]:9.54794446888E-2,117[&rate=5.692528060148479E-4]:7.497588904615E-1)[&rate=5.692528060148479E-4]:1.945282223576E-1)[&rate=5.692528060148479E-4]:1.678589814015E-1)[&rate=5.692528060148479E-4]:7.168909767887E-2)[&rate=5.692528060148479E-4]:1.816003583191E-1,(((24[&rate=5.692528060148479E-4]:1.005897621614E0,(((21[&rate=5.692528060148479E-4]:5.471888238873E-1,17[&rate=5.692528060148479E-4]:5.170518375859E-1)[&rate=5.692528060148479E-4]:4.954177990706E-2,28[&rate=5.692528060148479E-4]:6.213881380408E-1)[&rate=5.692528060148479E-4]:2.855376622203E-1,1[&rate=5.692528060148479E-4]:1.206244303982E-1)[&rate=5.692528060148479E-4]:1.044512734079E-1)[&rate=5.692528060148479E-4]:2.575977632949E-1,102[&rate=5.692528060148479E-4]:1.018515492929E-1)[&rate=5.692528060148479E-4]:3.377752201946E-2,(((20[&rate=5.692528060148479E-4]:3.500466844495E-1,25[&rate=5.692528060148479E-4]:3.692247666412E-1)[&rate=5.692528060148479E-4]:1.014173959194E-1,23[&rate=5.692528060148479E-4]:4.59683258451E-1)[&rate=5.692528060148479E-4]:7.721481551073E-2,(140[&rate=5.692528060148479E-4]:2.486677132657E-1,11[&rate=5.692528060148479E-4]:2.678457954574E-1)[&rate=5.692528060148479E-4]:1.841207716551E-1)[&rate=5.692528060148479E-4]:7.494159288574E-1)[&rate=5.692528060148479E-4]:1.53094150139E-1)[&rate=5.692528060148479E-4]:7.346882927755E-2)[&rate=5.692528060148479E-4]:4.049138642092E-1)[&rate=5.692528060148479E-4]:4.936820540977E-1)[&rate=5.692528060148479E-4]:7.205578143568E-3,147[&rate=5.692528060148479E-4]:3.46726985311E-1)[&rate=5.692528060148479E-4]:6.987832124054E-3,39[&rate=5.692528060148479E-4]:2.963377682548E-1)[&rate=5.692528060148479E-4]:2.552938290461E-1,146[&rate=5.692528060148479E-4]:6.718501765358E-1)[&rate=5.692528060148479E-4]:2.373309709502E-3)[&rate=5.692528060148479E-4]:3.821809946146E-2,40[&rate=5.692528060148479E-4]:5.922230064719E-1)[&rate=5.692528060148479E-4]:1.238373150087E-1)[&rate=5.692528060148479E-4]:1.125615507318E-1,38[&rate=5.692528060148479E-4]:7.603158612833E-1)[&rate=5.692528060148479E-4]:3.512891948578E-1)[&rate=5.692528060148479E-4]:1.046100117912E-1)[&rate=5.692528060148479E-4]:1.048141855292E-1,(((126[&rate=5.692528060148479E-4]:1.395112814438E0,((120[&rate=5.692528060148479E-4]:1.378861006662E0,119[&rate=5.692528060148479E-4]:1.47475141762E0)[&rate=5.692528060148479E-4]:4.102828953736E-1,((138[&rate=5.692528060148479E-4]:2.548497158888E-1,136[&rate=5.692528060148479E-4]:1.233428665736E-1)[&rate=5.692528060148479E-4]:8.586015210073E-1,135[&rate=5.692528060148479E-4]:9.134512368961E-1)[&rate=5.692528060148479E-4]:6.236378706185E-1)[&rate=5.692528060148479E-4]:2.957810240878E-1)[&rate=5.692528060148479E-4]:1.847960798835E-1,(67[&rate=5.692528060148479E-4]:1.941146956559E-1,((124[&rate=5.692528060148479E-4]:1.9548999183E-1,123[&rate=5.692528060148479E-4]:1.982222322671E-1)[&rate=5.692528060148479E-4]:1.813926813728E-1,122[&rate=5.692528060148479E-4]:3.7961491364E-1)[&rate=5.692528060148479E-4]:3.157723323565E-1)[&rate=5.692528060148479E-4]:1.386200089808E-1)[&rate=5.692528060148479E-4]:3.248480159054E-2,66[&rate=5.692528060148479E-4]:3.652195062271E-1)[&rate=5.692528060148479E-4]:3.53444300719E-1)[&rate=5.692528060148479E-4]:1.464312035445E-1)[&rate=5.692528060148479E-4]:2.736656908211E-2);
tree STATE_36540000 [&joint=-20993.453512560725,lnP=-20993.453512560725] = [&R] ((((((96[&rate=5.832106533499466E-4]:7.285626835685E-1,99[&rate=5.832106533499466E-4]:7.640818092513E-1)[&rate=5.832106533499466E-4]:8.48863415251E-2,(98[&rate=5.832106533499466E-4]:7.679408148529E-1,(97[&rate=5.832106533499466E-4]:5.501042434356E-1,((94[&rate=5.832106533499466E-4]:1.152842498109E-1,100[&rate=5.832106533499466E-4]:1.152842498109E-1)[&rate=5.832106533499466E-4]:3.533212559355E-1,95[&rate=5.832106533499466E-4]:5.533049592984E-1)[&rate=5.832106533499466E-4]:2.071817977984E-1)[&rate=5.832106533499466E-4]:1.838301950482E-2)[&rate=5.832106533499466E-4]:5.916941242625E-2)[&rate=5.832106533499466E-4]:3.327676327784E-1,((((((22[&rate=5.832106533499466E-4]:5.017851870589E-1,27[&rate=5.832106533499466E-4]:5.182235432233E-1)[&rate=5.832106533499466E-4]:2.015805764361E-1,(26[&rate=5.832106533499466E-4]:6.175947079215E-1,(7[&rate=5.832106533499466E-4]:3.752240871041E-1,8[&rate=5.832106533499466E-4]:3.752240871041E-1)[&rate=5.832106533499466E-4]:1.355213057489E-1)[&rate=5.832106533499466E-4]:9.672995968315E-2)[&rate=5.832106533499466E-4]:6.769468400313E-2,31[&rate=5.832106533499466E-4]:8.258549680462E-1)[&rate=5.832106533499466E-4]:2.697866793997E-1,2[&rate=5.832106533499466E-4]:8.682443871718E-1)[&rate=5.832106533499466E-4]:1.569618668624E0,((101[&rate=5.832106533499466E-4]:7.267066674685E-1,((((6[&rate=5.832106533499466E-4]:5.191303578402E-1,((15[&rate=5.832106533499466E-4]:4.032958190266E-1,10[&rate=5.832106533499466E-4]:3.649396546432E-1)[&rate=5.832106533499466E-4]:1.408148452797E-1,18[&rate=5.832106533499466E-4]:5.523298423886E-1)[&rate=5.832106533499466E-4]:2.981421408175E-2)[&rate=5.832106533499466E-4]:7.944621743291E-2,(((93[&rate=5.832106533499466E-4]:2.851132019037E-1,(((86[&rate=5.832106533499466E-4]:7.104783042897E-2,83[&rate=5.832106533499466E-4]:7.104783042897E-2)[&rate=5.832106533499466E-4]:1.147461781939E-1,85[&rate=5.832106533499466E-4]:1.857940086228E-1)[&rate=5.832106533499466E-4]:7.99620985526E-2,84[&rate=5.832106533499466E-4]:2.657561071754E-1)[&rate=5.832106533499466E-4]:5.658464591276E-3)[&rate=5.832106533499466E-4]:1.592952072261E-2,(92[&rate=5.832106533499466E-4]:1.958829731063E-1,(90[&rate=5.832106533499466E-4]:9.402179028323E-2,91[&rate=5.832106533499466E-4]:9.402179028323E-2)[&rate=5.832106533499466E-4]:1.01861182823E-1)[&rate=5.832106533499466E-4]:1.051597495201E-1)[&rate=5.832106533499466E-4]:1.226645382262E-2,(87[&rate=5.832106533499466E-4]:2.952167258266E-1,(89[&rate=5.832106533499466E-4]:2.176727421735E-1,88[&rate=5.832106533499466E-4]:2.039741120365E-1)[&rate=5.832106533499466E-4]:9.124261379009E-2)[&rate=5.832106533499466E-4]:4.393820485334E-3)[&rate=5.832106533499466E-4]:7.866372618378E-1)[&rate=5.832106533499466E-4]:1.601475009E-1,3[&rate=5.832106533499466E-4]:7.066692816526E-1)[&rate=5.832106533499466E-4]:6.704765227197E-1,((((((117[&rate=5.832106533499466E-4]:9.781033121143E-1,(105[&rate=5.832106533499466E-4]:5.391071903298E-1,110[&rate=5.832106533499466E-4]:5.610249985489E-1)[&rate=5.832106533499466E-4]:4.088591354831E-1)[&rate=5.832106533499466E-4]:1.729490997665E-2,(9[&rate=5.832106533499466E-4]:6.895660407031E-1,(113[&rate=5.832106533499466E-4]:6.451565437927E-1,(14[&rate=5.832106533499466E-4]:6.024808043609E-1,(4[&rate=5.832106533499466E-4]:4.229040391265E-1,30[&rate=5.832106533499466E-4]:5.955067788526E-1)[&rate=5.832106533499466E-4]:1.220425186592E-1)[&rate=5.832106533499466E-4]:4.267573943177E-2)[&rate=5.832106533499466E-4]:5.262867499248E-2)[&rate=5.832106533499466E-4]:2.948732772782E-1)[&rate=5.832106533499466E-4]:1.316359707366E-1,(((108[&rate=5.832106533499466E-4]:5.354015968559E-1,(109[&rate=5.832106533499466E-4]:4.861660481208E-1,((112[&rate=5.832106533499466E-4]:4.052679887348E-1,114[&rate=5.832106533499466E-4]:3.230762079129E-1)[&rate=5.832106533499466E-4]:6.302003741092E-2,107[&rate=5.832106533499466E-4]:4.463702179266E-1)[&rate=5.832106533499466E-4]:2.061774800241E-2)[&rate=5.832106533499466E-4]:7.115335695423E-2)[&rate=5.832106533499466E-4]:1.727366393714E-1,((19[&rate=5.832106533499466E-4]:5.765695516916E-1,13[&rate=5.832106533499466E-4]:5.382133873079E-1)[&rate=5.832106533499466E-4]:1.265585170302E-1,115[&rate=5.832106533499466E-4]:5.825801235163E-1)[&rate=5.832106533499466E-4]:6.802386613558E-2)[&rate=5.832106533499466E-4]:3.57217177902E-1,((((104[&rate=5.832106533499466E-4]:4.444073864876E-1,111[&rate=5.832106533499466E-4]:4.608457426519E-1)[&rate=5.832106533499466E-4]:8.784334634536E-2,139[&rate=5.832106533499466E-4]:7.240315547507E-1)[&rate=5.832106533499466E-4]:4.918413174831E-3,106[&rate=5.832106533499466E-4]:5.371691460078E-1)[&rate=5.832106533499466E-4]:4.433855495448E-1,((148[&rate=5.832106533499466E-4]:5.542500772651E-1,143[&rate=5.832106533499466E-4]:5.515103512377E-1)[&rate=5.832106533499466E-4]:3.09544422051E-1,116[&rate=5.832106533499466E-4]:8.254383349324E-1)[&rate=5.832106533499466E-4]:9.484238801733E-2)[&rate=5.832106533499466E-4]:8.754044460414E-2)[&rate=5.832106533499466E-4]:3.428151842422E-2)[&rate=5.832106533499466E-4]:1.602235293089E-1,(142[&rate=5.832106533499466E-4]:6.532070563673E-1,(144[&rate=5.832106533499466E-4]:2.681077842711E-1,(145[&rate=5.832106533499466E-4]:3.204276565877E-2,141[&rate=5.832106533499466E-4]:2.930303963118E-2)[&rate=5.832106533499466E-4]:2.415444706673E-1)[&rate=5.832106533499466E-4]:3.796198200413E-1)[&rate=5.832106533499466E-4]:8.039136794678E-1)[&rate=5.832106533499466E-4]:4.602263563653E-2,(102[&rate=5.832106533499466E-4]:1.277747244842E-1,((11[&rate=5.832106533499466E-4]:9.200328092197E-1,140[&rate=5.832106533499466E-4]:9.00854727028E-1)[&rate=5.832106533499466E-4]:6.901058858678E-2,((25[&rate=5.832106533499466E-4]:5.457721010097E-1,20[&rate=5.832106533499466E-4]:5.26594018818E-1)[&rate=5.832106533499466E-4]:3.424776947352E-1,23[&rate=5.832106533499466E-4]:8.772908916353E-1)[&rate=5.832106533499466E-4]:1.966840130205E-1)[&rate=5.832106533499466E-4]:2.044847513351E-1)[&rate=5.832106533499466E-4]:1.287933045217E-1)[&rate=5.832106533499466E-4]:7.407851032919E-2,(17[&rate=5.832106533499466E-4]:9.090989035524E-1,((1[&rate=5.832106533499466E-4]:1.01631950614E-1,24[&rate=5.832106533499466E-4]:8.824538684223E-1)[&rate=5.832106533499466E-4]:6.685211597338E-2,(21[&rate=5.832106533499466E-4]:6.200401308292E-1,28[&rate=5.832106533499466E-4]:6.446976650756E-1)[&rate=5.832106533499466E-4]:3.100877713747E-1)[&rate=5.832106533499466E-4]:9.107987649899E-3)[&rate=5.832106533499466E-4]:5.338764029059E-1)[&rate=5.832106533499466E-4]:4.923899106462E-2)[&rate=5.832106533499466E-4]:3.523005891237E-1)[&rate=5.832106533499466E-4]:6.404510565991E-1,16[&rate=5.832106533499466E-4]:2.479486491191E0)[&rate=5.832106533499466E-4]:8.714368789229E-2)[&rate=5.832106533499466E-4]:2.322667523986E-1,((39[&rate=5.832106533499466E-4]:6.09385415655E-1,(147[&rate=5.832106533499466E-4]:5.457550877774E-1,146[&rate=5.832106533499466E-4]:6.085966178319E-1)[&rate=5.832106533499466E-4]:1.21007377058E-1)[&rate=5.832106533499466E-4]:1.894924411907E-2,40[&rate=5.832106533499466E-4]:6.283346597741E-1)[&rate=5.832106533499466E-4]:8.506934559067E-2)[&rate=5.832106533499466E-4]:3.180585541465E-1)[&rate=5.832106533499466E-4]:3.392974941077E-1,38[&rate=5.832106533499466E-4]:1.30245404269E0)[&rate=5.832106533499466E-4]:3.226137784319E-1,(((36[&rate=5.832106533499466E-4]:3.977339199853E-2,(127[&rate=5.832106533499466E-4]:2.515679061311E0,(121[&rate=5.832106533499466E-4]:1.9872591202E0,(((((60[&rate=5.832106533499466E-4]:1.003368225602E-1,64[&rate=5.832106533499466E-4]:2.510217540669E-1)[&rate=5.832106533499466E-4]:2.755317355302E-2,65[&rate=5.832106533499466E-4]:1.278899961132E-1)[&rate=5.832106533499466E-4]:1.121243202998E-2,62[&rate=5.832106533499466E-4]:3.30883250061E-1)[&rate=5.832106533499466E-4]:3.30547898422E-1,(63[&rate=5.832106533499466E-4]:2.449902311596E-1,61[&rate=5.832106533499466E-4]:2.860861215706E-1)[&rate=5.832106533499466E-4]:3.753450269123E-1)[&rate=5.832106533499466E-4]:7.28768395736E-1,(128[&rate=5.832106533499466E-4]:1.223716570244E0,((132[&rate=5.832106533499466E-4]:1.781392064633E-1,(129[&rate=5.832106533499466E-4]:1.662975974665E-1,(130[&rate=5.832106533499466E-4]:1.463412976937E-1,131[&rate=5.832106533499466E-4]:1.49081023721E-1)[&rate=5.832106533499466E-4]:1.995629977285E-2)[&rate=5.832106533499466E-4]:9.101882969412E-3)[&rate=5.832106533499466E-4]:3.426791534442E-1,(69[&rate=5.832106533499466E-4]:4.395519043712E-1,118[&rate=5.832106533499466E-4]:4.285930002615E-1)[&rate=5.832106533499466E-4]:2.264719349886E-1)[&rate=5.832106533499466E-4]:7.083776623915E-1)[&rate=5.832106533499466E-4]:2.67569465773E-2)[&rate=5.832106533499466E-4]:1.395253294054E-1)[&rate=5.832106533499466E-4]:8.732405070017E-2)[&rate=5.832106533499466E-4]:4.464227589326E-2)[&rate=5.832106533499466E-4]:4.043950803385E-2,35[&rate=5.832106533499466E-4]:3.363755756663E-2)[&rate=5.832106533499466E-4]:5.687932324739E-1,(((((50[&rate=5.832106533499466E-4]:4.024790224828E-1,49[&rate=5.832106533499466E-4]:4.024790224828E-1)[&rate=5.832106533499466E-4]:2.517662637131E-1,(44[&rate=5.832106533499466E-4]:1.978586459008E-1,47[&rate=5.832106533499466E-4]:2.033231267751E-1)[&rate=5.832106533499466E-4]:4.837090446666E-1)[&rate=5.832106533499466E-4]:6.678065577391E-2,51[&rate=5.832106533499466E-4]:7.264904228441E-1)[&rate=5.832106533499466E-4]:1.893837454282E-1,(46[&rate=5.832106533499466E-4]:6.963595230725E-1,((48[&rate=5.832106533499466E-4]:4.780753534819E-1,(42[&rate=5.832106533499466E-4]:4.177877056976E-1,41[&rate=5.832106533499466E-4]:4.123232248233E-1)[&rate=5.832106533499466E-4]:2.203628166404E-2)[&rate=5.832106533499466E-4]:1.591261654993E-1,43[&rate=5.832106533499466E-4]:6.481304807297E-1)[&rate=5.832106533499466E-4]:4.822904234279E-2)[&rate=5.832106533499466E-4]:2.468370495713E-1)[&rate=5.832106533499466E-4]:1.011434655679E-1,45[&rate=5.832106533499466E-4]:1.0361433169E0)[&rate=5.832106533499466E-4]:3.216583841366E-1)[&rate=5.832106533499466E-4]:4.202715845659E-1)[&rate=5.832106533499466E-4]:4.682765237427E-2,(33[&rate=5.832106533499466E-4]:1.713823153852E-1,(((((67[&rate=5.832106533499466E-4]:2.971874574785E-1,((124[&rate=5.832106533499466E-4]:1.336404850018E-1,123[&rate=5.832106533499466E-4]:1.363727254389E-1)[&rate=5.832106533499466E-4]:3.347833518394E-1,122[&rate=5.832106533499466E-4]:4.711560772784E-1)[&rate=5.832106533499466E-4]:3.273039305408E-1)[&rate=5.832106533499466E-4]:2.305914591145E-1,(126[&rate=5.832106533499466E-4]:1.13046902559E0,(((138[&rate=5.832106533499466E-4]:1.86891088745E-1,136[&rate=5.832106533499466E-4]:5.538423942981E-2)[&rate=5.832106533499466E-4]:5.395418296953E-1,135[&rate=5.832106533499466E-4]:5.264329184403E-1)[&rate=5.832106533499466E-4]:9.218488485379E-1,(120[&rate=5.832106533499466E-4]:1.570429170612E0,119[&rate=5.832106533499466E-4]:1.666319581571E0)[&rate=5.832106533499466E-4]:1.29907390887E-1)[&rate=5.832106533499466E-4]:1.199445757763E-1)[&rate=5.832106533499466E-4]:6.444840806879E-1)[&rate=5.832106533499466E-4]:1.096820192481E-2,66[&rate=5.832106533499466E-4]:5.387471185178E-1)[&rate=5.832106533499466E-4]:4.055163196849E-1,(32[&rate=5.832106533499466E-4]:1.678736574435E-2,34[&rate=5.832106533499466E-4]:3.870517396343E-2)[&rate=5.832106533499466E-4]:4.254456560927E-2)[&rate=5.832106533499466E-4]:2.267457386801E-2,((((53[&rate=5.832106533499466E-4]:6.144234841069E-1,(133[&rate=5.832106533499466E-4]:7.339729770749E-1,(137[&rate=5.832106533499466E-4]:4.162671189377E-1,134[&rate=5.832106533499466E-4]:3.450342422255E-1)[&rate=5.832106533499466E-4]:3.588017485482E-1)[&rate=5.832106533499466E-4]:6.625300040002E-1)[&rate=5.832106533499466E-4]:2.635041259752E-1,((52[&rate=5.832106533499466E-4]:5.481092883008E-1,(103[&rate=5.832106533499466E-4]:6.975665128447E-1,(29[&rate=5.832106533499466E-4]:8.594639450726E-1,(12[&rate=5.832106533499466E-4]:4.682305228065E-1,5[&rate=5.832106533499466E-4]:4.298743584231E-1)[&rate=5.832106533499466E-4]:2.843841071975E-1)[&rate=5.832106533499466E-4]:7.097928010092E-2)[&rate=5.832106533499466E-4]:1.514836510017E0)[&rate=5.832106533499466E-4]:3.317076175841E-1,(((76[&rate=5.832106533499466E-4]:3.441350274467E-1,(70[&rate=5.832106533499466E-4]:2.595425193635E-1,74[&rate=5.832106533499466E-4]:2.97898683747E-1)[&rate=5.832106533499466E-4]:4.62363436997E-2)[&rate=5.832106533499466E-4]:3.271034143641E-3,75[&rate=5.832106533499466E-4]:3.474060615903E-1)[&rate=5.832106533499466E-4]:3.673598044204E-1,((81[&rate=5.832106533499466E-4]:2.062113963322E-1,80[&rate=5.832106533499466E-4]:2.062113963322E-1)[&rate=5.832106533499466E-4]:3.532002350224E-1,((71[&rate=5.832106533499466E-4]:3.375101727698E-1,73[&rate=5.832106533499466E-4]:4.060033234546E-1)[&rate=5.832106533499466E-4]:1.529779256794E-1,(77[&rate=5.832106533499466E-4]:5.087233084491E-1,(((72[&rate=5.832106533499466E-4]:1.010302841176E-1,78[&rate=5.832106533499466E-4]:1.229480923369E-1)[&rate=5.832106533499466E-4]:9.327288293982E-2,82[&rate=5.832106533499466E-4]:2.244401533588E-1)[&rate=5.832106533499466E-4]:3.832512399742E-2,79[&rate=5.832106533499466E-4]:2.545460992742E-1)[&rate=5.832106533499466E-4]:2.185607708188E-1)[&rate=5.832106533499466E-4]:4.477848863026E-2)[&rate=5.832106533499466E-4]:4.974545071367E-2)[&rate=5.832106533499466E-4]:1.06039166163E-1)[&rate=5.832106533499466E-4]:9.033173771749E-1)[&rate=5.832106533499466E-4]:6.307425508548E-3)[&rate=5.832106533499466E-4]:3.818807406899E-1,125[&rate=5.832106533499466E-4]:1.049425837111E0)[&rate=5.832106533499466E-4]:2.622022332732E-1,((((54[&rate=5.832106533499466E-4]:2.605376149003E-1,(37[&rate=5.832106533499466E-4]:3.188268561192E-1,57[&rate=5.832106533499466E-4]:2.833077304361E-1)[&rate=5.832106533499466E-4]:1.821349102156E-2)[&rate=5.832106533499466E-4]:3.950885962289E-2,(56[&rate=5.832106533499466E-4]:3.287276643045E-1,(58[&rate=5.832106533499466E-4]:2.984399501009E-1,55[&rate=5.832106533499466E-4]:2.711175457292E-1)[&rate=5.832106533499466E-4]:5.761011857529E-2)[&rate=5.832106533499466E-4]:1.373455027321E-3)[&rate=5.832106533499466E-4]:2.07703581995E-2,59[&rate=5.832106533499466E-4]:3.590681988429E-1)[&rate=5.832106533499466E-4]:1.768120046763E-1,68[&rate=5.832106533499466E-4]:4.866998756503E-1)[&rate=5.832106533499466E-4]:6.582615280669E-1)[&rate=5.832106533499466E-4]:3.696972461259E-1)[&rate=5.832106533499466E-4]:8.389635810881E-2)[&rate=5.832106533499466E-4]:1.869565680102E-2);
tree STATE_36630000 [&joint=-20961.60399851827,lnP=-20961.60399851827] = [&R] (32[&rate=5.853519313641438E-4]:4.970346616249E-4,(33[&rate=5.853519313641438E-4]:4.486250774574E-3,(34[&rate=5.853519313641438E-4]:1.300906472679E-2,(((((126[&rate=5.853519313641438E-4]:7.960087398877E-1,(((120[&rate=5.853519313641438E-4]:7.94347803129E-1,119[&rate=5.853519313641438E-4]:8.902382140879E-1)[&rate=5.853519313641438E-4]:1.27960537829E-1,(138[&rate=5.853519313641438E-4]:1.775356219681E-1,136[&rate=5.853519313641438E-4]:4.602877265292E-2)[&rate=5.853519313641438E-4]:6.927179244694E-1)[&rate=5.853519313641438E-4]:9.635917184195E-3,135[&rate=5.853519313641438E-4]:6.798894636217E-1)[&rate=5.853519313641438E-4]:5.538765934303E-1)[&rate=5.853519313641438E-4]:5.934680599075E-1,66[&rate=5.853519313641438E-4]:1.423026101102E-1)[&rate=5.853519313641438E-4]:1.878918736608E-1,(67[&rate=5.853519313641438E-4]:1.904022737817E-1,((124[&rate=5.853519313641438E-4]:4.191920334556E-2,123[&rate=5.853519313641438E-4]:4.465144378268E-2)[&rate=5.853519313641438E-4]:2.63796208589E-1,122[&rate=5.853519313641438E-4]:3.084476523717E-1)[&rate=5.853519313641438E-4]:3.832271717507E-1)[&rate=5.853519313641438E-4]:1.397922099893E-1)[&rate=5.853519313641438E-4]:3.616075613967E-1,(((((((76[&rate=5.853519313641438E-4]:4.455446457451E-1,(70[&rate=5.853519313641438E-4]:3.980403237493E-1,74[&rate=5.853519313641438E-4]:4.363964881328E-1)[&rate=5.853519313641438E-4]:9.148157612307E-3)[&rate=5.853519313641438E-4]:3.977281666864E-2,75[&rate=5.853519313641438E-4]:4.853174624137E-1)[&rate=5.853519313641438E-4]:3.520763999277E-1,(((82[&rate=5.853519313641438E-4]:3.240173157787E-1,79[&rate=5.853519313641438E-4]:3.157981376966E-1)[&rate=5.853519313641438E-4]:1.279659751462E-1,(72[&rate=5.853519313641438E-4]:1.665520035068E-2,78[&rate=5.853519313641438E-4]:3.857300856999E-2)[&rate=5.853519313641438E-4]:4.051911042728E-1)[&rate=5.853519313641438E-4]:1.61920691281E-1,(((71[&rate=5.853519313641438E-4]:3.400927829664E-1,77[&rate=5.853519313641438E-4]:4.031064815965E-1)[&rate=5.853519313641438E-4]:7.563125318912E-2,(81[&rate=5.853519313641438E-4]:7.320585768688E-2,80[&rate=5.853519313641438E-4]:7.320585768688E-2)[&rate=5.853519313641438E-4]:3.616962606604E-1)[&rate=5.853519313641438E-4]:2.642440494198E-3,73[&rate=5.853519313641438E-4]:4.868596273346E-1)[&rate=5.853519313641438E-4]:1.599210672E-1)[&rate=5.853519313641438E-4]:1.906131678069E-1)[&rate=5.853519313641438E-4]:7.506899671018E-1,(((103[&rate=5.853519313641438E-4]:4.697987923804E-1,(29[&rate=5.853519313641438E-4]:5.840685817478E-1,(12[&rate=5.853519313641438E-4]:1.226261300347E-1,5[&rate=5.853519313641438E-4]:8.426996565128E-2)[&rate=5.853519313641438E-4]:3.545931366446E-1)[&rate=5.853519313641438E-4]:1.186069229614E-1)[&rate=5.853519313641438E-4]:1.710608910565E0,(137[&rate=5.853519313641438E-4]:7.723306651567E-1,(134[&rate=5.853519313641438E-4]:5.206859675433E-1,133[&rate=5.853519313641438E-4]:5.508229538445E-1)[&rate=5.853519313641438E-4]:1.804118209011E-1)[&rate=5.853519313641438E-4]:5.587619692957E-1)[&rate=5.853519313641438E-4]:1.122979925341E-1,52[&rate=5.853519313641438E-4]:6.284119609187E-1)[&rate=5.853519313641438E-4]:2.214055312238E-1)[&rate=5.853519313641438E-4]:4.107687891845E-2,53[&rate=5.853519313641438E-4]:8.826976497496E-1)[&rate=5.853519313641438E-4]:1.490321197156E-1,125[&rate=5.853519313641438E-4]:8.213472558039E-1)[&rate=5.853519313641438E-4]:3.418336243714E-1,((((56[&rate=5.853519313641438E-4]:1.207372223992E-1,55[&rate=5.853519313641438E-4]:1.207372223992E-1)[&rate=5.853519313641438E-4]:1.860127411003E-1,((59[&rate=5.853519313641438E-4]:2.241371247215E-1,54[&rate=5.853519313641438E-4]:1.858857586013E-1)[&rate=5.853519313641438E-4]:5.212349283375E-2,(58[&rate=5.853519313641438E-4]:2.169398209162E-1,37[&rate=5.853519313641438E-4]:2.360655039763E-1)[&rate=5.853519313641438E-4]:7.844647969916E-2)[&rate=5.853519313641438E-4]:3.868606725582E-2)[&rate=5.853519313641438E-4]:1.278055032023E-1,57[&rate=5.853519313641438E-4]:4.454844284506E-1)[&rate=5.853519313641438E-4]:1.259237474375E-1,68[&rate=5.853519313641438E-4]:5.19495607582E-1)[&rate=5.853519313641438E-4]:4.770186059266E-1)[&rate=5.853519313641438E-4]:2.430084694313E-1)[&rate=5.853519313641438E-4]:7.282720532333E-2,((((97[&rate=5.853519313641438E-4]:4.757815245688E-1,40[&rate=5.853519313641438E-4]:5.46819775935E-1)[&rate=5.853519313641438E-4]:6.293199015492E-2,((((((98[&rate=5.853519313641438E-4]:3.500064544367E-1,(99[&rate=5.853519313641438E-4]:3.558656835275E-1,96[&rate=5.853519313641438E-4]:3.203465578446E-1)[&rate=5.853519313641438E-4]:1.599869440651E-2)[&rate=5.853519313641438E-4]:2.667184037952E-1,((94[&rate=5.853519313641438E-4]:2.950024711599E-1,100[&rate=5.853519313641438E-4]:2.950024711599E-1)[&rate=5.853519313641438E-4]:1.247704117323E-1,95[&rate=5.853519313641438E-4]:5.044723364442E-1)[&rate=5.853519313641438E-4]:1.231814835364E-1)[&rate=5.853519313641438E-4]:4.407351462417E-2,147[&rate=5.853519313641438E-4]:5.897601214901E-1)[&rate=5.853519313641438E-4]:1.711247138952E-2,((101[&rate=5.853519313641438E-4]:8.03464056193E-1,(((3[&rate=5.853519313641438E-4]:6.828524889181E-1,((6[&rate=5.853519313641438E-4]:4.852866122326E-1,(15[&rate=5.853519313641438E-4]:5.173890062318E-1,10[&rate=5.853519313641438E-4]:4.790328418483E-1)[&rate=5.853519313641438E-4]:2.269212654863E-2)[&rate=5.853519313641438E-4]:3.907694769074E-2,18[&rate=5.853519313641438E-4]:5.873772585535E-1)[&rate=5.853519313641438E-4]:2.105437235153E-1)[&rate=5.853519313641438E-4]:1.540987117896E-1,(((92[&rate=5.853519313641438E-4]:8.226933769424E-2,(90[&rate=5.853519313641438E-4]:4.112622324102E-3,91[&rate=5.853519313641438E-4]:4.112622324102E-3)[&rate=5.853519313641438E-4]:7.815671537014E-2)[&rate=5.853519313641438E-4]:1.773747529759E-1,(((83[&rate=5.853519313641438E-4]:1.462542667852E-2,85[&rate=5.853519313641438E-4]:1.462542667852E-2)[&rate=5.853519313641438E-4]:7.525917695842E-2,86[&rate=5.853519313641438E-4]:8.988460363693E-2)[&rate=5.853519313641438E-4]:3.922655648351E-4,(93[&rate=5.853519313641438E-4]:2.03470062586E-2,84[&rate=5.853519313641438E-4]:6.648376121584E-3)[&rate=5.853519313641438E-4]:8.362849308018E-2)[&rate=5.853519313641438E-4]:1.556685913314E-1)[&rate=5.853519313641438E-4]:2.58156678163E-1,((89[&rate=5.853519313641438E-4]:7.227309823442E-2,88[&rate=5.853519313641438E-4]:5.85744680974E-2)[&rate=5.853519313641438E-4]:2.195692472476E-1,87[&rate=5.853519313641438E-4]:2.78143715345E-1)[&rate=5.853519313641438E-4]:2.259584233512E-1)[&rate=5.853519313641438E-4]:8.725750894087E-1)[&rate=5.853519313641438E-4]:6.727737315406E-1,(((142[&rate=5.853519313641438E-4]:6.441034430271E-1,((141[&rate=5.853519313641438E-4]:1.029097047187E-1,145[&rate=5.853519313641438E-4]:1.056494307462E-1)[&rate=5.853519313641438E-4]:8.188512495716E-2,144[&rate=5.853519313641438E-4]:1.820551036485E-1)[&rate=5.853519313641438E-4]:4.565688873237E-1)[&rate=5.853519313641438E-4]:7.037414930391E-1,((((14[&rate=5.853519313641438E-4]:4.806665109024E-1,(4[&rate=5.853519313641438E-4]:3.425493685496E-2,30[&rate=5.853519313641438E-4]:2.06857676581E-1)[&rate=5.853519313641438E-4]:3.888773274722E-1)[&rate=5.853519313641438E-4]:1.815925196977E-1,(117[&rate=5.853519313641438E-4]:6.069447501911E-1,(113[&rate=5.853519313641438E-4]:4.878947686234E-1,9[&rate=5.853519313641438E-4]:4.796755905413E-1)[&rate=5.853519313641438E-4]:1.163102555401E-1)[&rate=5.853519313641438E-4]:5.805400643657E-2)[&rate=5.853519313641438E-4]:1.720377243121E-1,(110[&rate=5.853519313641438E-4]:6.056599375006E-1,105[&rate=5.853519313641438E-4]:5.837421292815E-1)[&rate=5.853519313641438E-4]:2.231573653569E-1)[&rate=5.853519313641438E-4]:2.085780904038E-1,(((((107[&rate=5.853519313641438E-4]:1.30195805812E-1,108[&rate=5.853519313641438E-4]:1.274560797846E-1)[&rate=5.853519313641438E-4]:3.767506863613E-1,((112[&rate=5.853519313641438E-4]:2.541861962278E-1,114[&rate=5.853519313641438E-4]:1.71994415406E-1)[&rate=5.853519313641438E-4]:9.486911626498E-2,109[&rate=5.853519313641438E-4]:3.463155864654E-1)[&rate=5.853519313641438E-4]:1.798089878996E-1)[&rate=5.853519313641438E-4]:1.971221962503E-1,(115[&rate=5.853519313641438E-4]:5.456068066388E-1,(19[&rate=5.853519313641438E-4]:5.089466192074E-1,13[&rate=5.853519313641438E-4]:4.705904548238E-1)[&rate=5.853519313641438E-4]:1.572081326369E-1)[&rate=5.853519313641438E-4]:9.818790918198E-2)[&rate=5.853519313641438E-4]:3.67146437641E-2,116[&rate=5.853519313641438E-4]:6.805093595849E-1)[&rate=5.853519313641438E-4]:1.080226148431E-1,(((139[&rate=5.853519313641438E-4]:3.493640782826E-1,(111[&rate=5.853519313641438E-4]:1.33841849627E-1,106[&rate=5.853519313641438E-4]:1.174034934626E-1)[&rate=5.853519313641438E-4]:4.017976290224E-2)[&rate=5.853519313641438E-4]:3.777439927908E-1,104[&rate=5.853519313641438E-4]:5.353272491556E-1)[&rate=5.853519313641438E-4]:1.919517715275E-1,(148[&rate=5.853519313641438E-4]:2.235162973337E-1,143[&rate=5.853519313641438E-4]:2.207765713063E-1)[&rate=5.853519313641438E-4]:4.818449151304E-1)[&rate=5.853519313641438E-4]:1.215269263477E-1)[&rate=5.853519313641438E-4]:1.721510900661E-1)[&rate=5.853519313641438E-4]:1.323673510239E-1)[&rate=5.853519313641438E-4]:2.571346206148E-1,((((1[&rate=5.853519313641438E-4]:1.983397356254E-1,((21[&rate=5.853519313641438E-4]:5.332236608136E-1,17[&rate=5.853519313641438E-4]:5.030866745122E-1)[&rate=5.853519313641438E-4]:1.105330871659E-1,28[&rate=5.853519313641438E-4]:6.68414282226E-1)[&rate=5.853519313641438E-4]:3.162268232623E-1)[&rate=5.853519313641438E-4]:1.471675636808E-1,24[&rate=5.853519313641438E-4]:1.126329217114E0)[&rate=5.853519313641438E-4]:2.392422273507E-1,(((25[&rate=5.853519313641438E-4]:5.822914207481E-1,20[&rate=5.853519313641438E-4]:5.631133385564E-1)[&rate=5.853519313641438E-4]:4.031292467859E-2,23[&rate=5.853519313641438E-4]:6.11645441317E-1)[&rate=5.853519313641438E-4]:2.740648437749E-2,(140[&rate=5.853519313641438E-4]:5.017561884176E-1,11[&rate=5.853519313641438E-4]:5.209342706094E-1)[&rate=5.853519313641438E-4]:3.318614823592E-2)[&rate=5.853519313641438E-4]:7.155606146609E-1)[&rate=5.853519313641438E-4]:1.658559760624E-2,102[&rate=5.853519313641438E-4]:2.205132064549E-1)[&rate=5.853519313641438E-4]:1.378910077602E-1)[&rate=5.853519313641438E-4]:1.540604440605E-1)[&rate=5.853519313641438E-4]:2.964788499723E-1)[&rate=5.853519313641438E-4]:6.762807372429E-1,39[&rate=5.853519313641438E-4]:5.065806344421E-1)[&rate=5.853519313641438E-4]:4.29149092572E-2)[&rate=5.853519313641438E-4]:1.376224368737E-2,16[&rate=5.853519313641438E-4]:2.648750713504E0)[&rate=5.853519313641438E-4]:2.590773635711E-2,((((((7[&rate=5.853519313641438E-4]:7.038848972388E-2,8[&rate=5.853519313641438E-4]:7.038848972388E-2)[&rate=5.853519313641438E-4]:4.49327154543E-1,26[&rate=5.853519313641438E-4]:6.265649593354E-1)[&rate=5.853519313641438E-4]:1.662005583267E-2,31[&rate=5.853519313641438E-4]:6.870206316064E-1)[&rate=5.853519313641438E-4]:6.513846426262E-2,(22[&rate=5.853519313641438E-4]:1.035298312469E-1,27[&rate=5.853519313641438E-4]:1.199681874113E-1)[&rate=5.853519313641438E-4]:5.938347440741E-1)[&rate=5.853519313641438E-4]:3.556775228506E-1,2[&rate=5.853519313641438E-4]:8.804393584455E-1)[&rate=5.853519313641438E-4]:1.616480560572E0,146[&rate=5.853519313641438E-4]:6.604126954227E-1)[&rate=5.853519313641438E-4]:4.897140755604E-2)[&rate=5.853519313641438E-4]:2.058624234617E-2)[&rate=5.853519313641438E-4]:1.210778300283E-1,38[&rate=5.853519313641438E-4]:6.625235851892E-1)[&rate=5.853519313641438E-4]:6.357094373646E-1,((35[&rate=5.853519313641438E-4]:3.141358089233E-2,(36[&rate=5.853519313641438E-4]:2.558969848947E-2,(121[&rate=5.853519313641438E-4]:1.247711443492E0,127[&rate=5.853519313641438E-4]:1.688807333903E0)[&rate=5.853519313641438E-4]:8.573303097919E-1)[&rate=5.853519313641438E-4]:5.239922486862E-2)[&rate=5.853519313641438E-4]:2.066308809772E-1,(((((69[&rate=5.853519313641438E-4]:7.396851028681E-1,118[&rate=5.853519313641438E-4]:7.287261987585E-1)[&rate=5.853519313641438E-4]:8.326169540803E-3,((131[&rate=5.853519313641438E-4]:2.511236716691E-1,130[&rate=5.853519313641438E-4]:2.483839456417E-1)[&rate=5.853519313641438E-4]:2.311390404235E-1,(132[&rate=5.853519313641438E-4]:3.11098092346E-1,129[&rate=5.853519313641438E-4]:3.083583663186E-1)[&rate=5.853519313641438E-4]:1.711646197466E-1)[&rate=5.853519313641438E-4]:1.205430808641E-1)[&rate=5.853519313641438E-4]:9.220956381533E-1,128[&rate=5.853519313641438E-4]:1.519421979055E0)[&rate=5.853519313641438E-4]:6.405597962093E-2,(((62[&rate=5.853519313641438E-4]:5.108161635283E-1,64[&rate=5.853519313641438E-4]:4.697202731173E-1)[&rate=5.853519313641438E-4]:1.491742130809E-1,(65[&rate=5.853519313641438E-4]:4.308874118579E-1,60[&rate=5.853519313641438E-4]:4.308874118579E-1)[&rate=5.853519313641438E-4]:3.732214283358E-2)[&rate=5.853519313641438E-4]:1.738577411784E-1,(63[&rate=5.853519313641438E-4]:2.979907485074E-1,61[&rate=5.853519313641438E-4]:3.390866389184E-1)[&rate=5.853519313641438E-4]:4.947614788692E-1)[&rate=5.853519313641438E-4]:8.893558682859E-1)[&rate=5.853519313641438E-4]:1.40574847708E-1,((((50[&rate=5.853519313641438E-4]:3.359646661755E-1,49[&rate=5.853519313641438E-4]:3.359646661755E-1)[&rate=5.853519313641438E-4]:1.241058103263E-1,((43[&rate=5.853519313641438E-4]:4.495014769643E-1,46[&rate=5.853519313641438E-4]:4.495014769643E-1)[&rate=5.853519313641438E-4]:1.710933049676E-2,((41[&rate=5.853519313641438E-4]:2.310914322402E-1,48[&rate=5.853519313641438E-4]:2.748072792347E-1)[&rate=5.853519313641438E-4]:1.625915888055E-1,42[&rate=5.853519313641438E-4]:3.991475019199E-1)[&rate=5.853519313641438E-4]:1.828297767238E-2)[&rate=5.853519313641438E-4]:2.624655428656E-2)[&rate=5.853519313641438E-4]:1.0772429585E-1,(51[&rate=5.853519313641438E-4]:4.441721321355E-1,(47[&rate=5.853519313641438E-4]:3.096343805068E-1,44[&rate=5.853519313641438E-4]:3.041698996326E-1)[&rate=5.853519313641438E-4]:1.618601560001E-1)[&rate=5.853519313641438E-4]:1.290871210907E-1)[&rate=5.853519313641438E-4]:1.922041684322E-1,45[&rate=5.853519313641438E-4]:7.845891047184E-1)[&rate=5.853519313641438E-4]:1.660674893745E-1)[&rate=5.853519313641438E-4]:4.275877877295E-2)[&rate=5.853519313641438E-4]:4.578231141687E-1)[&rate=5.853519313641438E-4]:6.876167445273E-2)[&rate=5.853519313641438E-4]:1.113935128659E-1)[&rate=5.853519313641438E-4]:7.915542212158E-3)[&rate=5.853519313641438E-4]:1.490235941766E-3);
tree STATE_36720000 [&joint=-20981.05182431568,lnP=-20981.05182431568] = [&R] (((((((135[&rate=5.359516234864094E-4]:7.058222839327E-1,(138[&rate=5.359516234864094E-4]:1.83000147002E-1,136[&rate=5.359516234864094E-4]:5.149329768676E-2)[&rate=5.359516234864094E-4]:7.228221369308E-1)[&rate=5.359516234864094E-4]:9.308099487565E-1,(120[&rate=5.359516234864094E-4]:1.874369672503E0,(119[&rate=5.359516234864094E-4]:1.964913495471E0,126[&rate=5.359516234864094E-4]:1.179210972827E0)[&rate=5.359516234864094E-4]:5.346587990763E-3)[&rate=5.359516234864094E-4]:1.431735470676E-2)[&rate=5.359516234864094E-4]:3.283202730296E-1,66[&rate=5.359516234864094E-4]:2.800209988696E-1)[&rate=5.359516234864094E-4]:1.766481881651E-1,(67[&rate=5.359516234864094E-4]:2.884164855886E-1,((124[&rate=5.359516234864094E-4]:1.300590409932E-1,123[&rate=5.359516234864094E-4]:1.327912814303E-1)[&rate=5.359516234864094E-4]:4.057236137494E-1,122[&rate=5.359516234864094E-4]:5.385148951797E-1)[&rate=5.359516234864094E-4]:2.511741407495E-1)[&rate=5.359516234864094E-4]:1.68252701446E-1)[&rate=5.359516234864094E-4]:4.708787225791E-1,32[&rate=5.359516234864094E-4]:4.261640276455E-2)[&rate=5.359516234864094E-4]:5.165886975272E-2,33[&rate=5.359516234864094E-4]:9.975472457198E-2)[&rate=5.359516234864094E-4]:5.592817597501E-2,((34[&rate=5.359516234864094E-4]:3.997294716167E-3,((((53[&rate=5.359516234864094E-4]:7.716256689646E-1,(134[&rate=5.359516234864094E-4]:4.240839449703E-1,(137[&rate=5.359516234864094E-4]:4.51483952871E-1,133[&rate=5.359516234864094E-4]:4.1038806246E-1)[&rate=5.359516234864094E-4]:4.383286881144E-2)[&rate=5.359516234864094E-4]:1.099484234661E0)[&rate=5.359516234864094E-4]:1.340537674172E-1,((((70[&rate=5.359516234864094E-4]:5.872399292099E-1,(76[&rate=5.359516234864094E-4]:6.132244826211E-1,74[&rate=5.359516234864094E-4]:6.132244826211E-1)[&rate=5.359516234864094E-4]:1.237161097229E-2)[&rate=5.359516234864094E-4]:6.017724174776E-2,75[&rate=5.359516234864094E-4]:6.857733353411E-1)[&rate=5.359516234864094E-4]:4.677522499806E-1,((73[&rate=5.359516234864094E-4]:6.279083786925E-1,(81[&rate=5.359516234864094E-4]:2.906863628002E-2,80[&rate=5.359516234864094E-4]:2.906863628002E-2)[&rate=5.359516234864094E-4]:5.495246739194E-1)[&rate=5.359516234864094E-4]:5.418975298346E-2,((82[&rate=5.359516234864094E-4]:3.495069432727E-1,((72[&rate=5.359516234864094E-4]:6.646501771547E-2,78[&rate=5.359516234864094E-4]:8.838282593478E-2)[&rate=5.359516234864094E-4]:2.062171063692E-1,(79[&rate=5.359516234864094E-4]:1.122531425708E-1,71[&rate=5.359516234864094E-4]:8.485588229678E-2)[&rate=5.359516234864094E-4]:1.823467897332E-1)[&rate=5.359516234864094E-4]:4.668783288659E-2)[&rate=5.359516234864094E-4]:2.700909780832E-1,77[&rate=5.359516234864094E-4]:6.469951816299E-1)[&rate=5.359516234864094E-4]:2.962349799135E-2)[&rate=5.359516234864094E-4]:4.714274536458E-1)[&rate=5.359516234864094E-4]:4.975610909496E-1,((103[&rate=5.359516234864094E-4]:7.099066828901E-1,(29[&rate=5.359516234864094E-4]:4.177942507472E-1,(12[&rate=5.359516234864094E-4]:1.737673581774E-1,5[&rate=5.359516234864094E-4]:1.35411193794E-1)[&rate=5.359516234864094E-4]:1.371775775012E-1)[&rate=5.359516234864094E-4]:5.249891444718E-1)[&rate=5.359516234864094E-4]:1.823678585516E0,52[&rate=5.359516234864094E-4]:8.692915338451E-1)[&rate=5.359516234864094E-4]:4.352880512557E-2)[&rate=5.359516234864094E-4]:1.055818722463E-3)[&rate=5.359516234864094E-4]:4.8844386017E-1,125[&rate=5.359516234864094E-4]:1.18374078289E0)[&rate=5.359516234864094E-4]:1.252948366579E-1,((57[&rate=5.359516234864094E-4]:5.556195635634E-1,(((55[&rate=5.359516234864094E-4]:3.091044141174E-1,56[&rate=5.359516234864094E-4]:3.091044141174E-1)[&rate=5.359516234864094E-4]:1.361395156491E-1,(37[&rate=5.359516234864094E-4]:4.381914705947E-1,59[&rate=5.359516234864094E-4]:3.999401044745E-1)[&rate=5.359516234864094E-4]:5.350054660359E-2)[&rate=5.359516234864094E-4]:2.826191909188E-2,(54[&rate=5.359516234864094E-4]:1.606414578236E-1,58[&rate=5.359516234864094E-4]:2.180185070039E-1)[&rate=5.359516234864094E-4]:2.828097462262E-1)[&rate=5.359516234864094E-4]:7.118475295629E-2)[&rate=5.359516234864094E-4]:3.750486470646E-1,68[&rate=5.359516234864094E-4]:8.787556423219E-1)[&rate=5.359516234864094E-4]:2.636133105598E-1)[&rate=5.359516234864094E-4]:2.723626782369E-1)[&rate=5.359516234864094E-4]:4.95187935923E-2,(((((128[&rate=5.359516234864094E-4]:1.490470320997E0,(118[&rate=5.359516234864094E-4]:9.187145854945E-1,(69[&rate=5.359516234864094E-4]:8.172845398876E-1,(131[&rate=5.359516234864094E-4]:3.644156692245E-1,(129[&rate=5.359516234864094E-4]:2.485604236735E-1,(132[&rate=5.359516234864094E-4]:2.217062961063E-1,130[&rate=5.359516234864094E-4]:2.189665700789E-1)[&rate=5.359516234864094E-4]:2.959385359462E-2)[&rate=5.359516234864094E-4]:1.131155195236E-1)[&rate=5.359516234864094E-4]:3.076633912109E-1)[&rate=5.359516234864094E-4]:1.123889497165E-1)[&rate=5.359516234864094E-4]:7.114817628997E-1)[&rate=5.359516234864094E-4]:2.4361208409E-3,((62[&rate=5.359516234864094E-4]:4.121561832645E-1,((64[&rate=5.359516234864094E-4]:1.51237245285E-1,60[&rate=5.359516234864094E-4]:5.523137782619E-4)[&rate=5.359516234864094E-4]:1.94005792599E-1,65[&rate=5.359516234864094E-4]:1.945581063773E-1)[&rate=5.359516234864094E-4]:2.581725496946E-2)[&rate=5.359516234864094E-4]:3.381367936757E-1,(63[&rate=5.359516234864094E-4]:9.936113894746E-2,61[&rate=5.359516234864094E-4]:1.404570293585E-1)[&rate=5.359516234864094E-4]:6.098359475817E-1)[&rate=5.359516234864094E-4]:8.823394922949E-1)[&rate=5.359516234864094E-4]:2.092354400966E-1,(((47[&rate=5.359516234864094E-4]:4.580630084198E-1,(44[&rate=5.359516234864094E-4]:4.022400368767E-1,51[&rate=5.359516234864094E-4]:3.803821133794E-1)[&rate=5.359516234864094E-4]:5.035849066887E-2)[&rate=5.359516234864094E-4]:2.404539340902E-1,((50[&rate=5.359516234864094E-4]:2.447028588307E-1,49[&rate=5.359516234864094E-4]:2.447028588307E-1)[&rate=5.359516234864094E-4]:3.625800797179E-1,(((41[&rate=5.359516234864094E-4]:3.065453263575E-1,(42[&rate=5.359516234864094E-4]:1.435725649794E-1,48[&rate=5.359516234864094E-4]:1.818239310997E-1)[&rate=5.359516234864094E-4]:1.684372422523E-1)[&rate=5.359516234864094E-4]:1.307481454382E-1,46[&rate=5.359516234864094E-4]:4.919382805387E-1)[&rate=5.359516234864094E-4]:2.072079531471E-2,43[&rate=5.359516234864094E-4]:5.126590758534E-1)[&rate=5.359516234864094E-4]:1.274107479409E-1)[&rate=5.359516234864094E-4]:5.844711871563E-2)[&rate=5.359516234864094E-4]:2.792944079372E-2,45[&rate=5.359516234864094E-4]:7.182496619923E-1)[&rate=5.359516234864094E-4]:2.104960076508E-1)[&rate=5.359516234864094E-4]:3.696379536299E-2,((35[&rate=5.359516234864094E-4]:3.490922793186E-2,36[&rate=5.359516234864094E-4]:8.148457039761E-2)[&rate=5.359516234864094E-4]:7.950451468283E-2,(121[&rate=5.359516234864094E-4]:2.088380628668E0,127[&rate=5.359516234864094E-4]:2.529476519079E0)[&rate=5.359516234864094E-4]:1.520605112071E-1)[&rate=5.359516234864094E-4]:9.592481139502E-2)[&rate=5.359516234864094E-4]:3.198223486361E-1,((((((99[&rate=5.359516234864094E-4]:4.312841512508E-1,96[&rate=5.359516234864094E-4]:3.957650255679E-1)[&rate=5.359516234864094E-4]:2.926845709164E-1,98[&rate=5.359516234864094E-4]:7.021107986699E-1)[&rate=5.359516234864094E-4]:2.78745468445E-2,((94[&rate=5.359516234864094E-4]:3.367938329367E-1,100[&rate=5.359516234864094E-4]:3.367938329367E-1)[&rate=5.359516234864094E-4]:1.094866112425E-1,95[&rate=5.359516234864094E-4]:5.309798977312E-1)[&rate=5.359516234864094E-4]:2.099344095319E-1)[&rate=5.359516234864094E-4]:1.505347258423E-2,((101[&rate=5.359516234864094E-4]:1.083473659405E0,((((((92[&rate=5.359516234864094E-4]:6.366077529404E-2,(90[&rate=5.359516234864094E-4]:2.248070165689E-2,91[&rate=5.359516234864094E-4]:2.248070165689E-2)[&rate=5.359516234864094E-4]:4.118007363715E-2)[&rate=5.359516234864094E-4]:1.155889259301E-1,(93[&rate=5.359516234864094E-4]:9.098343990671E-2,(86[&rate=5.359516234864094E-4]:2.265309932017E-2,84[&rate=5.359516234864094E-4]:2.265309932017E-2)[&rate=5.359516234864094E-4]:5.463171044952E-2)[&rate=5.359516234864094E-4]:8.826626131745E-2)[&rate=5.359516234864094E-4]:1.608312805054E-1,(((85[&rate=5.359516234864094E-4]:7.103325874254E-2,83[&rate=5.359516234864094E-4]:7.103325874254E-2)[&rate=5.359516234864094E-4]:7.711596986172E-2,87[&rate=5.359516234864094E-4]:1.481492286043E-1)[&rate=5.359516234864094E-4]:4.041959836994E-2,(89[&rate=5.359516234864094E-4]:9.216306525146E-2,88[&rate=5.359516234864094E-4]:7.846443511445E-2)[&rate=5.359516234864094E-4]:1.101043918598E-1)[&rate=5.359516234864094E-4]:1.378135246183E-1)[&rate=5.359516234864094E-4]:8.697869088947E-1,3[&rate=5.359516234864094E-4]:6.564432330901E-1)[&rate=5.359516234864094E-4]:3.962404329058E-1,((15[&rate=5.359516234864094E-4]:5.141256460531E-1,10[&rate=5.359516234864094E-4]:4.757694816696E-1)[&rate=5.359516234864094E-4]:3.162421705562E-1,(18[&rate=5.359516234864094E-4]:6.335503746304E-1,6[&rate=5.359516234864094E-4]:5.705366760002E-1)[&rate=5.359516234864094E-4]:2.050366200612E-1)[&rate=5.359516234864094E-4]:3.291651644549E-1)[&rate=5.359516234864094E-4]:5.387104053079E-1,(((((110[&rate=5.359516234864094E-4]:6.084681892048E-1,((113[&rate=5.359516234864094E-4]:3.146035015274E-1,105[&rate=5.359516234864094E-4]:2.872062412536E-1)[&rate=5.359516234864094E-4]:1.317240140698E-1,117[&rate=5.359516234864094E-4]:4.490672416247E-1)[&rate=5.359516234864094E-4]:1.676201256624E-1)[&rate=5.359516234864094E-4]:1.762142616146E-1,((14[&rate=5.359516234864094E-4]:5.474355643225E-1,(4[&rate=5.359516234864094E-4]:3.881727515015E-2,30[&rate=5.359516234864094E-4]:2.114200148762E-1)[&rate=5.359516234864094E-4]:4.510840425971E-1)[&rate=5.359516234864094E-4]:1.921098688418E-1,9[&rate=5.359516234864094E-4]:7.313262550822E-1)[&rate=5.359516234864094E-4]:5.061646970989E-2)[&rate=5.359516234864094E-4]:3.580412070704E-1,((((((112[&rate=5.359516234864094E-4]:4.311457471392E-1,114[&rate=5.359516234864094E-4]:3.489539663173E-1)[&rate=5.359516234864094E-4]:6.507316398311E-2,109[&rate=5.359516234864094E-4]:4.934791850949E-1)[&rate=5.359516234864094E-4]:1.0834351682E-1,(108[&rate=5.359516234864094E-4]:4.765423097807E-1,107[&rate=5.359516234864094E-4]:4.792820358081E-1)[&rate=5.359516234864094E-4]:1.033625839151E-1)[&rate=5.359516234864094E-4]:2.382938704191E-1,(19[&rate=5.359516234864094E-4]:6.927356716307E-1,13[&rate=5.359516234864094E-4]:6.54379507247E-1)[&rate=5.359516234864094E-4]:1.884767911143E-1)[&rate=5.359516234864094E-4]:9.930234358368E-2,115[&rate=5.359516234864094E-4]:8.599668611232E-1)[&rate=5.359516234864094E-4]:7.893289798357E-2,((148[&rate=5.359516234864094E-4]:3.485755778685E-1,143[&rate=5.359516234864094E-4]:3.458358518411E-1)[&rate=5.359516234864094E-4]:5.762964429366E-1,(116[&rate=5.359516234864094E-4]:8.656412551727E-1,(106[&rate=5.359516234864094E-4]:2.745345545272E-1,((104[&rate=5.359516234864094E-4]:2.029464070409E-1,139[&rate=5.359516234864094E-4]:3.947272289587E-1)[&rate=5.359516234864094E-4]:4.731066733862E-2,111[&rate=5.359516234864094E-4]:2.666954305439E-1)[&rate=5.359516234864094E-4]:2.427748014772E-2)[&rate=5.359516234864094E-4]:6.513806732482E-1)[&rate=5.359516234864094E-4]:2.087460124875E-2)[&rate=5.359516234864094E-4]:5.238390268533E-2)[&rate=5.359516234864094E-4]:1.27111570016E-1)[&rate=5.359516234864094E-4]:1.179164107943E-1,((((23[&rate=5.359516234864094E-4]:8.15970614518E-1,(25[&rate=5.359516234864094E-4]:4.744678558998E-1,20[&rate=5.359516234864094E-4]:4.552897737081E-1)[&rate=5.359516234864094E-4]:3.524616627278E-1)[&rate=5.359516234864094E-4]:5.691479640203E-2,(140[&rate=5.359516234864094E-4]:7.008631211263E-1,11[&rate=5.359516234864094E-4]:7.20041203318E-1)[&rate=5.359516234864094E-4]:6.791270075277E-2)[&rate=5.359516234864094E-4]:2.79210618964E-1,102[&rate=5.359516234864094E-4]:1.411098377291E-3)[&rate=5.359516234864094E-4]:7.178298413851E-2,(((17[&rate=5.359516234864094E-4]:7.991023561387E-1,(28[&rate=5.359516234864094E-4]:6.798394315581E-1,21[&rate=5.359516234864094E-4]:6.551818973116E-1)[&rate=5.359516234864094E-4]:1.740574451285E-1)[&rate=5.359516234864094E-4]:1.727279358563E-1,1[&rate=5.359516234864094E-4]:2.403234426799E-1)[&rate=5.359516234864094E-4]:7.194778253392E-3,24[&rate=5.359516234864094E-4]:1.028340138742E0)[&rate=5.359516234864094E-4]:2.064977793906E-1)[&rate=5.359516234864094E-4]:1.189528354835E-1)[&rate=5.359516234864094E-4]:4.909949786947E-3,(142[&rate=5.359516234864094E-4]:7.694663742044E-1,((145[&rate=5.359516234864094E-4]:3.982871852055E-1,141[&rate=5.359516234864094E-4]:3.955474591779E-1)[&rate=5.359516234864094E-4]:8.181980937887E-2,144[&rate=5.359516234864094E-4]:4.746275425295E-1)[&rate=5.359516234864094E-4]:2.8935937962E-1)[&rate=5.359516234864094E-4]:6.741658360476E-1)[&rate=5.359516234864094E-4]:3.97076929545E-1)[&rate=5.359516234864094E-4]:4.948193141288E-1)[&rate=5.359516234864094E-4]:5.059634098439E-1,(40[&rate=5.359516234864094E-4]:5.574117797032E-1,16[&rate=5.359516234864094E-4]:2.64290470582E0)[&rate=5.359516234864094E-4]:5.886113055193E-2)[&rate=5.359516234864094E-4]:3.506072971815E-4)[&rate=5.359516234864094E-4]:1.546387864256E-2,((2[&rate=5.359516234864094E-4]:8.958406353001E-1,(((22[&rate=5.359516234864094E-4]:3.705279034728E-1,27[&rate=5.359516234864094E-4]:3.869662596372E-1)[&rate=5.359516234864094E-4]:3.944272743611E-1,((7[&rate=5.359516234864094E-4]:3.018069671671E-1,8[&rate=5.359516234864094E-4]:3.018069671671E-1)[&rate=5.359516234864094E-4]:2.994063450308E-1,26[&rate=5.359516234864094E-4]:7.080626272664E-1)[&rate=5.359516234864094E-4]:6.785145467721E-2)[&rate=5.359516234864094E-4]:1.921027244463E-2,31[&rate=5.359516234864094E-4]:8.389599708266E-1)[&rate=5.359516234864094E-4]:2.842779247475E-1)[&rate=5.359516234864094E-4]:1.679633337389E0,(146[&rate=5.359516234864094E-4]:6.716129730489E-1,(147[&rate=5.359516234864094E-4]:4.453121594688E-1,(97[&rate=5.359516234864094E-4]:2.47013749783E-1,39[&rate=5.359516234864094E-4]:3.180520011492E-1)[&rate=5.359516234864094E-4]:6.98831091393E-2)[&rate=5.359516234864094E-4]:1.634592835255E-1)[&rate=5.359516234864094E-4]:6.735377604587E-2)[&rate=5.359516234864094E-4]:1.333922633503E-2)[&rate=5.359516234864094E-4]:8.668660409144E-2,38[&rate=5.359516234864094E-4]:6.504679893573E-1)[&rate=5.359516234864094E-4]:4.82058359804E-1)[&rate=5.359516234864094E-4]:3.863688842927E-1)[&rate=5.359516234864094E-4]:1.186051684029E-1);
tree STATE_36810000 [&joint=-20976.419589773333,lnP=-20976.419589773333] = [&R] (((33[&rate=5.502173825905284E-4]:2.670478790514E-2,32[&rate=5.502173825905284E-4]:2.122533585042E-2)[&rate=5.502173825905284E-4]:2.881250914966E-2,(((((53[&rate=5.502173825905284E-4]:6.410519941325E-1,((75[&rate=5.502173825905284E-4]:5.418020886386E-1,((74[&rate=5.502173825905284E-4]:3.544885188483E-1,70[&rate=5.502173825905284E-4]:3.161323544649E-1)[&rate=5.502173825905284E-4]:5.900968706117E-2,76[&rate=5.502173825905284E-4]:4.134982059095E-1)[&rate=5.502173825905284E-4]:1.283038827291E-1)[&rate=5.502173825905284E-4]:1.049247332433E-1,(((82[&rate=5.502173825905284E-4]:2.34970258223E-1,((78[&rate=5.502173825905284E-4]:7.322694668934E-2,72[&rate=5.502173825905284E-4]:5.130913847003E-2)[&rate=5.502173825905284E-4]:6.075285128155E-2,79[&rate=5.502173825905284E-4]:1.339797979709E-1)[&rate=5.502173825905284E-4]:9.277128217001E-2)[&rate=5.502173825905284E-4]:1.167470506543E-1,(81[&rate=5.502173825905284E-4]:7.950390966334E-2,80[&rate=5.502173825905284E-4]:7.950390966334E-2)[&rate=5.502173825905284E-4]:2.557750430495E-1)[&rate=5.502173825905284E-4]:1.359307223897E-2,(73[&rate=5.502173825905284E-4]:3.633113818516E-1,(77[&rate=5.502173825905284E-4]:1.439301719679E-1,71[&rate=5.502173825905284E-4]:8.091647333781E-2)[&rate=5.502173825905284E-4]:2.139017578289E-1)[&rate=5.502173825905284E-4]:3.487571159338E-2)[&rate=5.502173825905284E-4]:2.48539728437E-1)[&rate=5.502173825905284E-4]:7.407882308627E-1)[&rate=5.502173825905284E-4]:5.346596053784E-2,((103[&rate=5.502173825905284E-4]:1.103777546566E0,(29[&rate=5.502173825905284E-4]:6.82578886078E-1,(12[&rate=5.502173825905284E-4]:4.16636947008E-1,5[&rate=5.502173825905284E-4]:3.782807826245E-1)[&rate=5.502173825905284E-4]:1.590926240015E-1)[&rate=5.502173825905284E-4]:6.540753728168E-1)[&rate=5.502173825905284E-4]:1.201506894866E0,52[&rate=5.502173825905284E-4]:6.409907068711E-1)[&rate=5.502173825905284E-4]:6.172396911059E-2)[&rate=5.502173825905284E-4]:1.138936451387E-1,(133[&rate=5.502173825905284E-4]:3.165517504188E-1,(134[&rate=5.502173825905284E-4]:1.662290758683E-1,137[&rate=5.502173825905284E-4]:2.374619525805E-1)[&rate=5.502173825905284E-4]:1.201856882493E-1)[&rate=5.502173825905284E-4]:1.273939346358E0)[&rate=5.502173825905284E-4]:4.389920155905E-1,125[&rate=5.502173825905284E-4]:1.037021101738E0)[&rate=5.502173825905284E-4]:5.04541258852E-1,(((58[&rate=5.502173825905284E-4]:3.309204936553E-1,(((37[&rate=5.502173825905284E-4]:3.126451652031E-1,54[&rate=5.502173825905284E-4]:2.361424329627E-1)[&rate=5.502173825905284E-4]:1.16975963276E-2,57[&rate=5.502173825905284E-4]:2.888236358476E-1)[&rate=5.502173825905284E-4]:3.325047627956E-3,(56[&rate=5.502173825905284E-4]:1.780866644971E-1,55[&rate=5.502173825905284E-4]:1.780866644971E-1)[&rate=5.502173825905284E-4]:1.031330572298E-1)[&rate=5.502173825905284E-4]:2.23783675567E-2)[&rate=5.502173825905284E-4]:3.000390120729E-2,59[&rate=5.502173825905284E-4]:3.417987118025E-1)[&rate=5.502173825905284E-4]:3.148362113414E-1,68[&rate=5.502173825905284E-4]:6.074545952749E-1)[&rate=5.502173825905284E-4]:7.674410986487E-1)[&rate=5.502173825905284E-4]:1.07794295698E-1)[&rate=5.502173825905284E-4]:8.629350637715E-2,(34[&rate=5.502173825905284E-4]:2.589935614258E-2,(((((127[&rate=5.502173825905284E-4]:2.668017491727E0,36[&rate=5.502173825905284E-4]:1.474695465212E-1)[&rate=5.502173825905284E-4]:1.293183799238E-1,(((((62[&rate=5.502173825905284E-4]:4.048140454102E-1,(65[&rate=5.502173825905284E-4]:1.758756852205E-1,60[&rate=5.502173825905284E-4]:1.758756852205E-1)[&rate=5.502173825905284E-4]:3.715753827193E-2)[&rate=5.502173825905284E-4]:3.607604878785E-2,64[&rate=5.502173825905284E-4]:3.99794203787E-1)[&rate=5.502173825905284E-4]:3.743864822829E-1,(63[&rate=5.502173825905284E-4]:5.0390591535E-2,61[&rate=5.502173825905284E-4]:9.148648194605E-2)[&rate=5.502173825905284E-4]:7.237900945349E-1)[&rate=5.502173825905284E-4]:9.240262828542E-1,(((((43[&rate=5.502173825905284E-4]:4.384986066928E-1,((41[&rate=5.502173825905284E-4]:1.932506387674E-1,48[&rate=5.502173825905284E-4]:2.369664857619E-1)[&rate=5.502173825905284E-4]:6.657555591259E-2,42[&rate=5.502173825905284E-4]:2.652906755542E-1)[&rate=5.502173825905284E-4]:1.240276032698E-1)[&rate=5.502173825905284E-4]:4.135467498565E-2,46[&rate=5.502173825905284E-4]:4.798532816784E-1)[&rate=5.502173825905284E-4]:1.078652974377E-1,((51[&rate=5.502173825905284E-4]:4.729158787858E-1,(50[&rate=5.502173825905284E-4]:4.063975879489E-1,49[&rate=5.502173825905284E-4]:4.063975879489E-1)[&rate=5.502173825905284E-4]:6.105380996262E-2)[&rate=5.502173825905284E-4]:6.725960591979E-3,(44[&rate=5.502173825905284E-4]:2.139352141516E-2,47[&rate=5.502173825905284E-4]:2.685800228941E-2)[&rate=5.502173825905284E-4]:4.801062414598E-1)[&rate=5.502173825905284E-4]:8.075433536684E-2)[&rate=5.502173825905284E-4]:1.334430071255E-1,45[&rate=5.502173825905284E-4]:7.129648649303E-1)[&rate=5.502173825905284E-4]:1.089051098487E-1,(((129[&rate=5.502173825905284E-4]:2.161851643233E-1,132[&rate=5.502173825905284E-4]:2.189248903506E-1)[&rate=5.502173825905284E-4]:2.558496405595E-2,(130[&rate=5.502173825905284E-4]:2.025339610325E-1,131[&rate=5.502173825905284E-4]:2.052736870599E-1)[&rate=5.502173825905284E-4]:3.923616734671E-2)[&rate=5.502173825905284E-4]:4.246277471822E-1,(69[&rate=5.502173825905284E-4]:6.763728351379E-1,118[&rate=5.502173825905284E-4]:6.654139310283E-1)[&rate=5.502173825905284E-4]:1.379702459031E-1)[&rate=5.502173825905284E-4]:9.316080375363E-1)[&rate=5.502173825905284E-4]:4.310644867496E-3)[&rate=5.502173825905284E-4]:7.951331539958E-2,128[&rate=5.502173825905284E-4]:1.679090147337E0)[&rate=5.502173825905284E-4]:7.988955992961E-2)[&rate=5.502173825905284E-4]:2.023988200478E-2,(35[&rate=5.502173825905284E-4]:2.137067580591E-1,121[&rate=5.502173825905284E-4]:2.339734155319E0)[&rate=5.502173825905284E-4]:3.674570792497E-2)[&rate=5.502173825905284E-4]:2.322818246638E-1,((147[&rate=5.502173825905284E-4]:8.42981812514E-1,((97[&rate=5.502173825905284E-4]:4.794315976682E-1,((((94[&rate=5.502173825905284E-4]:1.600449636544E-1,100[&rate=5.502173825905284E-4]:1.600449636544E-1)[&rate=5.502173825905284E-4]:2.443312419642E-1,95[&rate=5.502173825905284E-4]:4.890756591706E-1)[&rate=5.502173825905284E-4]:1.712358440879E-1,98[&rate=5.502173825905284E-4]:6.493825415098E-1)[&rate=5.502173825905284E-4]:8.15450511271E-3,(96[&rate=5.502173825905284E-4]:5.375904028048E-1,99[&rate=5.502173825905284E-4]:5.731095284877E-1)[&rate=5.502173825905284E-4]:1.06285441632E-1)[&rate=5.502173825905284E-4]:2.134810295821E-2)[&rate=5.502173825905284E-4]:2.306728519024E-1,(16[&rate=5.502173825905284E-4]:2.713190801836E0,(((146[&rate=5.502173825905284E-4]:5.367274914649E-1,40[&rate=5.502173825905284E-4]:4.1650891223E-1)[&rate=5.502173825905284E-4]:1.998181731439E-2,39[&rate=5.502173825905284E-4]:4.364907295444E-1)[&rate=5.502173825905284E-4]:9.931699414425E-2,((101[&rate=5.502173825905284E-4]:7.395506378672E-1,((((((25[&rate=5.502173825905284E-4]:3.450262883557E-1,20[&rate=5.502173825905284E-4]:3.258482061639E-1)[&rate=5.502173825905284E-4]:2.108995911674E-1,23[&rate=5.502173825905284E-4]:5.449669754134E-1)[&rate=5.502173825905284E-4]:1.720200206669E-1,(11[&rate=5.502173825905284E-4]:5.333221326058E-1,140[&rate=5.502173825905284E-4]:5.14144050414E-1)[&rate=5.502173825905284E-4]:9.87333566253E-2)[&rate=5.502173825905284E-4]:4.918706064679E-1,102[&rate=5.502173825905284E-4]:5.817267104147E-2)[&rate=5.502173825905284E-4]:4.958607452417E-2,((((9[&rate=5.502173825905284E-4]:7.418151781658E-1,((4[&rate=5.502173825905284E-4]:2.637844354146E-1,30[&rate=5.502173825905284E-4]:4.363871751406E-1)[&rate=5.502173825905284E-4]:3.832864926324E-1,14[&rate=5.502173825905284E-4]:7.046051746221E-1)[&rate=5.502173825905284E-4]:4.542918162573E-2)[&rate=5.502173825905284E-4]:3.308424072647E-2,(117[&rate=5.502173825905284E-4]:7.657800706113E-1,((105[&rate=5.502173825905284E-4]:4.493105502982E-1,110[&rate=5.502173825905284E-4]:4.712283585173E-1)[&rate=5.502173825905284E-4]:1.064575799903E-1,113[&rate=5.502173825905284E-4]:5.831653905623E-1)[&rate=5.502173825905284E-4]:1.798749540214E-1)[&rate=5.502173825905284E-4]:2.007825239064E-2)[&rate=5.502173825905284E-4]:2.552082151825E-1,((((148[&rate=5.502173825905284E-4]:1.478291868511E-1,143[&rate=5.502173825905284E-4]:1.450894608237E-1)[&rate=5.502173825905284E-4]:5.466831080899E-1,(111[&rate=5.502173825905284E-4]:3.939992467766E-1,(139[&rate=5.502173825905284E-4]:3.50272553059E-1,(104[&rate=5.502173825905284E-4]:9.815295893481E-2,106[&rate=5.502173825905284E-4]:9.815295893481E-2)[&rate=5.502173825905284E-4]:6.033877220642E-2)[&rate=5.502173825905284E-4]:2.19069159471E-1)[&rate=5.502173825905284E-4]:3.388692125478E-1)[&rate=5.502173825905284E-4]:3.614361912506E-3,116[&rate=5.502173825905284E-4]:6.597704924698E-1)[&rate=5.502173825905284E-4]:2.33057759385E-1,((19[&rate=5.502173825905284E-4]:5.47435848526E-1,13[&rate=5.502173825905284E-4]:5.090796841423E-1)[&rate=5.502173825905284E-4]:2.987129202473E-1,(115[&rate=5.502173825905284E-4]:6.637200871754E-1,(((114[&rate=5.502173825905284E-4]:2.041382933169E-1,112[&rate=5.502173825905284E-4]:2.863300741388E-1)[&rate=5.502173825905284E-4]:1.985370483529E-1,109[&rate=5.502173825905284E-4]:4.821273964643E-1)[&rate=5.502173825905284E-4]:1.139243559545E-1,(108[&rate=5.502173825905284E-4]:1.682219082248E-1,107[&rate=5.502173825905284E-4]:1.709616342521E-1)[&rate=5.502173825905284E-4]:4.05912035975E-1)[&rate=5.502173825905284E-4]:1.47120389551E-1)[&rate=5.502173825905284E-4]:6.188073639243E-2)[&rate=5.502173825905284E-4]:1.672274282869E-1)[&rate=5.502173825905284E-4]:6.330677948022E-2)[&rate=5.502173825905284E-4]:1.395994979636E-1,(((28[&rate=5.502173825905284E-4]:6.255044452006E-1,(21[&rate=5.502173825905284E-4]:3.549788921791E-1,17[&rate=5.502173825905284E-4]:3.248419058778E-1)[&rate=5.502173825905284E-4]:2.45868018775E-1)[&rate=5.502173825905284E-4]:2.563918582832E-1,(1[&rate=5.502173825905284E-4]:8.451831401173E-2,24[&rate=5.502173825905284E-4]:8.6534023182E-1)[&rate=5.502173825905284E-4]:1.107661960919E-2)[&rate=5.502173825905284E-4]:2.525884311769E-1,(142[&rate=5.502173825905284E-4]:1.81855604518E-1,((145[&rate=5.502173825905284E-4]:7.455333210238E-2,141[&rate=5.502173825905284E-4]:7.18136060748E-2)[&rate=5.502173825905284E-4]:2.890543840615E-2,144[&rate=5.502173825905284E-4]:9.797931845359E-2)[&rate=5.502173825905284E-4]:7.839683400947E-2)[&rate=5.502173825905284E-4]:1.032081184938E0)[&rate=5.502173825905284E-4]:1.365922603911E-1)[&rate=5.502173825905284E-4]:3.805038184763E-3)[&rate=5.502173825905284E-4]:2.710849235355E-1,((((89[&rate=5.502173825905284E-4]:1.650481203183E-2,88[&rate=5.502173825905284E-4]:2.806181894813E-3)[&rate=5.502173825905284E-4]:1.591325022711E-1,87[&rate=5.502173825905284E-4]:1.61938684166E-1)[&rate=5.502173825905284E-4]:5.870707279141E-2,((92[&rate=5.502173825905284E-4]:1.800648563667E-2,(90[&rate=5.502173825905284E-4]:3.042609803726E-3,91[&rate=5.502173825905284E-4]:3.042609803726E-3)[&rate=5.502173825905284E-4]:1.496387583294E-2)[&rate=5.502173825905284E-4]:1.892421324185E-1,((83[&rate=5.502173825905284E-4]:1.241388440447E-1,((93[&rate=5.502173825905284E-4]:2.625027004231E-2,84[&rate=5.502173825905284E-4]:1.255163990529E-2)[&rate=5.502173825905284E-4]:1.811555869227E-2,86[&rate=5.502173825905284E-4]:3.066719859757E-2)[&rate=5.502173825905284E-4]:9.347164544717E-2)[&rate=5.502173825905284E-4]:4.173830581835E-3,85[&rate=5.502173825905284E-4]:1.283126746266E-1)[&rate=5.502173825905284E-4]:6.523731329156E-2)[&rate=5.502173825905284E-4]:2.709576903923E-2)[&rate=5.502173825905284E-4]:1.455053374908E0,(((15[&rate=5.502173825905284E-4]:4.117221443573E-1,10[&rate=5.502173825905284E-4]:3.733659799738E-1)[&rate=5.502173825905284E-4]:3.349380996314E-1,(3[&rate=5.502173825905284E-4]:5.251998428349E-1,18[&rate=5.502173825905284E-4]:6.402683359855E-1)[&rate=5.502173825905284E-4]:1.146110860855E-1)[&rate=5.502173825905284E-4]:2.883039048426E-1,6[&rate=5.502173825905284E-4]:9.801696282835E-1)[&rate=5.502173825905284E-4]:2.078582707052E-1)[&rate=5.502173825905284E-4]:2.401308386056E-1)[&rate=5.502173825905284E-4]:3.66186420821E-1)[&rate=5.502173825905284E-4]:5.820996273625E-1,((((26[&rate=5.502173825905284E-4]:6.870911163479E-1,(7[&rate=5.502173825905284E-4]:3.300104496899E-1,8[&rate=5.502173825905284E-4]:3.300104496899E-1)[&rate=5.502173825905284E-4]:2.502313515894E-1)[&rate=5.502173825905284E-4]:1.225204537894E-1,31[&rate=5.502173825905284E-4]:8.534471865756E-1)[&rate=5.502173825905284E-4]:4.516541694129E-2,(22[&rate=5.502173825905284E-4]:4.795162973722E-1,27[&rate=5.502173825905284E-4]:4.959546535366E-1)[&rate=5.502173825905284E-4]:3.643017855966E-1)[&rate=5.502173825905284E-4]:4.345164968689E-1,2[&rate=5.502173825905284E-4]:1.105731840112E0)[&rate=5.502173825905284E-4]:1.199480068954E0)[&rate=5.502173825905284E-4]:1.873216174527E-1)[&rate=5.502173825905284E-4]:9.18901520305E-2)[&rate=5.502173825905284E-4]:1.534448252176E-1)[&rate=5.502173825905284E-4]:4.462062396897E-3)[&rate=5.502173825905284E-4]:2.682636052563E-1,38[&rate=5.502173825905284E-4]:9.855623576609E-1)[&rate=5.502173825905284E-4]:9.953737950239E-2)[&rate=5.502173825905284E-4]:3.30918261803E-1,(66[&rate=5.502173825905284E-4]:4.217520789635E-1,((((135[&rate=5.502173825905284E-4]:3.38813490573E-1,(138[&rate=5.502173825905284E-4]:3.303941138023E-1,136[&rate=5.502173825905284E-4]:1.988872644871E-1)[&rate=5.502173825905284E-4]:2.084193767707E-1)[&rate=5.502173825905284E-4]:1.032409843803E0,(126[&rate=5.502173825905284E-4]:9.262434341995E-1,119[&rate=5.502173825905284E-4]:1.711945956843E0)[&rate=5.502173825905284E-4]:7.222583011975E-3)[&rate=5.502173825905284E-4]:2.000759353956E-2,120[&rate=5.502173825905284E-4]:1.643285722436E0)[&rate=5.502173825905284E-4]:5.447278909149E-1,(67[&rate=5.502173825905284E-4]:1.314214737547E-1,((123[&rate=5.502173825905284E-4]:3.492088124136E-1,122[&rate=5.502173825905284E-4]:3.492088124136E-1)[&rate=5.502173825905284E-4]:5.967280440006E-3,124[&rate=5.502173825905284E-4]:3.524438524165E-1)[&rate=5.502173825905284E-4]:2.775179312418E-1)[&rate=5.502173825905284E-4]:1.196058382262E-1)[&rate=5.502173825905284E-4]:1.707247669826E-1)[&rate=5.502173825905284E-4]:3.919004734874E-1)[&rate=5.502173825905284E-4]:7.526050232181E-2)[&rate=5.502173825905284E-4]:1.323498034537E-1);
tree STATE_36900000 [&joint=-20979.809823241656,lnP=-20979.809823241656] = [&R] (((34[&rate=4.967344124495786E-4]:8.676762386768E-2,32[&rate=4.967344124495786E-4]:6.484981564859E-2)[&rate=4.967344124495786E-4]:2.825897062581E-2,(((((35[&rate=4.967344124495786E-4]:1.254551184507E-1,(36[&rate=4.967344124495786E-4]:8.494178471231E-2,121[&rate=4.967344124495786E-4]:2.164393839507E0)[&rate=4.967344124495786E-4]:8.708867620415E-2)[&rate=4.967344124495786E-4]:1.038547591151E-1,127[&rate=4.967344124495786E-4]:2.796433165237E0)[&rate=4.967344124495786E-4]:2.646332007584E-1,((((118[&rate=4.967344124495786E-4]:8.616271281665E-1,(69[&rate=4.967344124495786E-4]:7.754856248803E-1,(129[&rate=4.967344124495786E-4]:2.408380632564E-1,((130[&rate=4.967344124495786E-4]:1.018047636306E-1,131[&rate=4.967344124495786E-4]:1.04544489658E-1)[&rate=4.967344124495786E-4]:9.219356158899E-2,132[&rate=4.967344124495786E-4]:1.96738051247E-1)[&rate=4.967344124495786E-4]:4.683973803672E-2)[&rate=4.967344124495786E-4]:3.867023561444E-1)[&rate=4.967344124495786E-4]:9.710040739585E-2)[&rate=4.967344124495786E-4]:7.142896474316E-1,128[&rate=4.967344124495786E-4]:1.436190748201E0)[&rate=4.967344124495786E-4]:3.844151357305E-1,((65[&rate=4.967344124495786E-4]:1.425174826146E-1,((64[&rate=4.967344124495786E-4]:1.790807703376E-1,62[&rate=4.967344124495786E-4]:2.201766607487E-1)[&rate=4.967344124495786E-4]:7.775012897613E-2,60[&rate=4.967344124495786E-4]:1.061459678071E-1)[&rate=4.967344124495786E-4]:3.637151480755E-2)[&rate=4.967344124495786E-4]:2.637029931309E-1,(63[&rate=4.967344124495786E-4]:1.327502779335E-1,61[&rate=4.967344124495786E-4]:1.738461683445E-1)[&rate=4.967344124495786E-4]:4.241551293187E-1)[&rate=4.967344124495786E-4]:1.362330613665E0)[&rate=4.967344124495786E-4]:2.7577656044E-2,(((44[&rate=4.967344124495786E-4]:2.042687252665E-1,47[&rate=4.967344124495786E-4]:2.097332061408E-1)[&rate=4.967344124495786E-4]:3.708731628702E-1,45[&rate=4.967344124495786E-4]:5.724096476996E-1)[&rate=4.967344124495786E-4]:1.48570919615E-1,(((49[&rate=4.967344124495786E-4]:1.428422433539E-1,50[&rate=4.967344124495786E-4]:1.428422433539E-1)[&rate=4.967344124495786E-4]:4.498472890882E-1,51[&rate=4.967344124495786E-4]:5.981540133164E-1)[&rate=4.967344124495786E-4]:5.298913150875E-2,((42[&rate=4.967344124495786E-4]:5.270679257091E-1,(41[&rate=4.967344124495786E-4]:2.817158404456E-1,48[&rate=4.967344124495786E-4]:3.254316874401E-1)[&rate=4.967344124495786E-4]:2.398876043893E-1)[&rate=4.967344124495786E-4]:6.530528212357E-2,(46[&rate=4.967344124495786E-4]:6.144579287602E-1,43[&rate=4.967344124495786E-4]:6.144579287602E-1)[&rate=4.967344124495786E-4]:2.709560694118E-2)[&rate=4.967344124495786E-4]:3.691201349525E-2)[&rate=4.967344124495786E-4]:5.071173942934E-2)[&rate=4.967344124495786E-4]:3.538067603694E-1)[&rate=4.967344124495786E-4]:1.745266616366E-1)[&rate=4.967344124495786E-4]:3.944110288571E-1,((((97[&rate=4.967344124495786E-4]:4.597113134472E-1,(101[&rate=4.967344124495786E-4]:7.219291123809E-1,((((((14[&rate=4.967344124495786E-4]:5.878499049375E-1,(4[&rate=4.967344124495786E-4]:1.653584443348E-1,30[&rate=4.967344124495786E-4]:3.379611840608E-1)[&rate=4.967344124495786E-4]:3.649572140275E-1)[&rate=4.967344124495786E-4]:1.378084654573E-1,((9[&rate=4.967344124495786E-4]:4.504129934325E-1,113[&rate=4.967344124495786E-4]:4.586321715145E-1)[&rate=4.967344124495786E-4]:1.477444826922E-1,117[&rate=4.967344124495786E-4]:6.091163802343E-1)[&rate=4.967344124495786E-4]:1.19281716188E-1)[&rate=4.967344124495786E-4]:1.207039020908E-1,(105[&rate=4.967344124495786E-4]:6.038360273273E-1,110[&rate=4.967344124495786E-4]:6.257538355463E-1)[&rate=4.967344124495786E-4]:2.151289848845E-1)[&rate=4.967344124495786E-4]:3.905757985413E-1,((((19[&rate=4.967344124495786E-4]:5.809131620097E-1,13[&rate=4.967344124495786E-4]:5.42556997626E-1)[&rate=4.967344124495786E-4]:3.58203834139E-1,(((112[&rate=4.967344124495786E-4]:3.751733572917E-1,(114[&rate=4.967344124495786E-4]:5.05784245087E-2,104[&rate=4.967344124495786E-4]:1.108523971115E-1)[&rate=4.967344124495786E-4]:2.424031519611E-1)[&rate=4.967344124495786E-4]:8.488841454356E-2,109[&rate=4.967344124495786E-4]:4.573220458079E-1)[&rate=4.967344124495786E-4]:1.951310482696E-1,(107[&rate=4.967344124495786E-4]:3.127037102801E-1,108[&rate=4.967344124495786E-4]:3.099639842528E-1)[&rate=4.967344124495786E-4]:3.205713016057E-1)[&rate=4.967344124495786E-4]:2.455680116601E-1)[&rate=4.967344124495786E-4]:1.773989239142E-2,115[&rate=4.967344124495786E-4]:8.363089433346E-1)[&rate=4.967344124495786E-4]:8.926953485588E-2,((((111[&rate=4.967344124495786E-4]:2.25809657943E-1,106[&rate=4.967344124495786E-4]:2.093713017787E-1)[&rate=4.967344124495786E-4]:2.310379064657E-1,139[&rate=4.967344124495786E-4]:6.321900301621E-1)[&rate=4.967344124495786E-4]:2.154427018994E-1,(148[&rate=4.967344124495786E-4]:1.807885004557E-1,143[&rate=4.967344124495786E-4]:1.780487744284E-1)[&rate=4.967344124495786E-4]:4.53145601469E-1)[&rate=4.967344124495786E-4]:4.783400402745E-2,116[&rate=4.967344124495786E-4]:6.434119415685E-1)[&rate=4.967344124495786E-4]:2.82166536622E-1)[&rate=4.967344124495786E-4]:2.291678120145E-1)[&rate=4.967344124495786E-4]:1.305554177997E-1,((102[&rate=4.967344124495786E-4]:1.199096111057E-1,((((25[&rate=4.967344124495786E-4]:6.909021748995E-1,20[&rate=4.967344124495786E-4]:6.717240927077E-1)[&rate=4.967344124495786E-4]:1.150502538102E-1,23[&rate=4.967344124495786E-4]:7.949935246E-1)[&rate=4.967344124495786E-4]:2.317176886264E-1,(11[&rate=4.967344124495786E-4]:8.177585953379E-1,140[&rate=4.967344124495786E-4]:7.985805131462E-1)[&rate=4.967344124495786E-4]:1.240211110392E-1)[&rate=4.967344124495786E-4]:1.448828090245E-1,((((17[&rate=4.967344124495786E-4]:5.154136877969E-1,21[&rate=4.967344124495786E-4]:5.455506740983E-1)[&rate=4.967344124495786E-4]:1.632372399278E-1,28[&rate=4.967344124495786E-4]:7.334454482725E-1)[&rate=4.967344124495786E-4]:6.876461650662E-2,1[&rate=4.967344124495786E-4]:1.59086949162E-2)[&rate=4.967344124495786E-4]:7.546620267551E-2,24[&rate=4.967344124495786E-4]:8.721968153999E-1)[&rate=4.967344124495786E-4]:3.103561109606E-1)[&rate=4.967344124495786E-4]:9.900052036152E-2)[&rate=4.967344124495786E-4]:1.289583543877E-1,(142[&rate=4.967344124495786E-4]:4.205379730629E-1,(144[&rate=4.967344124495786E-4]:1.768955578317E-1,(141[&rate=4.967344124495786E-4]:1.090644085012E-1,145[&rate=4.967344124495786E-4]:1.118041345288E-1)[&rate=4.967344124495786E-4]:7.057087535784E-2)[&rate=4.967344124495786E-4]:2.381629631762E-1)[&rate=4.967344124495786E-4]:1.074905334896E0)[&rate=4.967344124495786E-4]:4.465292059361E-2)[&rate=4.967344124495786E-4]:1.000767651481E-1,(((((((84[&rate=4.967344124495786E-4]:4.507990522045E-2,(86[&rate=4.967344124495786E-4]:2.189889729038E-2,93[&rate=4.967344124495786E-4]:3.559752742739E-2)[&rate=4.967344124495786E-4]:2.318100793007E-2)[&rate=4.967344124495786E-4]:3.070219283594E-2,(85[&rate=4.967344124495786E-4]:6.529827869526E-2,83[&rate=4.967344124495786E-4]:6.529827869526E-2)[&rate=4.967344124495786E-4]:1.048381936113E-2)[&rate=4.967344124495786E-4]:6.378691201671E-2,(92[&rate=4.967344124495786E-4]:6.582503724722E-2,(90[&rate=4.967344124495786E-4]:5.260775665715E-2,91[&rate=4.967344124495786E-4]:5.260775665715E-2)[&rate=4.967344124495786E-4]:1.321728059007E-2)[&rate=4.967344124495786E-4]:8.744260296289E-2)[&rate=4.967344124495786E-4]:3.409999359391E-2,87[&rate=4.967344124495786E-4]:1.73669003667E-1)[&rate=4.967344124495786E-4]:2.420187228814E-1,(89[&rate=4.967344124495786E-4]:1.005580218115E-1,88[&rate=4.967344124495786E-4]:8.685939167449E-2)[&rate=4.967344124495786E-4]:3.28828334874E-1)[&rate=4.967344124495786E-4]:8.128806289627E-1,((18[&rate=4.967344124495786E-4]:5.855722032451E-1,6[&rate=4.967344124495786E-4]:5.22558504615E-1)[&rate=4.967344124495786E-4]:1.80316107662E-1,(15[&rate=4.967344124495786E-4]:3.750688741838E-1,10[&rate=4.967344124495786E-4]:3.367127098004E-1)[&rate=4.967344124495786E-4]:3.82600258641E-1)[&rate=4.967344124495786E-4]:3.80225103575E-2)[&rate=4.967344124495786E-4]:5.587784082864E-2,3[&rate=4.967344124495786E-4]:7.447201689426E-1)[&rate=4.967344124495786E-4]:6.461377562651E-1)[&rate=4.967344124495786E-4]:3.338109132007E-1)[&rate=4.967344124495786E-4]:7.819846114263E-1)[&rate=4.967344124495786E-4]:1.601284659845E-1,(((40[&rate=4.967344124495786E-4]:4.795536804284E-1,146[&rate=4.967344124495786E-4]:5.997722596633E-1)[&rate=4.967344124495786E-4]:7.420692598053E-2,16[&rate=4.967344124495786E-4]:2.639253532526E0)[&rate=4.967344124495786E-4]:5.898109281193E-2,(147[&rate=4.967344124495786E-4]:6.189425838409E-1,(39[&rate=4.967344124495786E-4]:5.582356567812E-1,(2[&rate=4.967344124495786E-4]:6.745845911229E-1,(((22[&rate=4.967344124495786E-4]:5.467186093625E-1,27[&rate=4.967344124495786E-4]:5.631569655268E-1)[&rate=4.967344124495786E-4]:1.754659689452E-1,31[&rate=4.967344124495786E-4]:7.769790988557E-1)[&rate=4.967344124495786E-4]:5.928076775214E-2,(26[&rate=4.967344124495786E-4]:7.604748018904E-1,(7[&rate=4.967344124495786E-4]:2.01876926393E-1,8[&rate=4.967344124495786E-4]:2.01876926393E-1)[&rate=4.967344124495786E-4]:4.517485604288E-1)[&rate=4.967344124495786E-4]:3.19494482791E-2)[&rate=4.967344124495786E-4]:6.572198478909E-2)[&rate=4.967344124495786E-4]:1.840376868488E0)[&rate=4.967344124495786E-4]:3.329877879345E-3)[&rate=4.967344124495786E-4]:5.117616456027E-2)[&rate=4.967344124495786E-4]:7.813633157707E-2)[&rate=4.967344124495786E-4]:2.213606604307E-3,(((100[&rate=4.967344124495786E-4]:1.492096903719E-1,94[&rate=4.967344124495786E-4]:1.492096903719E-1)[&rate=4.967344124495786E-4]:1.6648782649E-1,95[&rate=4.967344124495786E-4]:4.003969704139E-1)[&rate=4.967344124495786E-4]:3.133914267878E-1,(98[&rate=4.967344124495786E-4]:6.865288907016E-1,(96[&rate=4.967344124495786E-4]:6.642101795373E-1,99[&rate=4.967344124495786E-4]:6.997293052202E-1)[&rate=4.967344124495786E-4]:8.657508978652E-3)[&rate=4.967344124495786E-4]:1.63305447514E-2)[&rate=4.967344124495786E-4]:1.186475024955E-1)[&rate=4.967344124495786E-4]:4.015716167323E-1,38[&rate=4.967344124495786E-4]:1.026357243205E0)[&rate=4.967344124495786E-4]:4.643623104913E-1)[&rate=4.967344124495786E-4]:8.220203284192E-2,(((67[&rate=4.967344124495786E-4]:1.885378386431E-1,((124[&rate=4.967344124495786E-4]:3.099355417949E-1,122[&rate=4.967344124495786E-4]:3.12667782232E-1)[&rate=4.967344124495786E-4]:6.949961500746E-2,123[&rate=4.967344124495786E-4]:3.821673972395E-1)[&rate=4.967344124495786E-4]:3.076429917443E-1)[&rate=4.967344124495786E-4]:4.781389569308E-1,(66[&rate=4.967344124495786E-4]:3.372927153776E-1,(120[&rate=4.967344124495786E-4]:1.960480358696E0,(((135[&rate=4.967344124495786E-4]:4.499011960207E-1,(138[&rate=4.967344124495786E-4]:1.760652288483E-1,136[&rate=4.967344124495786E-4]:4.455837953311E-2)[&rate=4.967344124495786E-4]:4.738359671724E-1)[&rate=4.967344124495786E-4]:3.221312590991E-1,119[&rate=4.967344124495786E-4]:1.119977660599E0)[&rate=4.967344124495786E-4]:7.548035926461E-1,126[&rate=4.967344124495786E-4]:1.089078730602E0)[&rate=4.967344124495786E-4]:1.815895164096E-1)[&rate=4.967344124495786E-4]:3.137986580514E-1)[&rate=4.967344124495786E-4]:3.293840801964E-1)[&rate=4.967344124495786E-4]:2.844613509662E-1,(((57[&rate=4.967344124495786E-4]:4.929516030957E-1,((55[&rate=4.967344124495786E-4]:1.734677585274E-1,56[&rate=4.967344124495786E-4]:1.734677585274E-1)[&rate=4.967344124495786E-4]:2.21799310954E-1,((37[&rate=4.967344124495786E-4]:2.608591106713E-1,58[&rate=4.967344124495786E-4]:2.417334276111E-1)[&rate=4.967344124495786E-4]:6.094798059944E-2,(59[&rate=4.967344124495786E-4]:2.146370122263E-1,54[&rate=4.967344124495786E-4]:1.763856461061E-1)[&rate=4.967344124495786E-4]:6.891871292414E-2)[&rate=4.967344124495786E-4]:1.199080656425E-1)[&rate=4.967344124495786E-4]:8.675557186567E-2)[&rate=4.967344124495786E-4]:4.252517514938E-1,68[&rate=4.967344124495786E-4]:8.662907862834E-1)[&rate=4.967344124495786E-4]:4.63071014707E-1,((((134[&rate=4.967344124495786E-4]:7.13352769373E-1,(133[&rate=4.967344124495786E-4]:6.830703143647E-1,137[&rate=4.967344124495786E-4]:7.241662047757E-1)[&rate=4.967344124495786E-4]:6.041944130944E-2)[&rate=4.967344124495786E-4]:9.101088040154E-1,((75[&rate=4.967344124495786E-4]:6.157989001919E-1,((76[&rate=4.967344124495786E-4]:4.168046653409E-1,74[&rate=4.967344124495786E-4]:4.168046653409E-1)[&rate=4.967344124495786E-4]:5.345614815402E-2,70[&rate=4.967344124495786E-4]:4.319046491115E-1)[&rate=4.967344124495786E-4]:1.45538086697E-1)[&rate=4.967344124495786E-4]:1.527713482071E-1,((((71[&rate=4.967344124495786E-4]:1.828379474776E-1,79[&rate=4.967344124495786E-4]:2.102352077517E-1)[&rate=4.967344124495786E-4]:2.047667464708E-1,(82[&rate=4.967344124495786E-4]:2.861932274745E-1,(72[&rate=4.967344124495786E-4]:1.034199489546E-1,78[&rate=4.967344124495786E-4]:1.253377571739E-1)[&rate=4.967344124495786E-4]:1.526362922186E-1)[&rate=4.967344124495786E-4]:1.370279048301E-1)[&rate=4.967344124495786E-4]:1.854079337467E-1,(81[&rate=4.967344124495786E-4]:4.432341448461E-2,80[&rate=4.967344124495786E-4]:4.432341448461E-2)[&rate=4.967344124495786E-4]:5.478672954023E-1)[&rate=4.967344124495786E-4]:4.080388442733E-4,(77[&rate=4.967344124495786E-4]:2.488276033624E-1,73[&rate=4.967344124495786E-4]:2.543070554171E-1)[&rate=4.967344124495786E-4]:3.876067618071E-1)[&rate=4.967344124495786E-4]:1.266564311747E-1)[&rate=4.967344124495786E-4]:8.494118729344E-1)[&rate=4.967344124495786E-4]:6.198491914712E-2,((52[&rate=4.967344124495786E-4]:3.006973992114E-1,(103[&rate=4.967344124495786E-4]:4.980285860869E-1,(29[&rate=4.967344124495786E-4]:4.632826366183E-1,(12[&rate=4.967344124495786E-4]:2.388867168794E-1,5[&rate=4.967344124495786E-4]:2.00530552496E-1)[&rate=4.967344124495786E-4]:1.175466046703E-1)[&rate=4.967344124495786E-4]:2.676226617974E-1)[&rate=4.967344124495786E-4]:1.466962547685E0)[&rate=4.967344124495786E-4]:4.67631667535E-1,53[&rate=4.967344124495786E-4]:7.60132345435E-1)[&rate=4.967344124495786E-4]:1.733716364334E-1)[&rate=4.967344124495786E-4]:4.885773580412E-1,125[&rate=4.967344124495786E-4]:1.211698826248E0)[&rate=4.967344124495786E-4]:2.843296414087E-1)[&rate=4.967344124495786E-4]:1.69496983322E-1)[&rate=4.967344124495786E-4]:1.941799348308E-2)[&rate=4.967344124495786E-4]:7.484153100362E-3)[&rate=4.967344124495786E-4]:6.590933369745E-2,33[&rate=4.967344124495786E-4]:1.644975720266E-1);
tree STATE_36990000 [&joint=-20990.317444281747,lnP=-20990.317444281747] = [&R] (((66[&rate=6.126456256120091E-4]:3.915694045978E-1,(((119[&rate=6.126456256120091E-4]:1.681942981914E0,126[&rate=6.126456256120091E-4]:8.962404592699E-1)[&rate=6.126456256120091E-4]:1.750917675109E-2,((135[&rate=6.126456256120091E-4]:3.656677012015E-1,(138[&rate=6.126456256120091E-4]:1.571518225022E-1,136[&rate=6.126456256120091E-4]:2.564497318699E-2)[&rate=6.126456256120091E-4]:4.085158786993E-1)[&rate=6.126456256120091E-4]:1.26438886619E-1,120[&rate=6.126456256120091E-4]:7.44161382341E-1)[&rate=6.126456256120091E-4]:8.594003653648E-1)[&rate=6.126456256120091E-4]:5.561686406295E-1,(67[&rate=6.126456256120091E-4]:2.007894496417E-1,((124[&rate=6.126456256120091E-4]:2.78387371223E-1,122[&rate=6.126456256120091E-4]:2.811196116601E-1)[&rate=6.126456256120091E-4]:8.27775191603E-3,123[&rate=6.126456256120091E-4]:2.893973635762E-1)[&rate=6.126456256120091E-4]:4.126646364063E-1)[&rate=6.126456256120091E-4]:2.195463732371E-2)[&rate=6.126456256120091E-4]:1.688253176324E-1)[&rate=6.126456256120091E-4]:2.985501043682E-1,(((((((49[&rate=6.126456256120091E-4]:2.47212958861E-1,50[&rate=6.126456256120091E-4]:2.47212958861E-1)[&rate=6.126456256120091E-4]:3.933174306248E-1,((44[&rate=6.126456256120091E-4]:1.115270983995E-3,47[&rate=6.126456256120091E-4]:6.579751858247E-3)[&rate=6.126456256120091E-4]:3.030833543278E-1,51[&rate=6.126456256120091E-4]:2.823407018146E-1)[&rate=6.126456256120091E-4]:3.636541685455E-1)[&rate=6.126456256120091E-4]:2.002650061069E-2,(46[&rate=6.126456256120091E-4]:5.596650059895E-1,((42[&rate=6.126456256120091E-4]:2.317559519811E-1,(48[&rate=6.126456256120091E-4]:1.866579121372E-1,41[&rate=6.126456256120091E-4]:1.429420651427E-1)[&rate=6.126456256120091E-4]:8.334940596419E-2)[&rate=6.126456256120091E-4]:2.738000342917E-1,43[&rate=6.126456256120091E-4]:5.547363141416E-1)[&rate=6.126456256120091E-4]:4.928691847915E-3)[&rate=6.126456256120091E-4]:1.336787693527E-1)[&rate=6.126456256120091E-4]:2.047321436969E-1,45[&rate=6.126456256120091E-4]:8.898791977278E-1)[&rate=6.126456256120091E-4]:1.1945631089E-1,((36[&rate=6.126456256120091E-4]:3.043604753528E-2,(121[&rate=6.126456256120091E-4]:1.730979082905E0,127[&rate=6.126456256120091E-4]:2.172074973316E0)[&rate=6.126456256120091E-4]:3.789090194248E-1)[&rate=6.126456256120091E-4]:8.267052553569E-2,(35[&rate=6.126456256120091E-4]:2.973289021163E-2,(((69[&rate=6.126456256120091E-4]:1.011512433802E0,118[&rate=6.126456256120091E-4]:1.000553529693E0)[&rate=6.126456256120091E-4]:2.609324454539E-1,((129[&rate=6.126456256120091E-4]:2.148774875863E-1,(131[&rate=6.126456256120091E-4]:1.201223834376E-1,130[&rate=6.126456256120091E-4]:1.173826574103E-1)[&rate=6.126456256120091E-4]:9.7494830176E-2)[&rate=6.126456256120091E-4]:1.55400727215E-2,132[&rate=6.126456256120091E-4]:2.331572863351E-1)[&rate=6.126456256120091E-4]:8.940821134691E-1)[&rate=6.126456256120091E-4]:1.818881803034E-1,((((64[&rate=6.126456256120091E-4]:2.177175178412E-1,62[&rate=6.126456256120091E-4]:2.588134082522E-1)[&rate=6.126456256120091E-4]:9.909797373753E-2,(65[&rate=6.126456256120091E-4]:1.006193010686E-1,60[&rate=6.126456256120091E-4]:1.006193010686E-1)[&rate=6.126456256120091E-4]:6.551125900339E-2)[&rate=6.126456256120091E-4]:3.895998380774E-1,(63[&rate=6.126456256120091E-4]:4.93351881907E-2,61[&rate=6.126456256120091E-4]:9.043107860175E-2)[&rate=6.126456256120091E-4]:6.570801414654E-1)[&rate=6.126456256120091E-4]:6.825773453774E-1,128[&rate=6.126456256120091E-4]:1.290362538047E0)[&rate=6.126456256120091E-4]:1.328559000564E-2)[&rate=6.126456256120091E-4]:2.548518854465E-1)[&rate=6.126456256120091E-4]:3.679834039359E-2)[&rate=6.126456256120091E-4]:1.874333670162E-1)[&rate=6.126456256120091E-4]:1.803562129881E-1,(((146[&rate=6.126456256120091E-4]:5.667651782125E-1,((101[&rate=6.126456256120091E-4]:6.560930648941E-1,((((15[&rate=6.126456256120091E-4]:5.099288457435E-1,10[&rate=6.126456256120091E-4]:4.715726813601E-1)[&rate=6.126456256120091E-4]:4.87047949282E-1,(6[&rate=6.126456256120091E-4]:4.521248213298E-1,18[&rate=6.126456256120091E-4]:5.151385199599E-1)[&rate=6.126456256120091E-4]:4.900574531479E-1)[&rate=6.126456256120091E-4]:2.324407537636E-1,(3[&rate=6.126456256120091E-4]:8.294372441937E-1,((89[&rate=6.126456256120091E-4]:1.633190003091E-1,88[&rate=6.126456256120091E-4]:1.496203701721E-1)[&rate=6.126456256120091E-4]:2.031862074822E-1,((92[&rate=6.126456256120091E-4]:1.653489400321E-1,(90[&rate=6.126456256120091E-4]:2.807749761108E-2,91[&rate=6.126456256120091E-4]:2.807749761108E-2)[&rate=6.126456256120091E-4]:1.37271442421E-1)[&rate=6.126456256120091E-4]:8.307139128978E-2,((86[&rate=6.126456256120091E-4]:7.116858411709E-2,(((93[&rate=6.126456256120091E-4]:3.377113337914E-2,84[&rate=6.126456256120091E-4]:2.007250324212E-2)[&rate=6.126456256120091E-4]:1.763808382782E-2,85[&rate=6.126456256120091E-4]:3.771058706995E-2)[&rate=6.126456256120091E-4]:2.76077420026E-2,83[&rate=6.126456256120091E-4]:6.531832907254E-2)[&rate=6.126456256120091E-4]:5.850255044543E-3)[&rate=6.126456256120091E-4]:1.289666409438E-1,87[&rate=6.126456256120091E-4]:2.001352250609E-1)[&rate=6.126456256120091E-4]:3.4586476124E-2)[&rate=6.126456256120091E-4]:1.180848764694E-1)[&rate=6.126456256120091E-4]:1.016356693937E0)[&rate=6.126456256120091E-4]:2.931309895271E-1)[&rate=6.126456256120091E-4]:2.621542153635E-1,((142[&rate=6.126456256120091E-4]:3.758362184305E-1,((144[&rate=6.126456256120091E-4]:7.569128416306E-2,141[&rate=6.126456256120091E-4]:7.843101019041E-2)[&rate=6.126456256120091E-4]:3.649332892127E-3,145[&rate=6.126456256120091E-4]:8.482006911013E-2)[&rate=6.126456256120091E-4]:2.910161493203E-1)[&rate=6.126456256120091E-4]:1.102271388524E0,((((110[&rate=6.126456256120091E-4]:6.560046762247E-1,(117[&rate=6.126456256120091E-4]:5.491129700482E-1,105[&rate=6.126456256120091E-4]:5.189759837468E-1)[&rate=6.126456256120091E-4]:1.151108842589E-1)[&rate=6.126456256120091E-4]:1.57075783481E-1,((113[&rate=6.126456256120091E-4]:7.115270228124E-1,9[&rate=6.126456256120091E-4]:7.033078447303E-1)[&rate=6.126456256120091E-4]:2.657641807638E-2,(14[&rate=6.126456256120091E-4]:4.67943923287E-1,(4[&rate=6.126456256120091E-4]:2.091171226097E-1,30[&rate=6.126456256120091E-4]:3.817198623357E-1)[&rate=6.126456256120091E-4]:2.012925541022E-1)[&rate=6.126456256120091E-4]:2.701595176018E-1)[&rate=6.126456256120091E-4]:8.045647087161E-2)[&rate=6.126456256120091E-4]:3.065984533999E-1,((((19[&rate=6.126456256120091E-4]:6.422851343303E-1,13[&rate=6.126456256120091E-4]:6.039289699467E-1)[&rate=6.126456256120091E-4]:9.138554687766E-2,115[&rate=6.126456256120091E-4]:6.131227360025E-1)[&rate=6.126456256120091E-4]:1.991217554157E-1,((116[&rate=6.126456256120091E-4]:4.992507274099E-1,((111[&rate=6.126456256120091E-4]:1.458682106459E-1,106[&rate=6.126456256120091E-4]:1.294298544815E-1)[&rate=6.126456256120091E-4]:8.539414917152E-2,139[&rate=6.126456256120091E-4]:4.066048255708E-1)[&rate=6.126456256120091E-4]:3.447006963597E-1)[&rate=6.126456256120091E-4]:2.499580142503E-1,(148[&rate=6.126456256120091E-4]:1.738757213199E-1,143[&rate=6.126456256120091E-4]:1.711359952925E-1)[&rate=6.126456256120091E-4]:6.13689184724E-1)[&rate=6.126456256120091E-4]:6.303574975793E-2)[&rate=6.126456256120091E-4]:9.272119105433E-2,(112[&rate=6.126456256120091E-4]:7.409990067798E-1,(107[&rate=6.126456256120091E-4]:6.142896175469E-1,(109[&rate=6.126456256120091E-4]:5.431311243309E-1,(108[&rate=6.126456256120091E-4]:3.225940863901E-1,(114[&rate=6.126456256120091E-4]:1.061819882661E-2,104[&rate=6.126456256120091E-4]:7.089217142938E-2)[&rate=6.126456256120091E-4]:2.544416409881E-1)[&rate=6.126456256120091E-4]:1.986192297217E-1)[&rate=6.126456256120091E-4]:9.033657540771E-2)[&rate=6.126456256120091E-4]:1.047915810138E-1)[&rate=6.126456256120091E-4]:2.461584565145E-1)[&rate=6.126456256120091E-4]:1.380009018659E-1)[&rate=6.126456256120091E-4]:1.800296467732E-1,(((((25[&rate=6.126456256120091E-4]:3.359331663609E-1,20[&rate=6.126456256120091E-4]:3.167550841691E-1)[&rate=6.126456256120091E-4]:4.922375235943E-1,23[&rate=6.126456256120091E-4]:8.172117858455E-1)[&rate=6.126456256120091E-4]:1.957819638785E-1,(140[&rate=6.126456256120091E-4]:5.504895168948E-1,11[&rate=6.126456256120091E-4]:5.696675990865E-1)[&rate=6.126456256120091E-4]:3.583946437883E-1)[&rate=6.126456256120091E-4]:2.394240548827E-1,(((28[&rate=6.126456256120091E-4]:8.311359153182E-1,(17[&rate=6.126456256120091E-4]:6.557896882819E-1,21[&rate=6.126456256120091E-4]:6.859266745833E-1)[&rate=6.126456256120091E-4]:1.205517064885E-1)[&rate=6.126456256120091E-4]:1.366884093643E-1,1[&rate=6.126456256120091E-4]:1.815229548196E-1)[&rate=6.126456256120091E-4]:1.022435833145E-3,24[&rate=6.126456256120091E-4]:9.63367308461E-1)[&rate=6.126456256120091E-4]:3.000094002554E-1)[&rate=6.126456256120091E-4]:9.965708697435E-3,102[&rate=6.126456256120091E-4]:1.116985817974E-1)[&rate=6.126456256120091E-4]:1.195168273964E-1)[&rate=6.126456256120091E-4]:3.168552950112E-4)[&rate=6.126456256120091E-4]:1.559299106228E-1)[&rate=6.126456256120091E-4]:2.741103418374E-1)[&rate=6.126456256120091E-4]:6.368675214878E-1,(2[&rate=6.126456256120091E-4]:7.231406274123E-1,((26[&rate=6.126456256120091E-4]:7.329282135511E-1,(7[&rate=6.126456256120091E-4]:1.632099189406E-1,8[&rate=6.126456256120091E-4]:1.632099189406E-1)[&rate=6.126456256120091E-4]:4.628689795419E-1)[&rate=6.126456256120091E-4]:1.23358529269E-1,(31[&rate=6.126456256120091E-4]:5.590826855365E-1,(22[&rate=6.126456256120091E-4]:1.707334470648E-1,27[&rate=6.126456256120091E-4]:1.871718032291E-1)[&rate=6.126456256120091E-4]:3.335547179237E-1)[&rate=6.126456256120091E-4]:3.41039673722E-1)[&rate=6.126456256120091E-4]:5.041552842783E-2)[&rate=6.126456256120091E-4]:1.553381602805E0)[&rate=6.126456256120091E-4]:1.267501715894E-1)[&rate=6.126456256120091E-4]:1.276551755184E-1,((16[&rate=6.126456256120091E-4]:2.542508948111E0,(40[&rate=6.126456256120091E-4]:4.466828994384E-1,(39[&rate=6.126456256120091E-4]:4.466208116774E-1,147[&rate=6.126456256120091E-4]:5.039978608578E-1)[&rate=6.126456256120091E-4]:6.208776099648E-5)[&rate=6.126456256120091E-4]:1.033312255519E-2)[&rate=6.126456256120091E-4]:4.295400183971E-2,((98[&rate=6.126456256120091E-4]:5.938855901754E-1,((100[&rate=6.126456256120091E-4]:1.796587875177E-1,94[&rate=6.126456256120091E-4]:1.796587875177E-1)[&rate=6.126456256120091E-4]:1.062128176497E-1,95[&rate=6.126456256120091E-4]:3.705710587194E-1)[&rate=6.126456256120091E-4]:2.342434932047E-1)[&rate=6.126456256120091E-4]:1.715161216318E-2,((96[&rate=6.126456256120091E-4]:4.343346082043E-1,99[&rate=6.126456256120091E-4]:4.698537338872E-1)[&rate=6.126456256120091E-4]:1.432276570037E-1,97[&rate=6.126456256120091E-4]:3.917699154812E-1)[&rate=6.126456256120091E-4]:1.981373494491E-2)[&rate=6.126456256120091E-4]:1.734812204106E-2)[&rate=6.126456256120091E-4]:7.423175066256E-2)[&rate=6.126456256120091E-4]:2.060234325835E-1,38[&rate=6.126456256120091E-4]:7.119191961503E-1)[&rate=6.126456256120091E-4]:3.247670609746E-1)[&rate=6.126456256120091E-4]:1.07686559423E-1,(((((58[&rate=6.126456256120091E-4]:3.94785806086E-1,(55[&rate=6.126456256120091E-4]:2.28608267029E-1,56[&rate=6.126456256120091E-4]:2.28608267029E-1)[&rate=6.126456256120091E-4]:1.388551346853E-1)[&rate=6.126456256120091E-4]:3.01092883177E-5,(57[&rate=6.126456256120091E-4]:3.607105978935E-1,(54[&rate=6.126456256120091E-4]:1.640152811434E-1,37[&rate=6.126456256120091E-4]:2.405180133838E-1)[&rate=6.126456256120091E-4]:1.557117101928E-1)[&rate=6.126456256120091E-4]:1.771187485778E-2)[&rate=6.126456256120091E-4]:2.533610336115E-2,59[&rate=6.126456256120091E-4]:4.010263356753E-1)[&rate=6.126456256120091E-4]:1.890066058505E-1,68[&rate=6.126456256120091E-4]:5.408526136569E-1)[&rate=6.126456256120091E-4]:2.664365345637E-1,((((137[&rate=6.126456256120091E-4]:4.388106595943E-1,133[&rate=6.126456256120091E-4]:3.977147691833E-1)[&rate=6.126456256120091E-4]:2.429540064529E-3,134[&rate=6.126456256120091E-4]:3.700073229466E-1)[&rate=6.126456256120091E-4]:1.134562306398E0,(52[&rate=6.126456256120091E-4]:6.963037583422E-1,((103[&rate=6.126456256120091E-4]:7.068811246011E-1,(29[&rate=6.126456256120091E-4]:7.830883400438E-1,(12[&rate=6.126456256120091E-4]:3.856902581249E-1,5[&rate=6.126456256120091E-4]:3.473340937414E-1)[&rate=6.126456256120091E-4]:2.905487668504E-1)[&rate=6.126456256120091E-4]:1.566694968861E-1)[&rate=6.126456256120091E-4]:1.503288823403E0,(((((74[&rate=6.126456256120091E-4]:4.181930412305E-1,70[&rate=6.126456256120091E-4]:3.79836876847E-1)[&rate=6.126456256120091E-4]:2.141705182195E-3,76[&rate=6.126456256120091E-4]:4.203347464127E-1)[&rate=6.126456256120091E-4]:2.684300237484E-1,75[&rate=6.126456256120091E-4]:6.88764770161E-1)[&rate=6.126456256120091E-4]:2.836537820483E-2,(((77[&rate=6.126456256120091E-4]:1.43695297389E-1,73[&rate=6.126456256120091E-4]:1.491747494437E-1)[&rate=6.126456256120091E-4]:1.67621072457E-1,(81[&rate=6.126456256120091E-4]:1.533187751819E-1,80[&rate=6.126456256120091E-4]:1.533187751819E-1)[&rate=6.126456256120091E-4]:1.141619782256E-1)[&rate=6.126456256120091E-4]:7.368937311223E-2,((82[&rate=6.126456256120091E-4]:1.499753715197E-1,(79[&rate=6.126456256120091E-4]:4.562016204883E-2,71[&rate=6.126456256120091E-4]:1.82229017748E-2)[&rate=6.126456256120091E-4]:9.613603138881E-2)[&rate=6.126456256120091E-4]:1.299900035046E-1,(72[&rate=6.126456256120091E-4]:4.472223366372E-2,78[&rate=6.126456256120091E-4]:6.664004188303E-2)[&rate=6.126456256120091E-4]:2.051061550592E-1)[&rate=6.126456256120091E-4]:7.764310765986E-2)[&rate=6.126456256120091E-4]:3.266449533529E-1)[&rate=6.126456256120091E-4]:4.254520339356E-1,53[&rate=6.126456256120091E-4]:3.961191236893E-1)[&rate=6.126456256120091E-4]:1.415603684428E-1)[&rate=6.126456256120091E-4]:1.504275448987E-1)[&rate=6.126456256120091E-4]:6.452008164646E-2)[&rate=6.126456256120091E-4]:2.547398528847E-1,125[&rate=6.126456256120091E-4]:7.969844579007E-1)[&rate=6.126456256120091E-4]:1.769713569866E-1)[&rate=6.126456256120091E-4]:2.824388595842E-1)[&rate=6.126456256120091E-4]:1.481121389335E-1)[&rate=6.126456256120091E-4]:2.412558361788E-1,(34[&rate=6.126456256120091E-4]:4.31567082033E-2,(32[&rate=6.126456256120091E-4]:5.650540930902E-3,33[&rate=6.126456256120091E-4]:1.112999298562E-2)[&rate=6.126456256120091E-4]:1.558835905331E-2)[&rate=6.126456256120091E-4]:2.520493831145E-2);
tree STATE_37080000 [&joint=-20958.951174372407,lnP=-20958.951174372407] = [&R] (33[&rate=5.758528919006542E-4]:4.952929330649E-2,((34[&rate=5.758528919006542E-4]:1.108134521768E-2,(((67[&rate=5.758528919006542E-4]:2.253761274827E-1,(122[&rate=5.758528919006542E-4]:3.520983549787E-1,(123[&rate=5.758528919006542E-4]:2.17535388837E-1,124[&rate=5.758528919006542E-4]:2.148031483999E-1)[&rate=5.758528919006542E-4]:1.345629661416E-1)[&rate=5.758528919006542E-4]:3.745503228447E-1)[&rate=5.758528919006542E-4]:1.119409987994E-1,(66[&rate=5.758528919006542E-4]:1.331653088258E-1,((120[&rate=5.758528919006542E-4]:1.080547144208E0,126[&rate=5.758528919006542E-4]:3.907350325227E-1)[&rate=5.758528919006542E-4]:5.969388682309E-1,((135[&rate=5.758528919006542E-4]:7.484936172464E-1,(138[&rate=5.758528919006542E-4]:4.023668721132E-1,136[&rate=5.758528919006542E-4]:2.70860022798E-1)[&rate=5.758528919006542E-4]:5.461267451332E-1)[&rate=5.758528919006542E-4]:5.386272238736E-1,119[&rate=5.758528919006542E-4]:1.635066046599E0)[&rate=5.758528919006542E-4]:1.383103767979E-1)[&rate=5.758528919006542E-4]:3.926655977573E-1)[&rate=5.758528919006542E-4]:2.041518174563E-1)[&rate=5.758528919006542E-4]:4.699163744886E-1,((((57[&rate=5.758528919006542E-4]:3.17285348499E-1,(54[&rate=5.758528919006542E-4]:2.190489037189E-1,((59[&rate=5.758528919006542E-4]:2.271371990497E-1,(37[&rate=5.758528919006542E-4]:1.766889805397E-1,58[&rate=5.758528919006542E-4]:1.575632974796E-1)[&rate=5.758528919006542E-4]:8.869958463019E-2)[&rate=5.758528919006542E-4]:7.00159859279E-3,(55[&rate=5.758528919006542E-4]:1.762885310114E-1,56[&rate=5.758528919006542E-4]:1.762885310114E-1)[&rate=5.758528919006542E-4]:4.965354531947E-2)[&rate=5.758528919006542E-4]:2.31614721966E-2)[&rate=5.758528919006542E-4]:5.725283822277E-2)[&rate=5.758528919006542E-4]:2.364114651922E-1,68[&rate=5.758528919006542E-4]:5.017842453851E-1)[&rate=5.758528919006542E-4]:2.437473307607E-1,(((52[&rate=5.758528919006542E-4]:6.338395934725E-1,(103[&rate=5.758528919006542E-4]:6.095178432048E-1,(29[&rate=5.758528919006542E-4]:6.100520027142E-1,(12[&rate=5.758528919006542E-4]:2.121981591823E-1,5[&rate=5.758528919006542E-4]:1.738419947988E-1)[&rate=5.758528919006542E-4]:2.910045284634E-1)[&rate=5.758528919006542E-4]:2.323425528194E-1)[&rate=5.758528919006542E-4]:1.688615484829E0)[&rate=5.758528919006542E-4]:2.689293346655E-1,(((133[&rate=5.758528919006542E-4]:7.76164602816E-1,(134[&rate=5.758528919006542E-4]:7.133342262088E-1,137[&rate=5.758528919006542E-4]:7.84567102921E-1)[&rate=5.758528919006542E-4]:3.269339030608E-2)[&rate=5.758528919006542E-4]:8.811706723882E-1,((75[&rate=5.758528919006542E-4]:3.958593269255E-1,(70[&rate=5.758528919006542E-4]:3.16143382296E-1,(74[&rate=5.758528919006542E-4]:3.402659998584E-1,76[&rate=5.758528919006542E-4]:3.402659998584E-1)[&rate=5.758528919006542E-4]:1.423354682105E-2)[&rate=5.758528919006542E-4]:4.135978024597E-2)[&rate=5.758528919006542E-4]:3.115611257139E-1,(((79[&rate=5.758528919006542E-4]:1.343125457896E-1,71[&rate=5.758528919006542E-4]:1.069152855156E-1)[&rate=5.758528919006542E-4]:1.895667279572E-1,((78[&rate=5.758528919006542E-4]:2.979676514312E-1,72[&rate=5.758528919006542E-4]:2.760498432119E-1)[&rate=5.758528919006542E-4]:8.075173435766E-3,82[&rate=5.758528919006542E-4]:3.142620029491E-1)[&rate=5.758528919006542E-4]:1.783644887981E-2)[&rate=5.758528919006542E-4]:4.45881928225E-2,(73[&rate=5.758528919006542E-4]:3.532957414671E-1,(77[&rate=5.758528919006542E-4]:3.39376122245E-1,(81[&rate=5.758528919006542E-4]:1.180470903617E-1,80[&rate=5.758528919006542E-4]:1.180470903617E-1)[&rate=5.758528919006542E-4]:1.774934154448E-1)[&rate=5.758528919006542E-4]:8.440167167373E-3)[&rate=5.758528919006542E-4]:5.626761551307E-2)[&rate=5.758528919006542E-4]:2.978570956592E-1)[&rate=5.758528919006542E-4]:9.142983842088E-1)[&rate=5.758528919006542E-4]:1.481741221254E-2,53[&rate=5.758528919006542E-4]:8.900731904485E-1)[&rate=5.758528919006542E-4]:4.499016378151E-3)[&rate=5.758528919006542E-4]:2.172885547012E-1,125[&rate=5.758528919006542E-4]:9.014782478666E-1)[&rate=5.758528919006542E-4]:1.07199949459E-2)[&rate=5.758528919006542E-4]:3.917993821355E-1,((121[&rate=5.758528919006542E-4]:2.345782155362E0,((36[&rate=5.758528919006542E-4]:2.308572661517E-1,35[&rate=5.758528919006542E-4]:1.84281923686E-1)[&rate=5.758528919006542E-4]:3.133028856132E-2,(127[&rate=5.758528919006542E-4]:2.774285272803E0,(((((65[&rate=5.758528919006542E-4]:2.020283291164E-1,64[&rate=5.758528919006542E-4]:3.527132606231E-1)[&rate=5.758528919006542E-4]:9.568403229789E-3,(60[&rate=5.758528919006542E-4]:1.546548826785E-1,62[&rate=5.758528919006542E-4]:3.464357045963E-1)[&rate=5.758528919006542E-4]:5.694184966772E-2)[&rate=5.758528919006542E-4]:2.889467505242E-1,(63[&rate=5.758528919006542E-4]:3.016418952518E-1,61[&rate=5.758528919006542E-4]:3.427377856629E-1)[&rate=5.758528919006542E-4]:3.495865191253E-1)[&rate=5.758528919006542E-4]:1.049655804586E0,(128[&rate=5.758528919006542E-4]:1.579938331245E0,((((132[&rate=5.758528919006542E-4]:4.837348588253E-2,129[&rate=5.758528919006542E-4]:4.563375985517E-2)[&rate=5.758528919006542E-4]:2.179995888962E-1,(131[&rate=5.758528919006542E-4]:1.944381775965E-1,130[&rate=5.758528919006542E-4]:1.916984515691E-1)[&rate=5.758528919006542E-4]:7.193489718222E-2)[&rate=5.758528919006542E-4]:2.869654197636E-1,69[&rate=5.758528919006542E-4]:6.985439739945E-1)[&rate=5.758528919006542E-4]:4.760607298592E-2,118[&rate=5.758528919006542E-4]:7.351911428708E-1)[&rate=5.758528919006542E-4]:9.844732157715E-1)[&rate=5.758528919006542E-4]:2.231575073193E-2)[&rate=5.758528919006542E-4]:1.125755842337E-1,((((49[&rate=5.758528919006542E-4]:2.399287916268E-1,50[&rate=5.758528919006542E-4]:2.399287916268E-1)[&rate=5.758528919006542E-4]:3.953730726837E-1,((51[&rate=5.758528919006542E-4]:4.173506776335E-1,47[&rate=5.758528919006542E-4]:4.44673082005E-1)[&rate=5.758528919006542E-4]:9.432349381264E-3,44[&rate=5.758528919006542E-4]:4.48640950512E-1)[&rate=5.758528919006542E-4]:2.1398331817E-1)[&rate=5.758528919006542E-4]:4.67844697645E-2,(46[&rate=5.758528919006542E-4]:5.293766565443E-1,(((41[&rate=5.758528919006542E-4]:1.419778923136E-1,48[&rate=5.758528919006542E-4]:1.856937393081E-1)[&rate=5.758528919006542E-4]:3.841237973292E-4,42[&rate=5.758528919006542E-4]:1.478264969852E-1)[&rate=5.758528919006542E-4]:5.597435542505E-2,43[&rate=5.758528919006542E-4]:2.529811802789E-1)[&rate=5.758528919006542E-4]:2.763954762654E-1)[&rate=5.758528919006542E-4]:1.854965627764E-1)[&rate=5.758528919006542E-4]:5.462148329771E-2,45[&rate=5.758528919006542E-4]:7.612979813071E-1)[&rate=5.758528919006542E-4]:1.801354726122E-1)[&rate=5.758528919006542E-4]:2.109944220887E-2)[&rate=5.758528919006542E-4]:8.450227115464E-3)[&rate=5.758528919006542E-4]:4.142545854317E-3)[&rate=5.758528919006542E-4]:2.915470236765E-1,(((39[&rate=5.758528919006542E-4]:5.9576875189E-1,146[&rate=5.758528919006542E-4]:7.159873311249E-1)[&rate=5.758528919006542E-4]:9.229978234595E-2,(((16[&rate=5.758528919006542E-4]:2.636218940144E0,(101[&rate=5.758528919006542E-4]:7.564474177469E-1,((6[&rate=5.758528919006542E-4]:6.610560043074E-1,(((15[&rate=5.758528919006542E-4]:2.096373030476E-1,10[&rate=5.758528919006542E-4]:1.712811386642E-1)[&rate=5.758528919006542E-4]:3.09927168919E-1,((((92[&rate=5.758528919006542E-4]:1.177636591514E-1,(90[&rate=5.758528919006542E-4]:1.010445453477E-1,91[&rate=5.758528919006542E-4]:1.010445453477E-1)[&rate=5.758528919006542E-4]:1.671911380377E-2)[&rate=5.758528919006542E-4]:5.457960993758E-2,87[&rate=5.758528919006542E-4]:1.58644638952E-1)[&rate=5.758528919006542E-4]:1.513641058876E-2,(84[&rate=5.758528919006542E-4]:1.220057212411E-1,((86[&rate=5.758528919006542E-4]:9.422606203897E-2,83[&rate=5.758528919006542E-4]:9.422606203897E-2)[&rate=5.758528919006542E-4]:2.456939836367E-2,(85[&rate=5.758528919006542E-4]:8.066640872868E-2,93[&rate=5.758528919006542E-4]:9.436503886569E-2)[&rate=5.758528919006542E-4]:3.812905167396E-2)[&rate=5.758528919006542E-4]:3.210260838441E-3)[&rate=5.758528919006542E-4]:5.177532829969E-2)[&rate=5.758528919006542E-4]:2.560934020448E-1,(89[&rate=5.758528919006542E-4]:9.217282025997E-2,88[&rate=5.758528919006542E-4]:7.847419012295E-2)[&rate=5.758528919006542E-4]:3.514002614627E-1)[&rate=5.758528919006542E-4]:5.225667327098E-1)[&rate=5.758528919006542E-4]:6.02989335284E-2,(18[&rate=5.758528919006542E-4]:3.684141608312E-1,3[&rate=5.758528919006542E-4]:2.533456676806E-1)[&rate=5.758528919006542E-4]:2.196684227461E-1)[&rate=5.758528919006542E-4]:1.359871193603E-1)[&rate=5.758528919006542E-4]:1.061041857231E0,(((142[&rate=5.758528919006542E-4]:6.2331350886E-1,((141[&rate=5.758528919006542E-4]:1.225277080663E-1,145[&rate=5.758528919006542E-4]:1.252674340939E-1)[&rate=5.758528919006542E-4]:1.159323872136E-1,144[&rate=5.758528919006542E-4]:2.357203692525E-1)[&rate=5.758528919006542E-4]:3.821136875525E-1)[&rate=5.758528919006542E-4]:9.527421308851E-1,((((((107[&rate=5.758528919006542E-4]:5.257071003791E-1,108[&rate=5.758528919006542E-4]:5.229673743518E-1)[&rate=5.758528919006542E-4]:5.285955261563E-2,(((114[&rate=5.758528919006542E-4]:3.966579140583E-2,104[&rate=5.758528919006542E-4]:9.99397640086E-2)[&rate=5.758528919006542E-4]:2.693178646074E-1,112[&rate=5.758528919006542E-4]:3.911754368351E-1)[&rate=5.758528919006542E-4]:1.42270563889E-1,109[&rate=5.758528919006542E-4]:5.307062746967E-1)[&rate=5.758528919006542E-4]:6.703846048976E-2)[&rate=5.758528919006542E-4]:2.143560612041E-1,(19[&rate=5.758528919006542E-4]:7.753093754023E-1,13[&rate=5.758528919006542E-4]:7.369532110186E-1)[&rate=5.758528919006542E-4]:7.788731139932E-2)[&rate=5.758528919006542E-4]:6.553430676692E-3,115[&rate=5.758528919006542E-4]:7.392021722727E-1)[&rate=5.758528919006542E-4]:4.658984620335E-1,(116[&rate=5.758528919006542E-4]:7.543105885591E-1,((106[&rate=5.758528919006542E-4]:4.837972753487E-1,(111[&rate=5.758528919006542E-4]:2.739561484795E-1,139[&rate=5.758528919006542E-4]:4.492986142329E-1)[&rate=5.758528919006542E-4]:2.262794830336E-1)[&rate=5.758528919006542E-4]:2.129000469313E-1,(148[&rate=5.758528919006542E-4]:2.078133118409E-1,143[&rate=5.758528919006542E-4]:2.050735858136E-1)[&rate=5.758528919006542E-4]:4.6696620222E-1)[&rate=5.758528919006542E-4]:1.178872388819E-1)[&rate=5.758528919006542E-4]:4.507900457471E-1)[&rate=5.758528919006542E-4]:1.053017546879E-1,(((105[&rate=5.758528919006542E-4]:4.30406260482E-1,110[&rate=5.758528919006542E-4]:4.523240687011E-1)[&rate=5.758528919006542E-4]:3.816495489988E-1,113[&rate=5.758528919006542E-4]:8.394530697546E-1)[&rate=5.758528919006542E-4]:1.944210953123E-2,(9[&rate=5.758528919006542E-4]:7.695639078671E-1,(117[&rate=5.758528919006542E-4]:7.156617702705E-1,(14[&rate=5.758528919006542E-4]:6.596440046787E-1,(4[&rate=5.758528919006542E-4]:4.883575809032E-2,30[&rate=5.758528919006542E-4]:2.214384978163E-1)[&rate=5.758528919006542E-4]:5.532740000132E-1)[&rate=5.758528919006542E-4]:5.327803956422E-2)[&rate=5.758528919006542E-4]:6.486104170619E-2)[&rate=5.758528919006542E-4]:8.11120933367E-2)[&rate=5.758528919006542E-4]:5.336989905301E-1)[&rate=5.758528919006542E-4]:1.085873020286E-2)[&rate=5.758528919006542E-4]:6.077975485915E-2,((((11[&rate=5.758528919006542E-4]:5.217039282171E-1,140[&rate=5.758528919006542E-4]:5.025258460254E-1)[&rate=5.758528919006542E-4]:2.459935643317E-1,((20[&rate=5.758528919006542E-4]:5.652337734589E-1,25[&rate=5.758528919006542E-4]:5.844118556506E-1)[&rate=5.758528919006542E-4]:1.548031996912E-1,23[&rate=5.758528919006542E-4]:7.282561512321E-1)[&rate=5.758528919006542E-4]:1.243728481659E-1)[&rate=5.758528919006542E-4]:4.530529174113E-1,102[&rate=5.758528919006542E-4]:1.549969853026E-1)[&rate=5.758528919006542E-4]:3.776576050186E-2,((17[&rate=5.758528919006542E-4]:8.508507987208E-1,24[&rate=5.758528919006542E-4]:9.00165867214E-1)[&rate=5.758528919006542E-4]:7.642207999024E-3,(1[&rate=5.758528919006542E-4]:6.204975917598E-2,(21[&rate=5.758528919006542E-4]:5.466147580925E-1,28[&rate=5.758528919006542E-4]:5.712722923389E-1)[&rate=5.758528919006542E-4]:2.770788367E-1)[&rate=5.758528919006542E-4]:6.493639822879E-2)[&rate=5.758528919006542E-4]:4.465985062078E-1)[&rate=5.758528919006542E-4]:1.97497306334E-1)[&rate=5.758528919006542E-4]:2.825227409066E-1)[&rate=5.758528919006542E-4]:8.91440767568E-2)[&rate=5.758528919006542E-4]:7.674427552741E-1)[&rate=5.758528919006542E-4]:9.834044606957E-2,(((2[&rate=5.758528919006542E-4]:7.434403992574E-1,((31[&rate=5.758528919006542E-4]:8.546480747975E-1,(26[&rate=5.758528919006542E-4]:6.675508553756E-1,(7[&rate=5.758528919006542E-4]:2.354537026971E-1,8[&rate=5.758528919006542E-4]:2.354537026971E-1)[&rate=5.758528919006542E-4]:3.2524783761E-1)[&rate=5.758528919006542E-4]:1.432616029834E-1)[&rate=5.758528919006542E-4]:1.49389288516E-2,(22[&rate=5.758528919006542E-4]:5.332926986066E-1,27[&rate=5.758528919006542E-4]:5.49731054771E-1)[&rate=5.758528919006542E-4]:2.814997844944E-1)[&rate=5.758528919006542E-4]:1.012506558824E-1)[&rate=5.758528919006542E-4]:1.839163379467E0,40[&rate=5.758528919006542E-4]:6.258779758947E-1)[&rate=5.758528919006542E-4]:2.216221644806E-2,((((94[&rate=5.758528919006542E-4]:1.543276135834E-1,100[&rate=5.758528919006542E-4]:1.543276135834E-1)[&rate=5.758528919006542E-4]:2.156529596962E-1,95[&rate=5.758528919006542E-4]:4.546800268317E-1)[&rate=5.758528919006542E-4]:9.232305808028E-2,98[&rate=5.758528919006542E-4]:5.360741231632E-1)[&rate=5.758528919006542E-4]:1.832140620038E-1,(96[&rate=5.758528919006542E-4]:5.09979900223E-1,99[&rate=5.758528919006542E-4]:5.454990259059E-1)[&rate=5.758528919006542E-4]:1.956470827584E-1)[&rate=5.758528919006542E-4]:5.716730772206E-2)[&rate=5.758528919006542E-4]:1.026267753966E-3)[&rate=5.758528919006542E-4]:1.589406435873E-3,(147[&rate=5.758528919006542E-4]:6.843793497726E-1,97[&rate=5.758528919006542E-4]:5.559640492261E-1)[&rate=5.758528919006542E-4]:2.365356594038E-2)[&rate=5.758528919006542E-4]:3.741266770332E-2)[&rate=5.758528919006542E-4]:3.653252803475E-2,38[&rate=5.758528919006542E-4]:6.562950513416E-1)[&rate=5.758528919006542E-4]:4.573721769519E-1)[&rate=5.758528919006542E-4]:7.830853873097E-2)[&rate=5.758528919006542E-4]:2.176231802616E-1)[&rate=5.758528919006542E-4]:6.686154307709E-2)[&rate=5.758528919006542E-4]:1.648986059995E-2,32[&rate=5.758528919006542E-4]:5.653397598539E-3)[&rate=5.758528919006542E-4]:3.839644365323E-2);
tree STATE_37170000 [&joint=-20973.05880929923,lnP=-20973.05880929923] = [&R] (((33[&rate=5.642483368366592E-4]:3.901338896408E-2,(34[&rate=5.642483368366592E-4]:2.978107798271E-2,32[&rate=5.642483368366592E-4]:7.863269763619E-3)[&rate=5.642483368366592E-4]:2.567066714574E-2)[&rate=5.642483368366592E-4]:1.539983192823E-1,(((((((54[&rate=5.642483368366592E-4]:1.744794642141E-1,37[&rate=5.642483368366592E-4]:2.509821964546E-1)[&rate=5.642483368366592E-4]:6.8684511138E-2,58[&rate=5.642483368366592E-4]:3.005410245325E-1)[&rate=5.642483368366592E-4]:1.705235900907E-1,(59[&rate=5.642483368366592E-4]:4.42206242836E-1,(55[&rate=5.642483368366592E-4]:3.679032998041E-1,56[&rate=5.642483368366592E-4]:3.679032998041E-1)[&rate=5.642483368366592E-4]:6.610622172021E-2)[&rate=5.642483368366592E-4]:9.732688727053E-3)[&rate=5.642483368366592E-4]:2.29359934763E-2,57[&rate=5.642483368366592E-4]:4.776071654764E-1)[&rate=5.642483368366592E-4]:2.934866282884E-1,68[&rate=5.642483368366592E-4]:7.191812254588E-1)[&rate=5.642483368366592E-4]:2.798544538479E-1,((((75[&rate=5.642483368366592E-4]:5.616226094444E-1,((70[&rate=5.642483368366592E-4]:4.566076733345E-1,76[&rate=5.642483368366592E-4]:4.94963837718E-1)[&rate=5.642483368366592E-4]:2.69817453787E-2,74[&rate=5.642483368366592E-4]:5.219455830967E-1)[&rate=5.642483368366592E-4]:3.967702634777E-2)[&rate=5.642483368366592E-4]:3.377382273127E-1,(77[&rate=5.642483368366592E-4]:4.632570075632E-1,((73[&rate=5.642483368366592E-4]:2.861188433458E-1,(((72[&rate=5.642483368366592E-4]:7.876457193127E-3,78[&rate=5.642483368366592E-4]:2.979426541244E-2)[&rate=5.642483368366592E-4]:1.367053255698E-1,(79[&rate=5.642483368366592E-4]:6.772937786841E-2,71[&rate=5.642483368366592E-4]:4.033211759438E-2)[&rate=5.642483368366592E-4]:9.877021311384E-2)[&rate=5.642483368366592E-4]:2.139753272767E-2,82[&rate=5.642483368366592E-4]:1.96116301792E-1)[&rate=5.642483368366592E-4]:5.712582922506E-2)[&rate=5.642483368366592E-4]:1.431714286742E-1,(81[&rate=5.642483368366592E-4]:1.075130238078E-1,80[&rate=5.642483368366592E-4]:1.075130238078E-1)[&rate=5.642483368366592E-4]:2.724621797191E-1)[&rate=5.642483368366592E-4]:3.944618759791E-2)[&rate=5.642483368366592E-4]:4.306243771392E-1)[&rate=5.642483368366592E-4]:6.198561655169E-1,(((52[&rate=5.642483368366592E-4]:5.049061295039E-1,(103[&rate=5.642483368366592E-4]:7.521797873555E-1,(29[&rate=5.642483368366592E-4]:6.853320948245E-1,(12[&rate=5.642483368366592E-4]:2.364128486077E-1,5[&rate=5.642483368366592E-4]:1.980566842242E-1)[&rate=5.642483368366592E-4]:3.420699311483E-1)[&rate=5.642483368366592E-4]:2.997244048598E-1)[&rate=5.642483368366592E-4]:1.417020076709E0)[&rate=5.642483368366592E-4]:2.552364647449E-1,53[&rate=5.642483368366592E-4]:7.519458729374E-1)[&rate=5.642483368366592E-4]:2.01148703064E-2,((133[&rate=5.642483368366592E-4]:7.542415941365E-1,134[&rate=5.642483368366592E-4]:7.241046078353E-1)[&rate=5.642483368366592E-4]:1.86178086583E-1,137[&rate=5.642483368366592E-4]:9.815155711306E-1)[&rate=5.642483368366592E-4]:6.137205594925E-1)[&rate=5.642483368366592E-4]:6.932004181182E-4)[&rate=5.642483368366592E-4]:5.213497540522E-1,125[&rate=5.642483368366592E-4]:1.083721184053E0)[&rate=5.642483368366592E-4]:8.198116192049E-2)[&rate=5.642483368366592E-4]:2.080457310833E-1,(((126[&rate=5.642483368366592E-4]:1.535553288101E0,66[&rate=5.642483368366592E-4]:2.883790984162E-1)[&rate=5.642483368366592E-4]:5.290405677062E-3,(67[&rate=5.642483368366592E-4]:7.885533396423E-2,(122[&rate=5.642483368366592E-4]:2.824921658353E-1,(123[&rate=5.642483368366592E-4]:1.394614728194E-1,124[&rate=5.642483368366592E-4]:1.367292323823E-1)[&rate=5.642483368366592E-4]:1.430306930159E-1)[&rate=5.642483368366592E-4]:2.976357184696E-1)[&rate=5.642483368366592E-4]:2.148141701291E-1)[&rate=5.642483368366592E-4]:1.334427839494E-1,(120[&rate=5.642483368366592E-4]:1.782852401571E0,(((138[&rate=5.642483368366592E-4]:4.84274869348E-1,136[&rate=5.642483368366592E-4]:3.527680200328E-1)[&rate=5.642483368366592E-4]:8.87602880481E-1,135[&rate=5.642483368366592E-4]:1.171877749829E0)[&rate=5.642483368366592E-4]:5.430245525803E-2,119[&rate=5.642483368366592E-4]:1.574125410566E0)[&rate=5.642483368366592E-4]:3.046174019635E-1)[&rate=5.642483368366592E-4]:5.812461878415E-1)[&rate=5.642483368366592E-4]:2.322484845751E-1)[&rate=5.642483368366592E-4]:4.131029904231E-1)[&rate=5.642483368366592E-4]:1.190619007373E-1,((((128[&rate=5.642483368366592E-4]:1.950944854751E0,((69[&rate=5.642483368366592E-4]:1.407808312205E0,((((130[&rate=5.642483368366592E-4]:2.746304950121E-2,131[&rate=5.642483368366592E-4]:3.020277552856E-2)[&rate=5.642483368366592E-4]:4.388346084839E-2,132[&rate=5.642483368366592E-4]:7.408623637696E-2)[&rate=5.642483368366592E-4]:1.03006201404E-2,129[&rate=5.642483368366592E-4]:8.164713049E-2)[&rate=5.642483368366592E-4]:3.423713968101E-1,118[&rate=5.642483368366592E-4]:5.6100482867E-1)[&rate=5.642483368366592E-4]:8.358445794249E-1)[&rate=5.642483368366592E-4]:6.446494043623E-1,((((60[&rate=5.642483368366592E-4]:2.278694904557E-1,64[&rate=5.642483368366592E-4]:3.785544219624E-1)[&rate=5.642483368366592E-4]:7.886644365167E-2,62[&rate=5.642483368366592E-4]:4.985167560251E-1)[&rate=5.642483368366592E-4]:9.72743196566E-4,65[&rate=5.642483368366592E-4]:3.07708677304E-1)[&rate=5.642483368366592E-4]:2.608611941408E-1,(63[&rate=5.642483368366592E-4]:4.584062034967E-2,61[&rate=5.642483368366592E-4]:8.693651076071E-2)[&rate=5.642483368366592E-4]:6.734141826018E-1)[&rate=5.642483368366592E-4]:1.281148119095E0)[&rate=5.642483368366592E-4]:4.917206969155E-2)[&rate=5.642483368366592E-4]:9.652718128452E-3,(((51[&rate=5.642483368366592E-4]:5.740275985146E-1,((46[&rate=5.642483368366592E-4]:4.641238823254E-1,(43[&rate=5.642483368366592E-4]:4.515144065712E-1,(41[&rate=5.642483368366592E-4]:2.43493655765E-1,(48[&rate=5.642483368366592E-4]:2.102855670083E-1,42[&rate=5.642483368366592E-4]:1.720342008881E-1)[&rate=5.642483368366592E-4]:7.692393575118E-2)[&rate=5.642483368366592E-4]:1.533759420632E-1)[&rate=5.642483368366592E-4]:1.260947575416E-2)[&rate=5.642483368366592E-4]:9.192179698302E-2,(44[&rate=5.642483368366592E-4]:5.332118020572E-2,47[&rate=5.642483368366592E-4]:5.878566107997E-2)[&rate=5.642483368366592E-4]:4.972600182284E-1)[&rate=5.642483368366592E-4]:4.530432357771E-2)[&rate=5.642483368366592E-4]:5.145102589027E-2,(49[&rate=5.642483368366592E-4]:4.081096108482E-1,50[&rate=5.642483368366592E-4]:4.081096108482E-1)[&rate=5.642483368366592E-4]:2.119045326824E-1)[&rate=5.642483368366592E-4]:9.207803626834E-2,45[&rate=5.642483368366592E-4]:7.366823437333E-1)[&rate=5.642483368366592E-4]:4.505190168552E-1)[&rate=5.642483368366592E-4]:8.801883371661E-2,((121[&rate=5.642483368366592E-4]:2.281393394679E0,(127[&rate=5.642483368366592E-4]:2.682773200567E0,36[&rate=5.642483368366592E-4]:1.622252553618E-1)[&rate=5.642483368366592E-4]:3.971608452224E-2)[&rate=5.642483368366592E-4]:1.348818350275E-1,35[&rate=5.642483368366592E-4]:2.902478324458E-1)[&rate=5.642483368366592E-4]:2.29601450863E-1)[&rate=5.642483368366592E-4]:5.008360332219E-1,(((146[&rate=5.642483368366592E-4]:6.990361250076E-1,((101[&rate=5.642483368366592E-4]:7.911344692215E-1,((((89[&rate=5.642483368366592E-4]:5.052565191412E-2,88[&rate=5.642483368366592E-4]:3.68270217771E-2)[&rate=5.642483368366592E-4]:3.292727822762E-1,(87[&rate=5.642483368366592E-4]:2.796891944439E-1,(((84[&rate=5.642483368366592E-4]:1.269748558452E-2,93[&rate=5.642483368366592E-4]:2.639611572153E-2)[&rate=5.642483368366592E-4]:1.286268294336E-1,(86[&rate=5.642483368366592E-4]:1.194205384201E-1,(85[&rate=5.642483368366592E-4]:1.116551983479E-1,83[&rate=5.642483368366592E-4]:1.116551983479E-1)[&rate=5.642483368366592E-4]:7.765340072195E-3)[&rate=5.642483368366592E-4]:2.190377659806E-2)[&rate=5.642483368366592E-4]:7.617870282308E-2,(92[&rate=5.642483368366592E-4]:1.043103507751E-1,(90[&rate=5.642483368366592E-4]:3.167449482044E-2,91[&rate=5.642483368366592E-4]:3.167449482044E-2)[&rate=5.642483368366592E-4]:7.263585595471E-2)[&rate=5.642483368366592E-4]:1.268912972031E-1)[&rate=5.642483368366592E-4]:6.218617660269E-2)[&rate=5.642483368366592E-4]:8.641060960942E-2)[&rate=5.642483368366592E-4]:9.934772993664E-1,((6[&rate=5.642483368366592E-4]:5.73850549019E-1,(15[&rate=5.642483368366592E-4]:5.178975722993E-1,10[&rate=5.642483368366592E-4]:4.795414079158E-1)[&rate=5.642483368366592E-4]:1.107474972675E-1)[&rate=5.642483368366592E-4]:1.757809071545E-1,(18[&rate=5.642483368366592E-4]:7.683258041143E-1,3[&rate=5.642483368366592E-4]:6.532573109637E-1)[&rate=5.642483368366592E-4]:4.431935068933E-2)[&rate=5.642483368366592E-4]:1.222744143696E-1)[&rate=5.642483368366592E-4]:7.300448636708E-1,(((145[&rate=5.642483368366592E-4]:1.107594240448E-1,(141[&rate=5.642483368366592E-4]:9.727285072679E-2,144[&rate=5.642483368366592E-4]:9.453312469943E-2)[&rate=5.642483368366592E-4]:1.074684729046E-2)[&rate=5.642483368366592E-4]:4.43761011854E-1,142[&rate=5.642483368366592E-4]:5.545204358988E-1)[&rate=5.642483368366592E-4]:8.424908102084E-1,((((((((111[&rate=5.642483368366592E-4]:1.229357074015E-1,139[&rate=5.642483368366592E-4]:2.982781731549E-1)[&rate=5.642483368366592E-4]:2.283476001403E-1,106[&rate=5.642483368366592E-4]:3.348449513775E-1)[&rate=5.642483368366592E-4]:2.759970767432E-1,116[&rate=5.642483368366592E-4]:5.505680555179E-1)[&rate=5.642483368366592E-4]:1.47888623367E-1,(148[&rate=5.642483368366592E-4]:4.151993059641E-1,143[&rate=5.642483368366592E-4]:4.124595799368E-1)[&rate=5.642483368366592E-4]:3.216135373045E-1)[&rate=5.642483368366592E-4]:1.688966195913E-1,((115[&rate=5.642483368366592E-4]:7.669078468671E-1,(19[&rate=5.642483368366592E-4]:5.969454258725E-1,13[&rate=5.642483368366592E-4]:5.585892614888E-1)[&rate=5.642483368366592E-4]:2.905103662002E-1)[&rate=5.642483368366592E-4]:5.914349098874E-2,(112[&rate=5.642483368366592E-4]:7.188344393925E-1,(109[&rate=5.642483368366592E-4]:6.935623172572E-1,((108[&rate=5.642483368366592E-4]:1.113025094476E-1,107[&rate=5.642483368366592E-4]:1.140422354749E-1)[&rate=5.642483368366592E-4]:4.898749169057E-1,(114[&rate=5.642483368366592E-4]:2.565670207211E-1,104[&rate=5.642483368366592E-4]:3.168409933239E-1)[&rate=5.642483368366592E-4]:2.870761590567E-1)[&rate=5.642483368366592E-4]:7.04670826849E-2)[&rate=5.642483368366592E-4]:2.253239610795E-2)[&rate=5.642483368366592E-4]:1.894086792852E-1)[&rate=5.642483368366592E-4]:4.130196062037E-2)[&rate=5.642483368366592E-4]:8.755115192491E-2,(((14[&rate=5.642483368366592E-4]:4.73901210654E-1,(4[&rate=5.642483368366592E-4]:8.52700667667E-2,30[&rate=5.642483368366592E-4]:2.578728064927E-1)[&rate=5.642483368366592E-4]:3.310968973121E-1)[&rate=5.642483368366592E-4]:2.243085719555E-1,9[&rate=5.642483368366592E-4]:6.899906045274E-1)[&rate=5.642483368366592E-4]:1.367411156645E-1,(((113[&rate=5.642483368366592E-4]:3.988770545664E-1,110[&rate=5.642483368366592E-4]:3.933976025117E-1)[&rate=5.642483368366592E-4]:9.317966884528E-2,105[&rate=5.642483368366592E-4]:4.646594631379E-1)[&rate=5.642483368366592E-4]:1.768844550047E-1,117[&rate=5.642483368366592E-4]:6.71680904444E-1)[&rate=5.642483368366592E-4]:1.660097198576E-1)[&rate=5.642483368366592E-4]:2.02145332949E-1)[&rate=5.642483368366592E-4]:8.475923483558E-2,((17[&rate=5.642483368366592E-4]:9.164877895363E-1,(1[&rate=5.642483368366592E-4]:1.545943778433E-1,(28[&rate=5.642483368366592E-4]:9.120413596342E-1,21[&rate=5.642483368366592E-4]:8.873838253878E-1)[&rate=5.642483368366592E-4]:2.885438807203E-2)[&rate=5.642483368366592E-4]:3.03865623779E-2)[&rate=5.642483368366592E-4]:7.933904166974E-2,24[&rate=5.642483368366592E-4]:1.045141899699E0)[&rate=5.642483368366592E-4]:1.643847992362E-1)[&rate=5.642483368366592E-4]:8.38131055079E-2,((((25[&rate=5.642483368366592E-4]:5.517322987056E-1,20[&rate=5.642483368366592E-4]:5.325542165139E-1)[&rate=5.642483368366592E-4]:1.759968395944E-1,23[&rate=5.642483368366592E-4]:7.167702341903E-1)[&rate=5.642483368366592E-4]:1.065264304758E-1,(11[&rate=5.642483368366592E-4]:6.048406667454E-1,140[&rate=5.642483368366592E-4]:5.856625845536E-1)[&rate=5.642483368366592E-4]:1.335244910716E-1)[&rate=5.642483368366592E-4]:3.28061904118E-1,102[&rate=5.642483368366592E-4]:6.736372774307E-4)[&rate=5.642483368366592E-4]:1.310223315495E-1)[&rate=5.642483368366592E-4]:1.873993481443E-2)[&rate=5.642483368366592E-4]:4.021997620794E-1)[&rate=5.642483368366592E-4]:2.439782555557E-1)[&rate=5.642483368366592E-4]:7.0690944903E-1,39[&rate=5.642483368366592E-4]:5.248797592577E-1)[&rate=5.642483368366592E-4]:5.393778651502E-2)[&rate=5.642483368366592E-4]:4.395285490657E-2,((147[&rate=5.642483368366592E-4]:5.938104915147E-1,((16[&rate=5.642483368366592E-4]:2.475956837958E0,40[&rate=5.642483368366592E-4]:3.90463911841E-1)[&rate=5.642483368366592E-4]:4.938212252343E-2,(((22[&rate=5.642483368366592E-4]:6.364618012868E-1,27[&rate=5.642483368366592E-4]:6.529001574512E-1)[&rate=5.642483368366592E-4]:3.194472940698E-1,(31[&rate=5.642483368366592E-4]:8.72074811363E-1,((7[&rate=5.642483368366592E-4]:3.104064740383E-1,8[&rate=5.642483368366592E-4]:3.104064740383E-1)[&rate=5.642483368366592E-4]:2.793813080134E-1,26[&rate=5.642483368366592E-4]:6.966370971202E-1)[&rate=5.642483368366592E-4]:1.316020978044E-1)[&rate=5.642483368366592E-4]:1.386288045416E-1)[&rate=5.642483368366592E-4]:1.908315411358E-1,2[&rate=5.642483368366592E-4]:9.741378967663E-1)[&rate=5.642483368366592E-4]:1.422433940428E0)[&rate=5.642483368366592E-4]:9.658740796995E-2)[&rate=5.642483368366592E-4]:5.451697610695E-2,(((96[&rate=5.642483368366592E-4]:4.174447451428E-1,99[&rate=5.642483368366592E-4]:4.529638708257E-1)[&rate=5.642483368366592E-4]:2.221493596149E-1,98[&rate=5.642483368366592E-4]:6.532553069433E-1)[&rate=5.642483368366592E-4]:1.851015062104E-2,(((94[&rate=5.642483368366592E-4]:2.59437384053E-1,100[&rate=5.642483368366592E-4]:2.59437384053E-1)[&rate=5.642483368366592E-4]:1.551650161903E-1,95[&rate=5.642483368366592E-4]:4.993018537954E-1)[&rate=5.642483368366592E-4]:1.764446283603E-1,97[&rate=5.642483368366592E-4]:4.653639684944E-1)[&rate=5.642483368366592E-4]:6.94793715748E-3)[&rate=5.642483368366592E-4]:4.76002614233E-2)[&rate=5.642483368366592E-4]:3.181998223792E-2)[&rate=5.642483368366592E-4]:2.03461155609E-1,38[&rate=5.642483368366592E-4]:7.579255453592E-1)[&rate=5.642483368366592E-4]:8.65125217687E-1)[&rate=5.642483368366592E-4]:1.708403472475E-1);
```
