## Supplementary File S2 for "Epidemiological and genomic investigation of chikungunya virus in Rio de Janeiro state, Brazil, between 2015 and 2018": empirical.trees (part 7 of 15)

```
tree STATE_37260000 [&joint=-21013.015598336733,lnP=-21013.015598336733] = [&R] ((((((((((64[&rate=5.943441696657935E-4]:1.617602855855E-1,60[&rate=5.943441696657935E-4]:1.107535407884E-2)[&rate=5.943441696657935E-4]:9.647026189412E-2,62[&rate=5.943441696657935E-4]:2.993264378907E-1)[&rate=5.943441696657935E-4]:1.399657685447E-1,65[&rate=5.943441696657935E-4]:2.475113845177E-1)[&rate=5.943441696657935E-4]:7.00367607399E-2,(63[&rate=5.943441696657935E-4]:2.268641638722E-1,61[&rate=5.943441696657935E-4]:2.679600542833E-1)[&rate=5.943441696657935E-4]:2.41368912892E-1)[&rate=5.943441696657935E-4]:1.01391940619E0,(128[&rate=5.943441696657935E-4]:1.280036163097E0,((118[&rate=5.943441696657935E-4]:7.781546543472E-1,((130[&rate=5.943441696657935E-4]:1.145503490674E-1,131[&rate=5.943441696657935E-4]:1.172900750948E-1)[&rate=5.943441696657935E-4]:3.740330143181E-2,(132[&rate=5.943441696657935E-4]:1.377059483527E-1,129[&rate=5.943441696657935E-4]:1.349662223254E-1)[&rate=5.943441696657935E-4]:1.698742817386E-2)[&rate=5.943441696657935E-4]:4.89214702478E-1)[&rate=5.943441696657935E-4]:4.192565530499E-3,69[&rate=5.943441696657935E-4]:7.933061239873E-1)[&rate=5.943441696657935E-4]:6.374149706171E-1)[&rate=5.943441696657935E-4]:1.034861828707E-1)[&rate=5.943441696657935E-4]:2.815235143182E-1,(((51[&rate=5.943441696657935E-4]:6.015564043672E-1,((42[&rate=5.943441696657935E-4]:4.089591985265E-1,(48[&rate=5.943441696657935E-4]:3.481902494136E-1,41[&rate=5.943441696657935E-4]:3.044744024192E-1)[&rate=5.943441696657935E-4]:9.902031523309E-2)[&rate=5.943441696657935E-4]:1.747293344859E-2,(43[&rate=5.943441696657935E-4]:4.590635480324E-1,46[&rate=5.943441696657935E-4]:4.590635480324E-1)[&rate=5.943441696657935E-4]:1.65489118114E-2)[&rate=5.943441696657935E-4]:1.532663488948E-1)[&rate=5.943441696657935E-4]:1.553725357611E-2,(49[&rate=5.943441696657935E-4]:3.591901396998E-1,50[&rate=5.943441696657935E-4]:3.591901396998E-1)[&rate=5.943441696657935E-4]:2.524390373692E-1)[&rate=5.943441696657935E-4]:1.019390101058E-1,((44[&rate=5.943441696657935E-4]:2.041233455289E-2,47[&rate=5.943441696657935E-4]:2.587681542714E-2)[&rate=5.943441696657935E-4]:5.592283568986E-1,45[&rate=5.943441696657935E-4]:5.769084510143E-1)[&rate=5.943441696657935E-4]:1.612499000949E-1)[&rate=5.943441696657935E-4]:1.534912968858E-1)[&rate=5.943441696657935E-4]:7.195446113264E-2,(((127[&rate=5.943441696657935E-4]:2.046031794233E0,121[&rate=5.943441696657935E-4]:1.604935903823E0)[&rate=5.943441696657935E-4]:4.802439196268E-1,36[&rate=5.943441696657935E-4]:5.727768654913E-3)[&rate=5.943441696657935E-4]:9.868269154348E-2,35[&rate=5.943441696657935E-4]:5.783511773264E-2)[&rate=5.943441696657935E-4]:1.503980803986E-1)[&rate=5.943441696657935E-4]:2.253020462906E-1,((((96[&rate=5.943441696657935E-4]:5.616651402182E-1,99[&rate=5.943441696657935E-4]:5.971842659011E-1)[&rate=5.943441696657935E-4]:1.099199657764E-1,40[&rate=5.943441696657935E-4]:5.568310076339E-1)[&rate=5.943441696657935E-4]:2.191855927539E-1,((((((2[&rate=5.943441696657935E-4]:3.857228050051E-1,31[&rate=5.943441696657935E-4]:6.131200652792E-1)[&rate=5.943441696657935E-4]:2.600494493907E-1,((22[&rate=5.943441696657935E-4]:2.048459182041E-1,27[&rate=5.943441696657935E-4]:2.212842743685E-1)[&rate=5.943441696657935E-4]:4.624026414869E-1,((7[&rate=5.943441696657935E-4]:1.178739292257E-1,8[&rate=5.943441696657935E-4]:1.178739292257E-1)[&rate=5.943441696657935E-4]:4.187949292245E-1,26[&rate=5.943441696657935E-4]:6.435181735187E-1)[&rate=5.943441696657935E-4]:3.4689290282E-2)[&rate=5.943441696657935E-4]:1.511264344308E-1)[&rate=5.943441696657935E-4]:1.767222347673E0,146[&rate=5.943441696657935E-4]:5.764873784746E-1)[&rate=5.943441696657935E-4]:1.286435360107E-1,(39[&rate=5.943441696657935E-4]:5.490736233507E-1,(147[&rate=5.943441696657935E-4]:3.816048313306E-1,16[&rate=5.943441696657935E-4]:2.409720708267E0)[&rate=5.943441696657935E-4]:2.248458412005E-1)[&rate=5.943441696657935E-4]:3.583871189973E-2)[&rate=5.943441696657935E-4]:1.370057530443E-1,(97[&rate=5.943441696657935E-4]:3.887302673874E-1,(101[&rate=5.943441696657935E-4]:6.52111267164E-1,(((3[&rate=5.943441696657935E-4]:5.854746661911E-1,(((87[&rate=5.943441696657935E-4]:1.420208231429E-1,(93[&rate=5.943441696657935E-4]:1.147620989989E-1,(83[&rate=5.943441696657935E-4]:1.000801119861E-1,(84[&rate=5.943441696657935E-4]:9.818604418572E-2,(86[&rate=5.943441696657935E-4]:8.832021196637E-2,85[&rate=5.943441696657935E-4]:8.832021196637E-2)[&rate=5.943441696657935E-4]:9.865832219347E-3)[&rate=5.943441696657935E-4]:1.894067800404E-3)[&rate=5.943441696657935E-4]:9.83356875725E-4)[&rate=5.943441696657935E-4]:4.095735428108E-2)[&rate=5.943441696657935E-4]:2.082208905231E-1,(92[&rate=5.943441696657935E-4]:1.469644113594E-1,(90[&rate=5.943441696657935E-4]:5.114105947478E-2,91[&rate=5.943441696657935E-4]:5.114105947478E-2)[&rate=5.943441696657935E-4]:9.582335188462E-2)[&rate=5.943441696657935E-4]:2.169759324437E-1)[&rate=5.943441696657935E-4]:1.798517043305E-1,(89[&rate=5.943441696657935E-4]:9.636346459326E-2,88[&rate=5.943441696657935E-4]:8.266483445624E-2)[&rate=5.943441696657935E-4]:4.474285835403E-1)[&rate=5.943441696657935E-4]:5.951072755917E-1)[&rate=5.943441696657935E-4]:5.663411322897E-2,((18[&rate=5.943441696657935E-4]:5.035029011949E-1,6[&rate=5.943441696657935E-4]:4.404892025647E-1)[&rate=5.943441696657935E-4]:1.17442021583E-1,(15[&rate=5.943441696657935E-4]:3.438355575508E-1,10[&rate=5.943441696657935E-4]:3.054793931674E-1)[&rate=5.943441696657935E-4]:2.688901871447E-1)[&rate=5.943441696657935E-4]:1.362323497929E-1)[&rate=5.943441696657935E-4]:6.979423459402E-1,(((102[&rate=5.943441696657935E-4]:6.351029231834E-2,((23[&rate=5.943441696657935E-4]:4.474735418914E-1,(25[&rate=5.943441696657935E-4]:3.590751449567E-1,20[&rate=5.943441696657935E-4]:3.39897062765E-1)[&rate=5.943441696657935E-4]:9.935730104431E-2)[&rate=5.943441696657935E-4]:2.864931611927E-1,(11[&rate=5.943441696657935E-4]:4.982255169E-1,140[&rate=5.943441696657935E-4]:4.790474347082E-1)[&rate=5.943441696657935E-4]:1.508096793349E-1)[&rate=5.943441696657935E-4]:4.80228520741E-1)[&rate=5.943441696657935E-4]:2.036821938781E-1,((1[&rate=5.943441696657935E-4]:7.992586714277E-2,24[&rate=5.943441696657935E-4]:8.60747784951E-1)[&rate=5.943441696657935E-4]:5.451321900016E-3,(28[&rate=5.943441696657935E-4]:6.901314563121E-1,(21[&rate=5.943441696657935E-4]:5.328772428422E-1,17[&rate=5.943441696657935E-4]:5.027402565408E-1)[&rate=5.943441696657935E-4]:1.325966792234E-1)[&rate=5.943441696657935E-4]:1.815471025937E-1)[&rate=5.943441696657935E-4]:5.626372149618E-1)[&rate=5.943441696657935E-4]:1.211227195558E-2,(((((104[&rate=5.943441696657935E-4]:2.967865769887E-1,(108[&rate=5.943441696657935E-4]:8.995140579243E-2,107[&rate=5.943441696657935E-4]:9.269113181979E-2)[&rate=5.943441696657935E-4]:2.040954451689E-1)[&rate=5.943441696657935E-4]:4.303558543028E-1,((109[&rate=5.943441696657935E-4]:5.53627593572E-1,(114[&rate=5.943441696657935E-4]:3.830551066819E-1,116[&rate=5.943441696657935E-4]:3.830551066819E-1)[&rate=5.943441696657935E-4]:9.11204320956E-2)[&rate=5.943441696657935E-4]:3.547009082618E-2,112[&rate=5.943441696657935E-4]:5.918374104256E-1)[&rate=5.943441696657935E-4]:1.572228290851E-1)[&rate=5.943441696657935E-4]:2.729019908475E-2,(((106[&rate=5.943441696657935E-4]:2.592242643251E-3,111[&rate=5.943441696657935E-4]:1.903059880762E-2)[&rate=5.943441696657935E-4]:5.040479277323E-1,139[&rate=5.943441696657935E-4]:6.984209922933E-1)[&rate=5.943441696657935E-4]:2.191848607363E-1,(((19[&rate=5.943441696657935E-4]:4.09293908953E-1,13[&rate=5.943441696657935E-4]:3.709377445693E-1)[&rate=5.943441696657935E-4]:9.857027762626E-2,115[&rate=5.943441696657935E-4]:3.873162413737E-1)[&rate=5.943441696657935E-4]:2.45906106642E-1,(148[&rate=5.943441696657935E-4]:4.438503823361E-1,143[&rate=5.943441696657935E-4]:4.411106563088E-1)[&rate=5.943441696657935E-4]:2.277281300633E-1)[&rate=5.943441696657935E-4]:3.232871049328E-2)[&rate=5.943441696657935E-4]:2.860759926448E-2)[&rate=5.943441696657935E-4]:6.763005377874E-2,((110[&rate=5.943441696657935E-4]:4.045897061753E-1,105[&rate=5.943441696657935E-4]:3.826718979562E-1)[&rate=5.943441696657935E-4]:3.498035527449E-1,((14[&rate=5.943441696657935E-4]:3.647821359962E-1,(4[&rate=5.943441696657935E-4]:1.198104184648E-1,30[&rate=5.943441696657935E-4]:2.924131581908E-1)[&rate=5.943441696657935E-4]:1.874374709563E-1)[&rate=5.943441696657935E-4]:1.196384168082E-1,(113[&rate=5.943441696657935E-4]:3.727991349039E-1,(117[&rate=5.943441696657935E-4]:2.978975777663E-1,9[&rate=5.943441696657935E-4]:2.869386736566E-1)[&rate=5.943441696657935E-4]:7.76412831652E-2)[&rate=5.943441696657935E-4]:1.116214179006E-1)[&rate=5.943441696657935E-4]:2.754521581705E-1)[&rate=5.943441696657935E-4]:8.410778139916E-2)[&rate=5.943441696657935E-4]:4.611968553925E-1,(((141[&rate=5.943441696657935E-4]:8.484769686745E-2,145[&rate=5.943441696657935E-4]:8.758742289504E-2)[&rate=5.943441696657935E-4]:2.16847031843E-1,144[&rate=5.943441696657935E-4]:2.989550026831E-1)[&rate=5.943441696657935E-4]:2.834698260965E-1,142[&rate=5.943441696657935E-4]:5.879042808345E-1)[&rate=5.943441696657935E-4]:8.898758066584E-1)[&rate=5.943441696657935E-4]:4.810001312489E-2)[&rate=5.943441696657935E-4]:6.348609323569E-2)[&rate=5.943441696657935E-4]:3.147998678312E-1)[&rate=5.943441696657935E-4]:7.808214105834E-1)[&rate=5.943441696657935E-4]:2.621495695411E-1)[&rate=5.943441696657935E-4]:3.370169941881E-2,(98[&rate=5.943441696657935E-4]:8.391954532174E-1,((100[&rate=5.943441696657935E-4]:6.027792419457E-2,94[&rate=5.943441696657935E-4]:6.027792419457E-2)[&rate=5.943441696657935E-4]:3.686273690254E-1,95[&rate=5.943441696657935E-4]:5.13604746772E-1)[&rate=5.943441696657935E-4]:3.365196681941E-1)[&rate=5.943441696657935E-4]:4.483963504249E-2)[&rate=5.943441696657935E-4]:2.039681267427E-2)[&rate=5.943441696657935E-4]:1.408401391859E-1,38[&rate=5.943441696657935E-4]:8.485507286447E-1)[&rate=5.943441696657935E-4]:1.873499622927E-1)[&rate=5.943441696657935E-4]:5.803753744379E-1,33[&rate=5.943441696657935E-4]:1.344585640653E-1)[&rate=5.943441696657935E-4]:9.873081672236E-4,((32[&rate=5.943441696657935E-4]:2.89948073717E-2,34[&rate=5.943441696657935E-4]:5.091261559079E-2)[&rate=5.943441696657935E-4]:5.985100019823E-2,(((125[&rate=5.943441696657935E-4]:1.17661405115E0,(53[&rate=5.943441696657935E-4]:9.276849234418E-1,(((75[&rate=5.943441696657935E-4]:6.127945262964E-1,(70[&rate=5.943441696657935E-4]:4.871395761987E-1,(76[&rate=5.943441696657935E-4]:3.365407243886E-1,74[&rate=5.943441696657935E-4]:3.365407243886E-1)[&rate=5.943441696657935E-4]:1.889550161936E-1)[&rate=5.943441696657935E-4]:8.729878571423E-2)[&rate=5.943441696657935E-4]:1.276978231118E-1,((81[&rate=5.943441696657935E-4]:2.534568945044E-1,80[&rate=5.943441696657935E-4]:2.534568945044E-1)[&rate=5.943441696657935E-4]:1.876546445821E-1,(73[&rate=5.943441696657935E-4]:4.587477685167E-1,(((79[&rate=5.943441696657935E-4]:2.915086443777E-1,(78[&rate=5.943441696657935E-4]:1.337976651648E-1,(72[&rate=5.943441696657935E-4]:7.292733998254E-2,82[&rate=5.943441696657935E-4]:1.030643262839E-1)[&rate=5.943441696657935E-4]:3.895251696297E-2)[&rate=5.943441696657935E-4]:1.577109792129E-1)[&rate=5.943441696657935E-4]:2.36375739979E-2,77[&rate=5.943441696657935E-4]:3.507626567317E-1)[&rate=5.943441696657935E-4]:7.757666164509E-2,71[&rate=5.943441696657935E-4]:3.653256197467E-1)[&rate=5.943441696657935E-4]:2.492899808519E-2)[&rate=5.943441696657935E-4]:3.167883906287E-2)[&rate=5.943441696657935E-4]:2.500657418286E-1)[&rate=5.943441696657935E-4]:8.460042212011E-1,((103[&rate=5.943441696657935E-4]:6.540686749009E-1,(29[&rate=5.943441696657935E-4]:6.023110126038E-1,(12[&rate=5.943441696657935E-4]:3.016179045317E-1,5[&rate=5.943441696657935E-4]:2.632617401482E-1)[&rate=5.943441696657935E-4]:1.938437930037E-1)[&rate=5.943441696657935E-4]:2.846343746259E-1)[&rate=5.943441696657935E-4]:1.319907250855E0,((133[&rate=5.943441696657935E-4]:4.17305387177E-1,(137[&rate=5.943441696657935E-4]:4.223543293129E-1,134[&rate=5.943441696657935E-4]:3.511214526007E-1)[&rate=5.943441696657935E-4]:3.60469482752E-2)[&rate=5.943441696657935E-4]:5.337475012421E-1,52[&rate=5.943441696657935E-4]:1.771701127623E-1)[&rate=5.943441696657935E-4]:1.325120784329E-1)[&rate=5.943441696657935E-4]:5.385480421135E-1)[&rate=5.943441696657935E-4]:8.765141144454E-2)[&rate=5.943441696657935E-4]:4.593116413696E-1)[&rate=5.943441696657935E-4]:1.029890714846E-1,(((55[&rate=5.943441696657935E-4]:3.500264090266E-1,56[&rate=5.943441696657935E-4]:3.500264090266E-1)[&rate=5.943441696657935E-4]:1.109537504507E-1,((58[&rate=5.943441696657935E-4]:2.816780887638E-1,(54[&rate=5.943441696657935E-4]:6.362704941637E-2,(37[&rate=5.943441696657935E-4]:1.146675562144E-1,59[&rate=5.943441696657935E-4]:7.641619009422E-2)[&rate=5.943441696657935E-4]:2.546222544237E-2)[&rate=5.943441696657935E-4]:1.606739901671E-1)[&rate=5.943441696657935E-4]:1.034804072739E-2,57[&rate=5.943441696657935E-4]:2.756326868682E-1)[&rate=5.943441696657935E-4]:1.962764343578E-1)[&rate=5.943441696657935E-4]:5.101147300142E-1,68[&rate=5.943441696657935E-4]:9.301112829342E-1)[&rate=5.943441696657935E-4]:1.828251730339E-1)[&rate=5.943441696657935E-4]:1.755619845207E-1,((66[&rate=5.943441696657935E-4]:3.988617318174E-1,(126[&rate=5.943441696657935E-4]:1.347598458581E0,((119[&rate=5.943441696657935E-4]:8.966205151464E-1,120[&rate=5.943441696657935E-4]:8.007301041876E-1)[&rate=5.943441696657935E-4]:6.25521774552E-1,((138[&rate=5.943441696657935E-4]:4.26674369762E-1,136[&rate=5.943441696657935E-4]:2.951675204468E-1)[&rate=5.943441696657935E-4]:3.867446571088E-1,135[&rate=5.943441696657935E-4]:6.134190268708E-1)[&rate=5.943441696657935E-4]:5.607780573483E-1)[&rate=5.943441696657935E-4]:6.111586915259E-1)[&rate=5.943441696657935E-4]:2.984374629218E-1)[&rate=5.943441696657935E-4]:1.442451037688E-1,(67[&rate=5.943441696657935E-4]:4.658215127077E-1,(122[&rate=5.943441696657935E-4]:4.54817499787E-1,(123[&rate=5.943441696657935E-4]:3.244428261156E-1,124[&rate=5.943441696657935E-4]:3.217105856785E-1)[&rate=5.943441696657935E-4]:1.303746736713E-1)[&rate=5.943441696657935E-4]:5.122765632614E-1)[&rate=5.943441696657935E-4]:7.728532287857E-2)[&rate=5.943441696657935E-4]:1.976709671302E-1)[&rate=5.943441696657935E-4]:2.329995117027E-1)[&rate=5.943441696657935E-4]:4.112061260787E-2);
tree STATE_37350000 [&joint=-20986.13033564934,lnP=-20986.13033564934] = [&R] (33[&rate=6.280561480895157E-4]:1.607921390068E-1,(32[&rate=6.280561480895157E-4]:1.908527871507E-3,(((((67[&rate=6.280561480895157E-4]:1.750957932384E-1,((123[&rate=6.280561480895157E-4]:1.899847750586E-1,124[&rate=6.280561480895157E-4]:1.872525346215E-1)[&rate=6.280561480895157E-4]:1.61837758767E-1,122[&rate=6.280561480895157E-4]:3.518225338256E-1)[&rate=6.280561480895157E-4]:3.245458097534E-1)[&rate=6.280561480895157E-4]:1.837255559254E-1,(66[&rate=6.280561480895157E-4]:2.883910879002E-1,(119[&rate=6.280561480895157E-4]:1.792689096445E0,(126[&rate=6.280561480895157E-4]:9.275982978647E-1,(120[&rate=6.280561480895157E-4]:1.511456652801E0,(135[&rate=6.280561480895157E-4]:6.809098695988E-1,(138[&rate=6.280561480895157E-4]:2.52285696713E-1,136[&rate=6.280561480895157E-4]:1.207788473978E-1)[&rate=6.280561480895157E-4]:6.286241728858E-1)[&rate=6.280561480895157E-4]:5.784919886816E-1)[&rate=6.280561480895157E-4]:1.059537567487E-1)[&rate=6.280561480895157E-4]:7.938827593661E-2)[&rate=6.280561480895157E-4]:5.285787037838E-1)[&rate=6.280561480895157E-4]:7.043026126367E-2)[&rate=6.280561480895157E-4]:2.492676856148E-1,(((59[&rate=6.280561480895157E-4]:3.691534781746E-1,(((37[&rate=6.280561480895157E-4]:3.280327195243E-1,58[&rate=6.280561480895157E-4]:3.089070364642E-1)[&rate=6.280561480895157E-4]:5.020433254487E-2,(54[&rate=6.280561480895157E-4]:2.423918065243E-1,(56[&rate=6.280561480895157E-4]:1.963922808485E-1,55[&rate=6.280561480895157E-4]:1.963922808485E-1)[&rate=6.280561480895157E-4]:7.605417048439E-2)[&rate=6.280561480895157E-4]:5.934251330445E-2)[&rate=6.280561480895157E-4]:3.133380178406E-3,57[&rate=6.280561480895157E-4]:3.458513065645E-1)[&rate=6.280561480895157E-4]:2.603441204732E-2)[&rate=6.280561480895157E-4]:8.625815427096E-2,68[&rate=6.280561480895157E-4]:4.062313045767E-1)[&rate=6.280561480895157E-4]:4.954651556676E-1,(125[&rate=6.280561480895157E-4]:6.712765891673E-1,((((103[&rate=6.280561480895157E-4]:4.465254086367E-1,(29[&rate=6.280561480895157E-4]:5.014384793775E-1,(12[&rate=6.280561480895157E-4]:1.427617409437E-1,5[&rate=6.280561480895157E-4]:1.044055765603E-1)[&rate=6.280561480895157E-4]:2.518274233653E-1)[&rate=6.280561480895157E-4]:1.779636415879E-1)[&rate=6.280561480895157E-4]:1.613635185097E0,52[&rate=6.280561480895157E-4]:3.95866859173E-1)[&rate=6.280561480895157E-4]:2.279678705625E-1,(((((81[&rate=6.280561480895157E-4]:3.635801115764E-2,80[&rate=6.280561480895157E-4]:3.635801115764E-2)[&rate=6.280561480895157E-4]:3.653879435874E-1,(82[&rate=6.280561480895157E-4]:2.669946485138E-1,((78[&rate=6.280561480895157E-4]:3.938532898847E-2,72[&rate=6.280561480895157E-4]:1.746752076915E-2)[&rate=6.280561480895157E-4]:1.701571913238E-1,79[&rate=6.280561480895157E-4]:2.095425203123E-1)[&rate=6.280561480895157E-4]:4.923295011947E-2)[&rate=6.280561480895157E-4]:1.511896623956E-1)[&rate=6.280561480895157E-4]:2.975991261913E-2,(73[&rate=6.280561480895157E-4]:4.747322540389E-1,(77[&rate=6.280561480895157E-4]:1.98668247244E-1,71[&rate=6.280561480895157E-4]:1.356545486139E-1)[&rate=6.280561480895157E-4]:2.705845547402E-1)[&rate=6.280561480895157E-4]:6.088681818391E-3)[&rate=6.280561480895157E-4]:1.803111919485E-1,(75[&rate=6.280561480895157E-4]:5.48864596754E-1,((70[&rate=6.280561480895157E-4]:3.491864749278E-1,76[&rate=6.280561480895157E-4]:3.875426393112E-1)[&rate=6.280561480895157E-4]:4.695181344865E-2,74[&rate=6.280561480895157E-4]:4.344944527599E-1)[&rate=6.280561480895157E-4]:1.143701439941E-1)[&rate=6.280561480895157E-4]:1.122675310518E-1)[&rate=6.280561480895157E-4]:6.443751554045E-1,53[&rate=6.280561480895157E-4]:5.590442245982E-1)[&rate=6.280561480895157E-4]:5.659378382594E-2)[&rate=6.280561480895157E-4]:3.862810054889E-2,((137[&rate=6.280561480895157E-4]:3.308466374626E-1,133[&rate=6.280561480895157E-4]:2.897507470516E-1)[&rate=6.280561480895157E-4]:1.999768852148E-1,134[&rate=6.280561480895157E-4]:4.595906459652E-1)[&rate=6.280561480895157E-4]:9.466179736748E-1)[&rate=6.280561480895157E-4]:2.273929938555E-1)[&rate=6.280561480895157E-4]:3.970865377437E-1)[&rate=6.280561480895157E-4]:2.541132123067E-1)[&rate=6.280561480895157E-4]:1.660842876805E-1,(((35[&rate=6.280561480895157E-4]:8.79465544481E-3,36[&rate=6.280561480895157E-4]:5.536999791057E-2)[&rate=6.280561480895157E-4]:3.945218449952E-1,((127[&rate=6.280561480895157E-4]:2.866360147191E0,((((((64[&rate=6.280561480895157E-4]:1.946126089592E-1,(60[&rate=6.280561480895157E-4]:3.590617732899E-2,62[&rate=6.280561480895157E-4]:2.276869992467E-1)[&rate=6.280561480895157E-4]:8.02150012353E-3)[&rate=6.280561480895157E-4]:1.226669095471E-1,65[&rate=6.280561480895157E-4]:1.665945869996E-1)[&rate=6.280561480895157E-4]:2.797780619954E-1,(63[&rate=6.280561480895157E-4]:3.503977977952E-2,61[&rate=6.280561480895157E-4]:7.613567019057E-2)[&rate=6.280561480895157E-4]:5.620178007222E-1)[&rate=6.280561480895157E-4]:7.125063053477E-1,((69[&rate=6.280561480895157E-4]:5.963776854257E-1,((130[&rate=6.280561480895157E-4]:9.63684637564E-2,(129[&rate=6.280561480895157E-4]:6.299730606548E-2,132[&rate=6.280561480895157E-4]:6.573703209283E-2)[&rate=6.280561480895157E-4]:3.337115769092E-2)[&rate=6.280561480895157E-4]:9.578054837437E-2,131[&rate=6.280561480895157E-4]:1.948887381581E-1)[&rate=6.280561480895157E-4]:2.562834678153E-1)[&rate=6.280561480895157E-4]:4.169478779908E-2,118[&rate=6.280561480895157E-4]:6.271135691151E-1)[&rate=6.280561480895157E-4]:7.235462071454E-1)[&rate=6.280561480895157E-4]:1.077531660994E-1,128[&rate=6.280561480895157E-4]:1.318686914963E0)[&rate=6.280561480895157E-4]:3.381490348243E-1,((47[&rate=6.280561480895157E-4]:6.519808506563E-1,(((49[&rate=6.280561480895157E-4]:4.079656733161E-1,50[&rate=6.280561480895157E-4]:4.079656733161E-1)[&rate=6.280561480895157E-4]:1.829909630407E-1,((43[&rate=6.280561480895157E-4]:5.010872827415E-1,46[&rate=6.280561480895157E-4]:5.010872827415E-1)[&rate=6.280561480895157E-4]:6.568931510271E-2,((41[&rate=6.280561480895157E-4]:3.006739503255E-1,42[&rate=6.280561480895157E-4]:3.061384311998E-1)[&rate=6.280561480895157E-4]:9.252411541303E-2,48[&rate=6.280561480895157E-4]:4.36913912733E-1)[&rate=6.280561480895157E-4]:1.189337233627E-1)[&rate=6.280561480895157E-4]:5.696692375826E-2)[&rate=6.280561480895157E-4]:2.001696253967E-3,(44[&rate=6.280561480895157E-4]:2.613758608569E-1,51[&rate=6.280561480895157E-4]:2.395179373596E-1)[&rate=6.280561480895157E-4]:3.589048761253E-1)[&rate=6.280561480895157E-4]:2.623563279985E-2)[&rate=6.280561480895157E-4]:3.12236933139E-2,45[&rate=6.280561480895157E-4]:6.750078226588E-1)[&rate=6.280561480895157E-4]:2.084319148368E-1)[&rate=6.280561480895157E-4]:1.711680330209E-1)[&rate=6.280561480895157E-4]:7.278895694334E-2,121[&rate=6.280561480895157E-4]:2.498053213724E0)[&rate=6.280561480895157E-4]:3.12906839766E-2)[&rate=6.280561480895157E-4]:1.510572216682E-1,((((98[&rate=6.280561480895157E-4]:4.764753857786E-1,(96[&rate=6.280561480895157E-4]:3.271343033705E-1,99[&rate=6.280561480895157E-4]:3.626534290534E-1)[&rate=6.280561480895157E-4]:1.356798802225E-1)[&rate=6.280561480895157E-4]:1.712257960622E-1,((100[&rate=6.280561480895157E-4]:2.356148879179E-1,94[&rate=6.280561480895157E-4]:2.356148879179E-1)[&rate=6.280561480895157E-4]:1.976717962059E-1,95[&rate=6.280561480895157E-4]:5.179861376759E-1)[&rate=6.280561480895157E-4]:1.406440059136E-1)[&rate=6.280561480895157E-4]:6.615339903871E-2,((39[&rate=6.280561480895157E-4]:5.204323009251E-1,((((22[&rate=6.280561480895157E-4]:5.420692233397E-1,27[&rate=6.280561480895157E-4]:5.585075795041E-1)[&rate=6.280561480895157E-4]:3.835227020028E-1,(2[&rate=6.280561480895157E-4]:6.590001184575E-1,31[&rate=6.280561480895157E-4]:8.863973787316E-1)[&rate=6.280561480895157E-4]:9.398906715898E-2)[&rate=6.280561480895157E-4]:3.446170780029E-2,((7[&rate=6.280561480895157E-4]:5.867589421835E-1,8[&rate=6.280561480895157E-4]:5.867589421835E-1)[&rate=6.280561480895157E-4]:8.38704462563E-2,26[&rate=6.280561480895157E-4]:7.774787035083E-1)[&rate=6.280561480895157E-4]:1.935338337441E-1)[&rate=6.280561480895157E-4]:1.650720416134E0,(147[&rate=6.280561480895157E-4]:4.336569380516E-1,(101[&rate=6.280561480895157E-4]:1.112549214171E0,((6[&rate=6.280561480895157E-4]:9.513915426045E-1,((15[&rate=6.280561480895157E-4]:5.679197237965E-1,10[&rate=6.280561480895157E-4]:5.295635594131E-1)[&rate=6.280561480895157E-4]:3.533404277061E-1,18[&rate=6.280561480895157E-4]:9.29479329585E-1)[&rate=6.280561480895157E-4]:8.492591164963E-2)[&rate=6.280561480895157E-4]:4.686561925851E-1,((3[&rate=6.280561480895157E-4]:8.350297555421E-1,((((92[&rate=6.280561480895157E-4]:2.243269787476E-1,(91[&rate=6.280561480895157E-4]:1.633384473005E-1,90[&rate=6.280561480895157E-4]:1.633384473005E-1)[&rate=6.280561480895157E-4]:6.098853144704E-2)[&rate=6.280561480895157E-4]:3.379751268233E-2,87[&rate=6.280561480895157E-4]:2.444258612929E-1)[&rate=6.280561480895157E-4]:1.857155778619E-2,((83[&rate=6.280561480895157E-4]:1.857316406825E-1,(85[&rate=6.280561480895157E-4]:1.099345674737E-1,(86[&rate=6.280561480895157E-4]:4.984428677998E-2,84[&rate=6.280561480895157E-4]:4.984428677998E-2)[&rate=6.280561480895157E-4]:6.00902806937E-2)[&rate=6.280561480895157E-4]:7.579707320882E-2)[&rate=6.280561480895157E-4]:7.214799302826E-3,93[&rate=6.280561480895157E-4]:2.066450701223E-1)[&rate=6.280561480895157E-4]:7.005097909378E-2)[&rate=6.280561480895157E-4]:5.182124501807E-2,(89[&rate=6.280561480895157E-4]:2.949944358934E-1,88[&rate=6.280561480895157E-4]:2.812958057563E-1)[&rate=6.280561480895157E-4]:3.352285834083E-2)[&rate=6.280561480895157E-4]:1.059937118842E0)[&rate=6.280561480895157E-4]:4.085401010083E-1,(((102[&rate=6.280561480895157E-4]:5.987369846914E-2,(((23[&rate=6.280561480895157E-4]:5.887064516716E-1,(20[&rate=6.280561480895157E-4]:5.170712059089E-1,25[&rate=6.280561480895157E-4]:5.362492881007E-1)[&rate=6.280561480895157E-4]:6.34160676806E-2)[&rate=6.280561480895157E-4]:2.216005259443E-1,(11[&rate=6.280561480895157E-4]:4.284499605969E-1,140[&rate=6.280561480895157E-4]:4.092718784052E-1)[&rate=6.280561480895157E-4]:2.969255101697E-1)[&rate=6.280561480895157E-4]:3.950547132698E-1,((28[&rate=6.280561480895157E-4]:9.724043116891E-1,(17[&rate=6.280561480895157E-4]:6.125497981196E-1,21[&rate=6.280561480895157E-4]:6.426867844209E-1)[&rate=6.280561480895157E-4]:3.050599930217E-1)[&rate=6.280561480895157E-4]:6.89076959348E-2,(1[&rate=6.280561480895157E-4]:2.102512919476E-1,24[&rate=6.280561480895157E-4]:9.910732097558E-1)[&rate=6.280561480895157E-4]:4.475934581339E-2)[&rate=6.280561480895157E-4]:1.804880394262E-1)[&rate=6.280561480895157E-4]:5.196939090131E-3)[&rate=6.280561480895157E-4]:3.765915483629E-2,((141[&rate=6.280561480895157E-4]:8.985668546971E-2,(145[&rate=6.280561480895157E-4]:1.843828740888E-2,144[&rate=6.280561480895157E-4]:1.295883535394E-2)[&rate=6.280561480895157E-4]:7.415812408841E-2)[&rate=6.280561480895157E-4]:4.097398202457E-1,142[&rate=6.280561480895157E-4]:5.023362317429E-1)[&rate=6.280561480895157E-4]:8.417719640283E-1)[&rate=6.280561480895157E-4]:4.486447045602E-2,(((113[&rate=6.280561480895157E-4]:9.387052102679E-1,((117[&rate=6.280561480895157E-4]:7.907193515651E-1,9[&rate=6.280561480895157E-4]:7.797604474555E-1)[&rate=6.280561480895157E-4]:4.201795906402E-2,(14[&rate=6.280561480895157E-4]:6.303280552118E-1,(4[&rate=6.280561480895157E-4]:1.064889359904E-2,30[&rate=6.280561480895157E-4]:1.832516333251E-1)[&rate=6.280561480895157E-4]:5.621449150375E-1)[&rate=6.280561480895157E-4]:1.996695293898E-1)[&rate=6.280561480895157E-4]:1.087076256663E-1)[&rate=6.280561480895157E-4]:3.440094544893E-2,(110[&rate=6.280561480895157E-4]:3.853425421778E-1,105[&rate=6.280561480895157E-4]:3.634247339588E-1)[&rate=6.280561480895157E-4]:5.822841614842E-1)[&rate=6.280561480895157E-4]:1.546464768191E-1,((((19[&rate=6.280561480895157E-4]:5.121747223592E-1,13[&rate=6.280561480895157E-4]:4.738185579755E-1)[&rate=6.280561480895157E-4]:3.908174849133E-2,115[&rate=6.280561480895157E-4]:4.30708525645E-1)[&rate=6.280561480895157E-4]:4.110228278903E-1,(((111[&rate=6.280561480895157E-4]:5.214134082182E-1,(139[&rate=6.280561480895157E-4]:6.312647061049E-1,106[&rate=6.280561480895157E-4]:4.394838841872E-1)[&rate=6.280561480895157E-4]:6.549116786659E-2)[&rate=6.280561480895157E-4]:8.012473029293E-2,(148[&rate=6.280561480895157E-4]:2.706147245508E-1,143[&rate=6.280561480895157E-4]:2.678749985234E-1)[&rate=6.280561480895157E-4]:2.925672495768E-1)[&rate=6.280561480895157E-4]:1.526357328734E-1,116[&rate=6.280561480895157E-4]:6.774615426173E-1)[&rate=6.280561480895157E-4]:1.64269810918E-1)[&rate=6.280561480895157E-4]:7.547443308212E-2,(((114[&rate=6.280561480895157E-4]:4.380251593328E-1,(107[&rate=6.280561480895157E-4]:3.981647121237E-1,109[&rate=6.280561480895157E-4]:4.173427943155E-1)[&rate=6.280561480895157E-4]:1.001344198118E-1)[&rate=6.280561480895157E-4]:6.90079400479E-3,112[&rate=6.280561480895157E-4]:5.271177341595E-1)[&rate=6.280561480895157E-4]:2.381752262786E-1,(104[&rate=6.280561480895157E-4]:3.257854740989E-1,108[&rate=6.280561480895157E-4]:3.230457480716E-1)[&rate=6.280561480895157E-4]:4.175896781201E-1)[&rate=6.280561480895157E-4]:2.341046070012E-1)[&rate=6.280561480895157E-4]:1.283550650966E-1)[&rate=6.280561480895157E-4]:8.861729396512E-2)[&rate=6.280561480895157E-4]:1.039122588163E-1)[&rate=6.280561480895157E-4]:1.244230841188E-1)[&rate=6.280561480895157E-4]:7.47295999529E-1)[&rate=6.280561480895157E-4]:2.368948336944E-1)[&rate=6.280561480895157E-4]:1.0516561785E-1)[&rate=6.280561480895157E-4]:3.898679420386E-2)[&rate=6.280561480895157E-4]:6.14944976744E-2,((40[&rate=6.280561480895157E-4]:4.994405366501E-1,146[&rate=6.280561480895157E-4]:6.19659115885E-1)[&rate=6.280561480895157E-4]:5.785856225828E-2,(97[&rate=6.280561480895157E-4]:3.059876005043E-1,16[&rate=6.280561480895157E-4]:2.462518777988E0)[&rate=6.280561480895157E-4]:1.802732470379E-1)[&rate=6.280561480895157E-4]:2.462769969109E-2)[&rate=6.280561480895157E-4]:3.512481733727E-3)[&rate=6.280561480895157E-4]:4.928802103419E-1,38[&rate=6.280561480895157E-4]:1.010013479746E0)[&rate=6.280561480895157E-4]:1.467256888776E-1)[&rate=6.280561480895157E-4]:2.19799600351E-1)[&rate=6.280561480895157E-4]:9.335029242308E-2,34[&rate=6.280561480895157E-4]:4.50991625219E-3)[&rate=6.280561480895157E-4]:1.93164198384E-2)[&rate=6.280561480895157E-4]:1.534041590806E-1);
tree STATE_37440000 [&joint=-20985.94064627578,lnP=-20985.94064627578] = [&R] ((((((67[&rate=5.774924755266427E-4]:8.297309952633E-2,(124[&rate=5.774924755266427E-4]:2.499209627929E-1,(122[&rate=5.774924755266427E-4]:2.289092482889E-1,123[&rate=5.774924755266427E-4]:2.289092482889E-1)[&rate=5.774924755266427E-4]:2.374395494114E-2)[&rate=5.774924755266427E-4]:3.31592446637E-1)[&rate=5.774924755266427E-4]:7.852732569785E-2,66[&rate=5.774924755266427E-4]:1.615004252242E-1)[&rate=5.774924755266427E-4]:4.816638615148E-2,(((120[&rate=5.774924755266427E-4]:4.408746577153E-1,119[&rate=5.774924755266427E-4]:5.367650686742E-1)[&rate=5.774924755266427E-4]:9.617232785828E-1,(135[&rate=5.774924755266427E-4]:4.106909089358E-1,(138[&rate=5.774924755266427E-4]:2.854732774009E-1,136[&rate=5.774924755266427E-4]:1.539664280857E-1)[&rate=5.774924755266427E-4]:3.25217631535E-1)[&rate=5.774924755266427E-4]:7.398522328418E-1)[&rate=5.774924755266427E-4]:2.823888238834E-1,126[&rate=5.774924755266427E-4]:9.951746484966E-1)[&rate=5.774924755266427E-4]:4.61666352564E-1)[&rate=5.774924755266427E-4]:5.461280105295E-1,((((((((2[&rate=5.774924755266427E-4]:7.814162893742E-1,((((7[&rate=5.774924755266427E-4]:1.103100979861E-1,8[&rate=5.774924755266427E-4]:1.103100979861E-1)[&rate=5.774924755266427E-4]:4.952707713257E-1,26[&rate=5.774924755266427E-4]:7.124301843803E-1)[&rate=5.774924755266427E-4]:1.00826801367E-1,31[&rate=5.774924755266427E-4]:8.570926021857E-1)[&rate=5.774924755266427E-4]:9.402147595778E-2,(22[&rate=5.774924755266427E-4]:3.911758087705E-1,27[&rate=5.774924755266427E-4]:4.076141649349E-1)[&rate=5.774924755266427E-4]:5.051437488248E-1)[&rate=5.774924755266427E-4]:5.769947150481E-2)[&rate=5.774924755266427E-4]:1.793971862463E0,146[&rate=5.774924755266427E-4]:7.388809282432E-1)[&rate=5.774924755266427E-4]:7.289763749764E-2,94[&rate=5.774924755266427E-4]:7.462047952489E-1)[&rate=5.774924755266427E-4]:4.619677090596E-2,(16[&rate=5.774924755266427E-4]:2.699184595882E0,39[&rate=5.774924755266427E-4]:6.136916697645E-1)[&rate=5.774924755266427E-4]:1.240650876474E-1)[&rate=5.774924755266427E-4]:1.415316193733E-2,((((98[&rate=5.774924755266427E-4]:5.951847178677E-1,(96[&rate=5.774924755266427E-4]:4.163697583243E-1,99[&rate=5.774924755266427E-4]:4.518888840072E-1)[&rate=5.774924755266427E-4]:1.651537573578E-1)[&rate=5.774924755266427E-4]:8.051532170307E-3,97[&rate=5.774924755266427E-4]:4.037826981256E-1)[&rate=5.774924755266427E-4]:5.240226509526E-2,((100[&rate=5.774924755266427E-4]:2.062576998238E-1,95[&rate=5.774924755266427E-4]:2.909571533759E-1)[&rate=5.774924755266427E-4]:3.249417112725E-1,(101[&rate=5.774924755266427E-4]:1.078773360358E0,((((6[&rate=5.774924755266427E-4]:3.894908549922E-1,(18[&rate=5.774924755266427E-4]:4.046881288641E-1,(15[&rate=5.774924755266427E-4]:3.040023413342E-1,10[&rate=5.774924755266427E-4]:2.656461769507E-1)[&rate=5.774924755266427E-4]:9.246660944768E-2)[&rate=5.774924755266427E-4]:4.781642475821E-2)[&rate=5.774924755266427E-4]:2.653498585855E-1,3[&rate=5.774924755266427E-4]:6.027859190573E-1)[&rate=5.774924755266427E-4]:2.308330584777E-1,((89[&rate=5.774924755266427E-4]:1.292826503078E-1,88[&rate=5.774924755266427E-4]:1.155840201707E-1)[&rate=5.774924755266427E-4]:6.411067743595E-1,((92[&rate=5.774924755266427E-4]:8.599850709705E-2,(91[&rate=5.774924755266427E-4]:1.510293079856E-2,90[&rate=5.774924755266427E-4]:1.510293079856E-2)[&rate=5.774924755266427E-4]:7.089557629849E-2)[&rate=5.774924755266427E-4]:1.487984237339E-1,((93[&rate=5.774924755266427E-4]:9.737291619005E-2,(((84[&rate=5.774924755266427E-4]:4.286088016008E-2,86[&rate=5.774924755266427E-4]:4.286088016008E-2)[&rate=5.774924755266427E-4]:2.834551159683E-2,83[&rate=5.774924755266427E-4]:7.120639175691E-2)[&rate=5.774924755266427E-4]:8.757122676114E-3,85[&rate=5.774924755266427E-4]:7.996351443303E-2)[&rate=5.774924755266427E-4]:3.710771620013E-3)[&rate=5.774924755266427E-4]:6.479878714775E-2,87[&rate=5.774924755266427E-4]:1.484730732008E-1)[&rate=5.774924755266427E-4]:7.262522749311E-2)[&rate=5.774924755266427E-4]:5.355924938364E-1)[&rate=5.774924755266427E-4]:6.166542104018E-1)[&rate=5.774924755266427E-4]:6.697510387841E-1,(((((23[&rate=5.774924755266427E-4]:6.845635079061E-1,(20[&rate=5.774924755266427E-4]:4.296471955491E-1,25[&rate=5.774924755266427E-4]:4.488252777408E-1)[&rate=5.774924755266427E-4]:2.46697134275E-1)[&rate=5.774924755266427E-4]:2.774851967241E-2,(11[&rate=5.774924755266427E-4]:2.778628220197E-1,140[&rate=5.774924755266427E-4]:2.58684739828E-1)[&rate=5.774924755266427E-4]:3.495176987096E-1)[&rate=5.774924755266427E-4]:4.497028028272E-1,(1[&rate=5.774924755266427E-4]:4.958853690526E-2,((28[&rate=5.774924755266427E-4]:5.705154739447E-1,(17[&rate=5.774924755266427E-4]:3.750179987395E-1,21[&rate=5.774924755266427E-4]:4.051549850409E-1)[&rate=5.774924755266427E-4]:1.407029546574E-1)[&rate=5.774924755266427E-4]:6.691893007403E-2,24[&rate=5.774924755266427E-4]:6.31954951964E-1)[&rate=5.774924755266427E-4]:1.984555027495E-1)[&rate=5.774924755266427E-4]:3.425632798019E-1)[&rate=5.774924755266427E-4]:8.535772939816E-2,102[&rate=5.774924755266427E-4]:9.668762829714E-2)[&rate=5.774924755266427E-4]:2.651459125208E-1,((((144[&rate=5.774924755266427E-4]:3.427488423173E-1,141[&rate=5.774924755266427E-4]:3.454885683446E-1)[&rate=5.774924755266427E-4]:7.100784317404E-2,145[&rate=5.774924755266427E-4]:4.192361375463E-1)[&rate=5.774924755266427E-4]:6.186232135935E-2,142[&rate=5.774924755266427E-4]:4.810984589056E-1)[&rate=5.774924755266427E-4]:1.075988107153E0,(((((117[&rate=5.774924755266427E-4]:4.191443445285E-1,105[&rate=5.774924755266427E-4]:3.890073582272E-1)[&rate=5.774924755266427E-4]:1.60032710115E-1,110[&rate=5.774924755266427E-4]:5.709578765612E-1)[&rate=5.774924755266427E-4]:4.629040734762E-2,(((4[&rate=5.774924755266427E-4]:1.090248568702E-1,30[&rate=5.774924755266427E-4]:2.816275965962E-1)[&rate=5.774924755266427E-4]:1.847193799194E-1,14[&rate=5.774924755266427E-4]:3.512784833647E-1)[&rate=5.774924755266427E-4]:1.556950020909E-1,9[&rate=5.774924755266427E-4]:4.987543073735E-1)[&rate=5.774924755266427E-4]:1.157542505079E-1)[&rate=5.774924755266427E-4]:1.268340039564E-1,113[&rate=5.774924755266427E-4]:7.4956173992E-1)[&rate=5.774924755266427E-4]:5.046901033669E-1,(((116[&rate=5.774924755266427E-4]:5.519531602894E-1,((106[&rate=5.774924755266427E-4]:2.559182441163E-1,(139[&rate=5.774924755266427E-4]:4.107415365261E-1,111[&rate=5.774924755266427E-4]:2.353990707727E-1)[&rate=5.774924755266427E-4]:3.695752950797E-2)[&rate=5.774924755266427E-4]:3.496622077736E-1,(148[&rate=5.774924755266427E-4]:2.821141826203E-1,143[&rate=5.774924755266427E-4]:2.793744565929E-1)[&rate=5.774924755266427E-4]:3.015484610505E-1)[&rate=5.774924755266427E-4]:6.64668100232E-3)[&rate=5.774924755266427E-4]:2.049306702166E-1,((19[&rate=5.774924755266427E-4]:2.596454072269E-1,13[&rate=5.774924755266427E-4]:2.212892428432E-1)[&rate=5.774924755266427E-4]:1.451994683274E-1,115[&rate=5.774924755266427E-4]:2.842969303488E-1)[&rate=5.774924755266427E-4]:4.725869001573E-1)[&rate=5.774924755266427E-4]:1.55820464118E-2,(((112[&rate=5.774924755266427E-4]:3.042831009251E-1,114[&rate=5.774924755266427E-4]:2.220913201032E-1)[&rate=5.774924755266427E-4]:6.228024137684E-2,109[&rate=5.774924755266427E-4]:3.638236162745E-1)[&rate=5.774924755266427E-4]:2.636078543368E-1,((107[&rate=5.774924755266427E-4]:5.310030778319E-2,108[&rate=5.774924755266427E-4]:5.036058175583E-2)[&rate=5.774924755266427E-4]:1.024809184093E-1,104[&rate=5.774924755266427E-4]:1.555812261925E-1)[&rate=5.774924755266427E-4]:4.52672162227E-1)[&rate=5.774924755266427E-4]:2.24486461101E-1)[&rate=5.774924755266427E-4]:3.995941855472E-1)[&rate=5.774924755266427E-4]:1.302319830454E-1)[&rate=5.774924755266427E-4]:5.132231722522E-2)[&rate=5.774924755266427E-4]:1.442762015285E-1)[&rate=5.774924755266427E-4]:5.781430700662E-1)[&rate=5.774924755266427E-4]:3.709454009894E-1)[&rate=5.774924755266427E-4]:5.066861223365E-2)[&rate=5.774924755266427E-4]:7.723131612048E-2,(147[&rate=5.774924755266427E-4]:4.474378408807E-1,40[&rate=5.774924755266427E-4]:3.900607917004E-1)[&rate=5.774924755266427E-4]:2.143937390071E-1)[&rate=5.774924755266427E-4]:1.474553886417E-1)[&rate=5.774924755266427E-4]:2.494013733726E-1,38[&rate=5.774924755266427E-4]:9.330052817927E-1)[&rate=5.774924755266427E-4]:3.040656919734E-1,((((((49[&rate=5.774924755266427E-4]:3.134430193885E-1,50[&rate=5.774924755266427E-4]:3.134430193885E-1)[&rate=5.774924755266427E-4]:2.226896647636E-1,((44[&rate=5.774924755266427E-4]:8.251154854423E-2,47[&rate=5.774924755266427E-4]:8.797602941848E-2)[&rate=5.774924755266427E-4]:2.663308820141E-1,51[&rate=5.774924755266427E-4]:3.269845070611E-1)[&rate=5.774924755266427E-4]:2.146126579651E-1)[&rate=5.774924755266427E-4]:8.369191056849E-2,(46[&rate=5.774924755266427E-4]:4.950993971791E-1,((42[&rate=5.774924755266427E-4]:3.099995869739E-1,(41[&rate=5.774924755266427E-4]:2.407671399981E-1,48[&rate=5.774924755266427E-4]:2.844829869926E-1)[&rate=5.774924755266427E-4]:6.376796610157E-2)[&rate=5.774924755266427E-4]:6.626495964764E-2,43[&rate=5.774924755266427E-4]:4.254448744903E-1)[&rate=5.774924755266427E-4]:6.965452268883E-2)[&rate=5.774924755266427E-4]:1.575120827871E-1)[&rate=5.774924755266427E-4]:1.032670422932E-1,45[&rate=5.774924755266427E-4]:7.47681800948E-1)[&rate=5.774924755266427E-4]:6.846113300602E-2,((128[&rate=5.774924755266427E-4]:1.083195656499E0,((118[&rate=5.774924755266427E-4]:5.118819103172E-1,69[&rate=5.774924755266427E-4]:5.228408144268E-1)[&rate=5.774924755266427E-4]:1.08537593415E-1,((130[&rate=5.774924755266427E-4]:8.886114556118E-2,131[&rate=5.774924755266427E-4]:9.160087158854E-2)[&rate=5.774924755266427E-4]:2.407012077464E-1,(129[&rate=5.774924755266427E-4]:9.261834499776E-2,132[&rate=5.774924755266427E-4]:9.535807102512E-2)[&rate=5.774924755266427E-4]:2.369440083098E-1)[&rate=5.774924755266427E-4]:1.538708490547E-1)[&rate=5.774924755266427E-4]:6.025021801638E-1)[&rate=5.774924755266427E-4]:1.670229733106E-1,((((62[&rate=5.774924755266427E-4]:3.425319385005E-1,64[&rate=5.774924755266427E-4]:3.014360480895E-1)[&rate=5.774924755266427E-4]:9.16916497533E-3,65[&rate=5.774924755266427E-4]:1.599202815581E-1)[&rate=5.774924755266427E-4]:3.5687644326E-2,60[&rate=5.774924755266427E-4]:1.956079258841E-1)[&rate=5.774924755266427E-4]:1.944383929196E-1,(63[&rate=5.774924755266427E-4]:2.977487592419E-1,61[&rate=5.774924755266427E-4]:3.38844649653E-1)[&rate=5.774924755266427E-4]:2.429824910685E-1)[&rate=5.774924755266427E-4]:8.081175164851E-1)[&rate=5.774924755266427E-4]:3.393205164361E-1)[&rate=5.774924755266427E-4]:2.890116076989E-1,(((121[&rate=5.774924755266427E-4]:1.792469108668E0,127[&rate=5.774924755266427E-4]:2.233564999079E0)[&rate=5.774924755266427E-4]:5.343002725539E-1,36[&rate=5.774924755266427E-4]:2.473173264272E-1)[&rate=5.774924755266427E-4]:2.304375067415E-2,35[&rate=5.774924755266427E-4]:2.237857346356E-1)[&rate=5.774924755266427E-4]:1.25997896021E-1)[&rate=5.774924755266427E-4]:2.84921896594E-1)[&rate=5.774924755266427E-4]:7.313080562503E-2,(((57[&rate=5.774924755266427E-4]:3.356753734932E-1,(58[&rate=5.774924755266427E-4]:3.153438818738E-1,((55[&rate=5.774924755266427E-4]:2.631737729858E-1,56[&rate=5.774924755266427E-4]:2.631737729858E-1)[&rate=5.774924755266427E-4]:1.820728402829E-2,(37[&rate=5.774924755266427E-4]:2.729076149745E-1,(59[&rate=5.774924755266427E-4]:1.983615952243E-1,54[&rate=5.774924755266427E-4]:1.601102291041E-1)[&rate=5.774924755266427E-4]:3.629465363003E-2)[&rate=5.774924755266427E-4]:5.492152947135E-2)[&rate=5.774924755266427E-4]:6.640420488045E-3)[&rate=5.774924755266427E-4]:3.672493424236E-2)[&rate=5.774924755266427E-4]:1.734047216448E-1,68[&rate=5.774924755266427E-4]:4.571675268319E-1)[&rate=5.774924755266427E-4]:3.69984753258E-1,(125[&rate=5.774924755266427E-4]:8.338160231332E-1,(((53[&rate=5.774924755266427E-4]:4.300252250592E-1,(((73[&rate=5.774924755266427E-4]:5.220690107535E-1,((81[&rate=5.774924755266427E-4]:2.862834999575E-1,80[&rate=5.774924755266427E-4]:2.862834999575E-1)[&rate=5.774924755266427E-4]:7.115486610732E-2,77[&rate=5.774924755266427E-4]:4.012739825033E-1)[&rate=5.774924755266427E-4]:1.153155761955E-1)[&rate=5.774924755266427E-4]:7.303936173386E-2,((79[&rate=5.774924755266427E-4]:3.567278380017E-1,82[&rate=5.774924755266427E-4]:3.649470160838E-1)[&rate=5.774924755266427E-4]:1.808776406595E-2,((78[&rate=5.774924755266427E-4]:2.354118448394E-2,72[&rate=5.774924755266427E-4]:1.623376264626E-3)[&rate=5.774924755266427E-4]:3.341379837198E-1,71[&rate=5.774924755266427E-4]:3.302819079297E-1)[&rate=5.774924755266427E-4]:1.713643386394E-2)[&rate=5.774924755266427E-4]:1.791968800089E-1)[&rate=5.774924755266427E-4]:7.042870653961E-2,(75[&rate=5.774924755266427E-4]:5.195357394275E-1,(76[&rate=5.774924755266427E-4]:3.441265982565E-1,(74[&rate=5.774924755266427E-4]:3.343215029579E-1,70[&rate=5.774924755266427E-4]:2.959653385745E-1)[&rate=5.774924755266427E-4]:9.805095298594E-3)[&rate=5.774924755266427E-4]:1.75409141171E-1)[&rate=5.774924755266427E-4]:1.460013395995E-1)[&rate=5.774924755266427E-4]:5.109512046443E-1)[&rate=5.774924755266427E-4]:7.620459614819E-2,(52[&rate=5.774924755266427E-4]:4.791059018631E-1,(103[&rate=5.774924755266427E-4]:6.631312164438E-1,(29[&rate=5.774924755266427E-4]:4.54644273745E-1,(12[&rate=5.774924755266427E-4]:1.260916264436E-1,5[&rate=5.774924755266427E-4]:8.773546206015E-2)[&rate=5.774924755266427E-4]:2.217033322328E-1)[&rate=5.774924755266427E-4]:4.413636550276E-1)[&rate=5.774924755266427E-4]:1.48026841998E0)[&rate=5.774924755266427E-4]:3.532064065566E-2)[&rate=5.774924755266427E-4]:3.643092692156E-1,((134[&rate=5.774924755266427E-4]:4.054523357261E-1,133[&rate=5.774924755266427E-4]:4.355893220272E-1)[&rate=5.774924755266427E-4]:3.450655862269E-5,137[&rate=5.774924755266427E-4]:4.767197189969E-1)[&rate=5.774924755266427E-4]:1.216994758805E0)[&rate=5.774924755266427E-4]:1.736594463714E-1)[&rate=5.774924755266427E-4]:1.600029236235E-1)[&rate=5.774924755266427E-4]:4.28404690558E-1)[&rate=5.774924755266427E-4]:4.795848902947E-2)[&rate=5.774924755266427E-4]:1.441553544515E-1,(32[&rate=5.774924755266427E-4]:1.512321147751E-3,34[&rate=5.774924755266427E-4]:2.343012936684E-2)[&rate=5.774924755266427E-4]:1.350634835975E-2)[&rate=5.774924755266427E-4]:3.093345819457E-3,33[&rate=5.774924755266427E-4]:2.359146738167E-2);
tree STATE_37530000 [&joint=-21011.040821072973,lnP=-21011.040821072973] = [&R] ((((((((135[&rate=5.230055366922652E-4]:7.055474707805E-1,(138[&rate=5.230055366922652E-4]:5.396154304423E-1,136[&rate=5.230055366922652E-4]:4.081085811271E-1)[&rate=5.230055366922652E-4]:3.659320403382E-1)[&rate=5.230055366922652E-4]:2.092686437149E-1,119[&rate=5.230055366922652E-4]:1.262761319975E0)[&rate=5.230055366922652E-4]:1.712408831242E-3,120[&rate=5.230055366922652E-4]:1.168583317847E0)[&rate=5.230055366922652E-4]:6.973074632063E-1,126[&rate=5.230055366922652E-4]:1.176078669369E0)[&rate=5.230055366922652E-4]:3.845716185741E-1,66[&rate=5.230055366922652E-4]:3.134760982576E-1)[&rate=5.230055366922652E-4]:8.20736369778E-2,(67[&rate=5.230055366922652E-4]:2.114944487889E-1,(122[&rate=5.230055366922652E-4]:4.028918250788E-1,(123[&rate=5.230055366922652E-4]:3.817721470311E-1,124[&rate=5.230055366922652E-4]:3.79039906594E-1)[&rate=5.230055366922652E-4]:2.111967804764E-2)[&rate=5.230055366922652E-4]:3.098751740508E-1)[&rate=5.230055366922652E-4]:1.840552864464E-1)[&rate=5.230055366922652E-4]:5.159532668032E-1,((32[&rate=5.230055366922652E-4]:1.6509998586E-2,(34[&rate=5.230055366922652E-4]:2.344173109383E-2,(((((((49[&rate=5.230055366922652E-4]:6.471142770288E-1,50[&rate=5.230055366922652E-4]:6.471142770288E-1)[&rate=5.230055366922652E-4]:9.692554655552E-3,45[&rate=5.230055366922652E-4]:6.813969956187E-1)[&rate=5.230055366922652E-4]:5.776513935371E-2,(((41[&rate=5.230055366922652E-4]:7.231268828647E-2,42[&rate=5.230055366922652E-4]:7.777716916072E-2)[&rate=5.230055366922652E-4]:3.296895490421E-1,48[&rate=5.230055366922652E-4]:4.45718084323E-1)[&rate=5.230055366922652E-4]:2.504127240394E-1,(46[&rate=5.230055366922652E-4]:6.188388218264E-1,43[&rate=5.230055366922652E-4]:6.188388218264E-1)[&rate=5.230055366922652E-4]:8.822094828453E-2)[&rate=5.230055366922652E-4]:4.02990861729E-2)[&rate=5.230055366922652E-4]:3.362598121326E-2,((44[&rate=5.230055366922652E-4]:1.051535721464E-1,47[&rate=5.230055366922652E-4]:1.106180530207E-1)[&rate=5.230055366922652E-4]:5.145196759165E-1,51[&rate=5.230055366922652E-4]:5.978153245657E-1)[&rate=5.230055366922652E-4]:1.558471085599E-1)[&rate=5.230055366922652E-4]:2.422965159354E-1,(128[&rate=5.230055366922652E-4]:1.452772918073E0,(((60[&rate=5.230055366922652E-4]:2.758793508845E-1,((64[&rate=5.230055366922652E-4]:3.721952748735E-1,62[&rate=5.230055366922652E-4]:4.132911652845E-1)[&rate=5.230055366922652E-4]:4.261681933943E-2,65[&rate=5.230055366922652E-4]:2.641271627062E-1)[&rate=5.230055366922652E-4]:1.175218817825E-2)[&rate=5.230055366922652E-4]:3.837588546346E-1,(63[&rate=5.230055366922652E-4]:4.244481141164E-1,61[&rate=5.230055366922652E-4]:4.655440045274E-1)[&rate=5.230055366922652E-4]:3.858750229093E-1)[&rate=5.230055366922652E-4]:7.396921065088E-1,(((130[&rate=5.230055366922652E-4]:5.726520783529E-2,131[&rate=5.230055366922652E-4]:6.000493386265E-2)[&rate=5.230055366922652E-4]:3.475677752034E-2,(129[&rate=5.230055366922652E-4]:7.690943952638E-2,132[&rate=5.230055366922652E-4]:7.964916555374E-2)[&rate=5.230055366922652E-4]:1.511254582925E-2)[&rate=5.230055366922652E-4]:3.986816236984E-1,(118[&rate=5.230055366922652E-4]:6.261269026545E-1,69[&rate=5.230055366922652E-4]:6.370858067641E-1)[&rate=5.230055366922652E-4]:1.563007769457E-3)[&rate=5.230055366922652E-4]:9.634212235217E-1)[&rate=5.230055366922652E-4]:1.387811524415E-3)[&rate=5.230055366922652E-4]:3.357079263397E-1)[&rate=5.230055366922652E-4]:5.599798919156E-2,(((127[&rate=5.230055366922652E-4]:2.530259257223E0,36[&rate=5.230055366922652E-4]:9.711312017375E-3)[&rate=5.230055366922652E-4]:4.542502629418E-2,121[&rate=5.230055366922652E-4]:2.134588393106E0)[&rate=5.230055366922652E-4]:1.924007019912E-1,35[&rate=5.230055366922652E-4]:2.00961697837E-1)[&rate=5.230055366922652E-4]:1.147500124792E-1)[&rate=5.230055366922652E-4]:3.899611735507E-1,(38[&rate=5.230055366922652E-4]:8.403191268827E-1,((((94[&rate=5.230055366922652E-4]:5.636021994894E-1,97[&rate=5.230055366922652E-4]:4.379191393803E-1)[&rate=5.230055366922652E-4]:3.606416726009E-2,((100[&rate=5.230055366922652E-4]:4.31245443688E-1,95[&rate=5.230055366922652E-4]:5.159448972401E-1)[&rate=5.230055366922652E-4]:1.54481002308E-1,(96[&rate=5.230055366922652E-4]:5.251046849102E-1,99[&rate=5.230055366922652E-4]:5.606238105931E-1)[&rate=5.230055366922652E-4]:1.207310507035E-1)[&rate=5.230055366922652E-4]:1.393992075348E-2)[&rate=5.230055366922652E-4]:8.302319328321E-2,98[&rate=5.230055366922652E-4]:7.56460051836E-1)[&rate=5.230055366922652E-4]:1.161917566029E-1,((40[&rate=5.230055366922652E-4]:6.722450373628E-1,(((101[&rate=5.230055366922652E-4]:7.777825722808E-1,((((15[&rate=5.230055366922652E-4]:3.39300172078E-1,10[&rate=5.230055366922652E-4]:3.009440076946E-1)[&rate=5.230055366922652E-4]:4.820568983391E-1,((18[&rate=5.230055366922652E-4]:3.847023871848E-1,3[&rate=5.230055366922652E-4]:2.696338940342E-1)[&rate=5.230055366922652E-4]:7.954664131303E-2,6[&rate=5.230055366922652E-4]:4.012353298677E-1)[&rate=5.230055366922652E-4]:3.653272200016E-1)[&rate=5.230055366922652E-4]:7.147221772166E-1,((87[&rate=5.230055366922652E-4]:2.234627757864E-1,((92[&rate=5.230055366922652E-4]:1.004688483076E-1,(91[&rate=5.230055366922652E-4]:5.240215280413E-2,90[&rate=5.230055366922652E-4]:5.240215280413E-2)[&rate=5.230055366922652E-4]:4.80666955035E-2)[&rate=5.230055366922652E-4]:8.462458488336E-2,((93[&rate=5.230055366922652E-4]:4.303243317075E-2,84[&rate=5.230055366922652E-4]:2.933380303373E-2)[&rate=5.230055366922652E-4]:1.160588352521E-1,(83[&rate=5.230055366922652E-4]:1.273462026149E-1,(85[&rate=5.230055366922652E-4]:1.069537684498E-1,86[&rate=5.230055366922652E-4]:1.069537684498E-1)[&rate=5.230055366922652E-4]:2.039243416505E-2)[&rate=5.230055366922652E-4]:1.804643567096E-2)[&rate=5.230055366922652E-4]:2.600216476812E-2)[&rate=5.230055366922652E-4]:5.206797273246E-2)[&rate=5.230055366922652E-4]:8.750836952521E-3,(89[&rate=5.230055366922652E-4]:9.014531469974E-2,88[&rate=5.230055366922652E-4]:7.644668456273E-2)[&rate=5.230055366922652E-4]:1.557669281762E-1)[&rate=5.230055366922652E-4]:1.736742347224E0)[&rate=5.230055366922652E-4]:2.126370807911E-1,(((((144[&rate=5.230055366922652E-4]:5.884383965793E-2,141[&rate=5.230055366922652E-4]:6.158356568529E-2)[&rate=5.230055366922652E-4]:2.477461332813E-2,145[&rate=5.230055366922652E-4]:8.9097905041E-2)[&rate=5.230055366922652E-4]:3.325304261874E-1,142[&rate=5.230055366922652E-4]:4.216283312284E-1)[&rate=5.230055366922652E-4]:1.178361898374E0,((((113[&rate=5.230055366922652E-4]:5.129467265645E-1,((30[&rate=5.230055366922652E-4]:2.471594017413E-1,4[&rate=5.230055366922652E-4]:7.455666201533E-2)[&rate=5.230055366922652E-4]:2.70319827041E-1,14[&rate=5.230055366922652E-4]:4.024107356315E-1)[&rate=5.230055366922652E-4]:1.10535990933E-1)[&rate=5.230055366922652E-4]:1.12021206491E-1,(117[&rate=5.230055366922652E-4]:3.452076532333E-1,9[&rate=5.230055366922652E-4]:3.342487491237E-1)[&rate=5.230055366922652E-4]:2.825000058498E-1)[&rate=5.230055366922652E-4]:1.664625016624E-1,(110[&rate=5.230055366922652E-4]:5.358114952775E-1,105[&rate=5.230055366922652E-4]:5.138936870584E-1)[&rate=5.230055366922652E-4]:2.501394873857E-1)[&rate=5.230055366922652E-4]:3.710039787696E-1,(((19[&rate=5.230055366922652E-4]:4.758492951313E-1,13[&rate=5.230055366922652E-4]:4.374931307476E-1)[&rate=5.230055366922652E-4]:1.010826936967E-1,115[&rate=5.230055366922652E-4]:4.563840436224E-1)[&rate=5.230055366922652E-4]:5.888928755062E-1,((148[&rate=5.230055366922652E-4]:2.155243478773E-1,143[&rate=5.230055366922652E-4]:2.1278462185E-1)[&rate=5.230055366922652E-4]:4.798835585562E-1,((106[&rate=5.230055366922652E-4]:3.9182568902E-1,(139[&rate=5.230055366922652E-4]:5.35505083301E-1,111[&rate=5.230055366922652E-4]:3.601626175476E-1)[&rate=5.230055366922652E-4]:4.810142763672E-2)[&rate=5.230055366922652E-4]:2.73181687263E-1,(116[&rate=5.230055366922652E-4]:4.688499401942E-1,(((114[&rate=5.230055366922652E-4]:2.023322582569E-1,112[&rate=5.230055366922652E-4]:2.845240390788E-1)[&rate=5.230055366922652E-4]:8.907507429663E-2,109[&rate=5.230055366922652E-4]:3.708593873481E-1)[&rate=5.230055366922652E-4]:1.721054397985E-2,(104[&rate=5.230055366922652E-4]:2.987942148767E-1,(107[&rate=5.230055366922652E-4]:2.508180334658E-1,108[&rate=5.230055366922652E-4]:2.480783074385E-1)[&rate=5.230055366922652E-4]:4.797618141088E-2)[&rate=5.230055366922652E-4]:7.009763425947E-2)[&rate=5.230055366922652E-4]:1.602320636608E-1)[&rate=5.230055366922652E-4]:1.35883463486E-1)[&rate=5.230055366922652E-4]:5.231833836964E-2)[&rate=5.230055366922652E-4]:3.882251770788E-1)[&rate=5.230055366922652E-4]:3.4965713537E-2)[&rate=5.230055366922652E-4]:2.649530763883E-1)[&rate=5.230055366922652E-4]:1.125234734154E-1,(102[&rate=5.230055366922652E-4]:3.976118662084E-1,((((20[&rate=5.230055366922652E-4]:1.789023038861E-1,25[&rate=5.230055366922652E-4]:1.980803860779E-1)[&rate=5.230055366922652E-4]:2.589834312429E-1,23[&rate=5.230055366922652E-4]:4.461049132112E-1)[&rate=5.230055366922652E-4]:4.837071742707E-1,(140[&rate=5.230055366922652E-4]:3.768134764124E-1,11[&rate=5.230055366922652E-4]:3.959915586041E-1)[&rate=5.230055366922652E-4]:4.488890220285E-1)[&rate=5.230055366922652E-4]:4.841030008152E-1,(24[&rate=5.230055366922652E-4]:1.352506956628E0,(1[&rate=5.230055366922652E-4]:2.630163726326E-1,(28[&rate=5.230055366922652E-4]:8.625193919319E-1,(21[&rate=5.230055366922652E-4]:4.681829629331E-1,17[&rate=5.230055366922652E-4]:4.380459766317E-1)[&rate=5.230055366922652E-4]:3.696788947523E-1)[&rate=5.230055366922652E-4]:1.867983505637E-1)[&rate=5.230055366922652E-4]:3.086686661871E-1)[&rate=5.230055366922652E-4]:7.23670357788E-2)[&rate=5.230055366922652E-4]:1.34381709418E-1)[&rate=5.230055366922652E-4]:6.832649434329E-2)[&rate=5.230055366922652E-4]:1.786683788321E-1)[&rate=5.230055366922652E-4]:1.38655284952E-1)[&rate=5.230055366922652E-4]:7.108709034819E-1,(146[&rate=5.230055366922652E-4]:6.148970970267E-1,(39[&rate=5.230055366922652E-4]:4.440500687182E-1,147[&rate=5.230055366922652E-4]:5.014271178985E-1)[&rate=5.230055366922652E-4]:5.062844907363E-2)[&rate=5.230055366922652E-4]:2.081079897717E-2)[&rate=5.230055366922652E-4]:2.861983375381E-2,16[&rate=5.230055366922652E-4]:2.62960207664E0)[&rate=5.230055366922652E-4]:1.2813588684E-1)[&rate=5.230055366922652E-4]:3.152087602458E-2,(2[&rate=5.230055366922652E-4]:6.868060447567E-1,((31[&rate=5.230055366922652E-4]:5.754194630375E-1,(26[&rate=5.230055366922652E-4]:4.27640795741E-1,(7[&rate=5.230055366922652E-4]:1.147724538855E-1,8[&rate=5.230055366922652E-4]:1.147724538855E-1)[&rate=5.230055366922652E-4]:2.06019026787E-1)[&rate=5.230055366922652E-4]:1.03943050858E-1)[&rate=5.230055366922652E-4]:3.100420993838E-1,(22[&rate=5.230055366922652E-4]:1.685109961344E-1,27[&rate=5.230055366922652E-4]:1.849493522988E-1)[&rate=5.230055366922652E-4]:6.621560457388E-1)[&rate=5.230055366922652E-4]:2.874174260953E-2)[&rate=5.230055366922652E-4]:1.97368567146E0)[&rate=5.230055366922652E-4]:4.04705945053E-2)[&rate=5.230055366922652E-4]:1.643886299191E-1)[&rate=5.230055366922652E-4]:4.677192034997E-1)[&rate=5.230055366922652E-4]:1.80782545857E-1)[&rate=5.230055366922652E-4]:1.498607571126E-2)[&rate=5.230055366922652E-4]:3.789034659935E-3,(((53[&rate=5.230055366922652E-4]:8.388380669955E-1,((((((72[&rate=5.230055366922652E-4]:1.030298131429E-1,78[&rate=5.230055366922652E-4]:1.249476213622E-1)[&rate=5.230055366922652E-4]:9.511342113782E-2,79[&rate=5.230055366922652E-4]:2.200610425001E-1)[&rate=5.230055366922652E-4]:9.447519433074E-2,82[&rate=5.230055366922652E-4]:3.227554149129E-1)[&rate=5.230055366922652E-4]:2.126513943996E-1,((77[&rate=5.230055366922652E-4]:4.285181139308E-1,(81[&rate=5.230055366922652E-4]:1.381075663004E-1,80[&rate=5.230055366922652E-4]:1.381075663004E-1)[&rate=5.230055366922652E-4]:2.46574931192E-1)[&rate=5.230055366922652E-4]:4.36555625601E-2,(71[&rate=5.230055366922652E-4]:1.047858946766E-1,73[&rate=5.230055366922652E-4]:1.732790453615E-1)[&rate=5.230055366922652E-4]:3.043740831841E-1)[&rate=5.230055366922652E-4]:9.063039309562E-2)[&rate=5.230055366922652E-4]:2.312306955558E-1,(70[&rate=5.230055366922652E-4]:5.210923147139E-1,((74[&rate=5.230055366922652E-4]:2.798058559554E-1,75[&rate=5.230055366922652E-4]:2.798058559554E-1)[&rate=5.230055366922652E-4]:1.543199523731E-1,76[&rate=5.230055366922652E-4]:4.341258083284E-1)[&rate=5.230055366922652E-4]:1.25322670769E-1)[&rate=5.230055366922652E-4]:2.400657380996E-1)[&rate=5.230055366922652E-4]:6.579337708744E-1,(((103[&rate=5.230055366922652E-4]:6.765285756682E-1,(29[&rate=5.230055366922652E-4]:5.208803706762E-1,(12[&rate=5.230055366922652E-4]:1.39666042286E-1,5[&rate=5.230055366922652E-4]:1.013098779026E-1)[&rate=5.230055366922652E-4]:2.743650133216E-1)[&rate=5.230055366922652E-4]:3.885249173208E-1)[&rate=5.230055366922652E-4]:1.207393248664E0,((133[&rate=5.230055366922652E-4]:6.769951718894E-1,134[&rate=5.230055366922652E-4]:6.468581855882E-1)[&rate=5.230055366922652E-4]:1.505194370064E-1,137[&rate=5.230055366922652E-4]:8.686104993068E-1)[&rate=5.230055366922652E-4]:1.659962565319E-1)[&rate=5.230055366922652E-4]:1.96743629819E-1,52[&rate=5.230055366922652E-4]:4.163717195898E-1)[&rate=5.230055366922652E-4]:3.028099311809E-1)[&rate=5.230055366922652E-4]:1.278531375361E-1)[&rate=5.230055366922652E-4]:3.164308326353E-1,125[&rate=5.230055366922652E-4]:9.448863859695E-1)[&rate=5.230055366922652E-4]:3.535701101026E-1,((59[&rate=5.230055366922652E-4]:5.107021097947E-1,((55[&rate=5.230055366922652E-4]:2.921783945816E-1,56[&rate=5.230055366922652E-4]:2.921783945816E-1)[&rate=5.230055366922652E-4]:1.014617163058E-1,(57[&rate=5.230055366922652E-4]:4.03790273037E-1,((37[&rate=5.230055366922652E-4]:2.23151861067E-1,54[&rate=5.230055366922652E-4]:1.466491288265E-1)[&rate=5.230055366922652E-4]:1.753201563774E-1,58[&rate=5.230055366922652E-4]:3.793463343843E-1)[&rate=5.230055366922652E-4]:4.083738127564E-2)[&rate=5.230055366922652E-4]:7.787995991415E-4)[&rate=5.230055366922652E-4]:1.088652775957E-1)[&rate=5.230055366922652E-4]:4.643867716665E-1,68[&rate=5.230055366922652E-4]:9.259085535922E-1)[&rate=5.230055366922652E-4]:2.058812758132E-1)[&rate=5.230055366922652E-4]:3.21161348462E-1)[&rate=5.230055366922652E-4]:6.272461943525E-3)[&rate=5.230055366922652E-4]:1.222472517755E-1,33[&rate=5.230055366922652E-4]:1.542981990196E-1);
tree STATE_37620000 [&joint=-20961.555748125127,lnP=-20961.555748125127] = [&R] (((34[&rate=5.513575370452758E-4]:1.278347267234E-2,(((((128[&rate=5.513575370452758E-4]:1.613613140241E0,((((((131[&rate=5.513575370452758E-4]:1.860254871068E-1,130[&rate=5.513575370452758E-4]:1.832857610795E-1)[&rate=5.513575370452758E-4]:2.642465869928E-2,132[&rate=5.513575370452758E-4]:2.124501458061E-1)[&rate=5.513575370452758E-4]:4.396768245031E-3,129[&rate=5.513575370452758E-4]:2.141071880238E-1)[&rate=5.513575370452758E-4]:2.540601657078E-1,69[&rate=5.513575370452758E-4]:6.161125592112E-1)[&rate=5.513575370452758E-4]:5.652392450889E-2,118[&rate=5.513575370452758E-4]:6.616775796105E-1)[&rate=5.513575370452758E-4]:7.885259013513E-1,((((65[&rate=5.513575370452758E-4]:1.520527214694E-1,64[&rate=5.513575370452758E-4]:3.027376529761E-1)[&rate=5.513575370452758E-4]:1.294294547698E-2,60[&rate=5.513575370452758E-4]:1.649956669463E-1)[&rate=5.513575370452758E-4]:1.368583794361E-3,62[&rate=5.513575370452758E-4]:3.581450726585E-1)[&rate=5.513575370452758E-4]:2.037536938521E-1,(63[&rate=5.513575370452758E-4]:3.466313749048E-1,61[&rate=5.513575370452758E-4]:3.877272653159E-1)[&rate=5.513575370452758E-4]:1.741715011947E-1)[&rate=5.513575370452758E-4]:8.883047144512E-1)[&rate=5.513575370452758E-4]:3.031356866763E-1)[&rate=5.513575370452758E-4]:1.109039557543E-1,(45[&rate=5.513575370452758E-4]:7.770520176477E-1,((51[&rate=5.513575370452758E-4]:5.314031528275E-1,(44[&rate=5.513575370452758E-4]:5.449889009875E-1,((46[&rate=5.513575370452758E-4]:4.499560975575E-1,((48[&rate=5.513575370452758E-4]:3.082100239432E-1,41[&rate=5.513575370452758E-4]:2.644941769487E-1)[&rate=5.513575370452758E-4]:2.276562208765E-2,42[&rate=5.513575370452758E-4]:2.927242799106E-1)[&rate=5.513575370452758E-4]:1.080514897782E-1)[&rate=5.513575370452758E-4]:3.329991294859E-2,43[&rate=5.513575370452758E-4]:4.832560105061E-1)[&rate=5.513575370452758E-4]:6.719737135566E-2)[&rate=5.513575370452758E-4]:8.272175337231E-3)[&rate=5.513575370452758E-4]:4.766697991285E-2,(47[&rate=5.513575370452758E-4]:6.041793665524E-1,(49[&rate=5.513575370452758E-4]:4.918544053793E-1,50[&rate=5.513575370452758E-4]:4.918544053793E-1)[&rate=5.513575370452758E-4]:7.953807592734E-2)[&rate=5.513575370452758E-4]:2.21317055945E-3)[&rate=5.513575370452758E-4]:1.788562018473E-1)[&rate=5.513575370452758E-4]:1.740688660561E-1)[&rate=5.513575370452758E-4]:3.130086339952E-2,(((36[&rate=5.513575370452758E-4]:7.601253259057E-2,35[&rate=5.513575370452758E-4]:2.943719012481E-2)[&rate=5.513575370452758E-4]:2.922444099711E-2,127[&rate=5.513575370452758E-4]:2.625784918793E0)[&rate=5.513575370452758E-4]:1.337205915344E-1,121[&rate=5.513575370452758E-4]:2.318409619917E0)[&rate=5.513575370452758E-4]:3.466861345069E-2)[&rate=5.513575370452758E-4]:2.422339497879E-1,(38[&rate=5.513575370452758E-4]:6.632339231187E-1,((101[&rate=5.513575370452758E-4]:1.324092681635E0,(((6[&rate=5.513575370452758E-4]:4.90333233927E-1,((15[&rate=5.513575370452758E-4]:4.623860061847E-1,10[&rate=5.513575370452758E-4]:4.240298418012E-1)[&rate=5.513575370452758E-4]:8.241856954178E-2,(18[&rate=5.513575370452758E-4]:3.810096106933E-1,3[&rate=5.513575370452758E-4]:2.659411175427E-1)[&rate=5.513575370452758E-4]:1.720141431154E-1)[&rate=5.513575370452758E-4]:3.2317874843E-4)[&rate=5.513575370452758E-4]:8.690913858077E-1,((83[&rate=5.513575370452758E-4]:9.95077720279E-2,(89[&rate=5.513575370452758E-4]:6.924449706273E-2,88[&rate=5.513575370452758E-4]:5.554586692571E-2)[&rate=5.513575370452758E-4]:4.396190510219E-2)[&rate=5.513575370452758E-4]:1.371246020311E-1,(((92[&rate=5.513575370452758E-4]:3.559860514954E-2,(91[&rate=5.513575370452758E-4]:1.255251587733E-2,90[&rate=5.513575370452758E-4]:1.255251587733E-2)[&rate=5.513575370452758E-4]:2.304608927222E-2)[&rate=5.513575370452758E-4]:1.385465458147E-1,(((85[&rate=5.513575370452758E-4]:9.57457960239E-2,86[&rate=5.513575370452758E-4]:9.57457960239E-2)[&rate=5.513575370452758E-4]:9.382780250057E-3,93[&rate=5.513575370452758E-4]:1.18827206411E-1)[&rate=5.513575370452758E-4]:9.459428135703E-3,84[&rate=5.513575370452758E-4]:1.145880044097E-1)[&rate=5.513575370452758E-4]:4.585851641761E-2)[&rate=5.513575370452758E-4]:2.146772269702E-2,87[&rate=5.513575370452758E-4]:1.819142435243E-1)[&rate=5.513575370452758E-4]:5.471813053472E-2)[&rate=5.513575370452758E-4]:1.610463478552E0)[&rate=5.513575370452758E-4]:3.651180805485E-1,((((((23[&rate=5.513575370452758E-4]:7.324148521621E-1,(25[&rate=5.513575370452758E-4]:4.773530083556E-1,20[&rate=5.513575370452758E-4]:4.581749261639E-1)[&rate=5.513575370452758E-4]:2.660207479161E-1)[&rate=5.513575370452758E-4]:1.796939740685E-1,(140[&rate=5.513575370452758E-4]:6.651255758072E-1,11[&rate=5.513575370452758E-4]:6.84303657999E-1)[&rate=5.513575370452758E-4]:1.428736613824E-1)[&rate=5.513575370452758E-4]:3.118236094571E-1,102[&rate=5.513575370452758E-4]:7.324750418094E-2)[&rate=5.513575370452758E-4]:2.565557190689E-1,((1[&rate=5.513575370452758E-4]:2.588895021845E-1,((17[&rate=5.513575370452758E-4]:5.439401326818E-1,21[&rate=5.513575370452758E-4]:5.740771189832E-1)[&rate=5.513575370452758E-4]:1.81701626357E-1,28[&rate=5.513575370452758E-4]:7.804362795866E-1)[&rate=5.513575370452758E-4]:2.647545924608E-1)[&rate=5.513575370452758E-4]:8.652037303151E-2,24[&rate=5.513575370452758E-4]:1.126231793024E0)[&rate=5.513575370452758E-4]:3.65215265842E-1)[&rate=5.513575370452758E-4]:5.123066748348E-2,(((141[&rate=5.513575370452758E-4]:4.460395986059E-1,145[&rate=5.513575370452758E-4]:4.487793246335E-1)[&rate=5.513575370452758E-4]:1.437747021067E-1,144[&rate=5.513575370452758E-4]:5.870745746853E-1)[&rate=5.513575370452758E-4]:1.647759685953E-1,142[&rate=5.513575370452758E-4]:7.573299953356E-1)[&rate=5.513575370452758E-4]:8.702792378636E-1)[&rate=5.513575370452758E-4]:1.214303671185E-1,((((9[&rate=5.513575370452758E-4]:3.722029692229E-1,(14[&rate=5.513575370452758E-4]:3.761001419002E-1,(30[&rate=5.513575370452758E-4]:3.977338208221E-1,4[&rate=5.513575370452758E-4]:2.251310810961E-1)[&rate=5.513575370452758E-4]:9.343481422892E-2)[&rate=5.513575370452758E-4]:4.322005404795E-3)[&rate=5.513575370452758E-4]:8.678795624445E-2,(117[&rate=5.513575370452758E-4]:3.761010187337E-1,(113[&rate=5.513575370452758E-4]:2.999102762997E-1,(105[&rate=5.513575370452758E-4]:2.23104974593E-1,110[&rate=5.513575370452758E-4]:2.450227828121E-1)[&rate=5.513575370452758E-4]:4.940804143294E-2)[&rate=5.513575370452758E-4]:7.345101640639E-2)[&rate=5.513575370452758E-4]:9.384881084336E-2)[&rate=5.513575370452758E-4]:3.796379239966E-1,((((114[&rate=5.513575370452758E-4]:2.420156126125E-1,112[&rate=5.513575370452758E-4]:3.242073934343E-1)[&rate=5.513575370452758E-4]:1.893236545892E-1,109[&rate=5.513575370452758E-4]:5.107913219961E-1)[&rate=5.513575370452758E-4]:1.233225945817E-1,((108[&rate=5.513575370452758E-4]:2.191519460361E-1,107[&rate=5.513575370452758E-4]:2.218916720635E-1)[&rate=5.513575370452758E-4]:1.840151795645E-1,104[&rate=5.513575370452758E-4]:4.05906851628E-1)[&rate=5.513575370452758E-4]:2.090289827582E-1)[&rate=5.513575370452758E-4]:2.000777050043E-1,((148[&rate=5.513575370452758E-4]:3.896662867674E-1,143[&rate=5.513575370452758E-4]:3.8692656074E-1)[&rate=5.513575370452758E-4]:3.175882574577E-1,(116[&rate=5.513575370452758E-4]:5.616819392525E-1,(111[&rate=5.513575370452758E-4]:3.702176753733E-1,(106[&rate=5.513575370452758E-4]:3.530512840458E-1,139[&rate=5.513575370452758E-4]:5.448321059635E-1)[&rate=5.513575370452758E-4]:7.280351630856E-4)[&rate=5.513575370452758E-4]:2.681765926464E-1)[&rate=5.513575370452758E-4]:1.072164405889E-1)[&rate=5.513575370452758E-4]:8.584118694632E-2)[&rate=5.513575370452758E-4]:9.91667993652E-3)[&rate=5.513575370452758E-4]:2.046738315645E-2,((19[&rate=5.513575370452758E-4]:4.850214910526E-1,13[&rate=5.513575370452758E-4]:4.466653266689E-1)[&rate=5.513575370452758E-4]:2.267697613902E-1,115[&rate=5.513575370452758E-4]:5.912433072373E-1)[&rate=5.513575370452758E-4]:1.938803226434E-1)[&rate=5.513575370452758E-4]:7.091214498888E-1)[&rate=5.513575370452758E-4]:1.727633739383E-1)[&rate=5.513575370452758E-4]:6.543445018997E-1)[&rate=5.513575370452758E-4]:3.403269405391E-1,(((((97[&rate=5.513575370452758E-4]:3.566202938524E-1,(96[&rate=5.513575370452758E-4]:5.097740620116E-1,99[&rate=5.513575370452758E-4]:5.452931876945E-1)[&rate=5.513575370452758E-4]:3.263858156767E-2)[&rate=5.513575370452758E-4]:3.128126213966E-2,98[&rate=5.513575370452758E-4]:5.873551079046E-1)[&rate=5.513575370452758E-4]:1.462830886629E-2,((100[&rate=5.513575370452758E-4]:2.903209497269E-1,94[&rate=5.513575370452758E-4]:2.903209497269E-1)[&rate=5.513575370452758E-4]:1.229538782864E-1,95[&rate=5.513575370452758E-4]:4.979742815653E-1)[&rate=5.513575370452758E-4]:1.149380969543E-1)[&rate=5.513575370452758E-4]:1.679087434429E-1,((146[&rate=5.513575370452758E-4]:6.178216944795E-1,((2[&rate=5.513575370452758E-4]:7.494738317654E-1,((((7[&rate=5.513575370452758E-4]:3.303240037651E-1,8[&rate=5.513575370452758E-4]:3.303240037651E-1)[&rate=5.513575370452758E-4]:1.427615477253E-1,26[&rate=5.513575370452758E-4]:5.799348665589E-1)[&rate=5.513575370452758E-4]:1.747565103449E-1,(22[&rate=5.513575370452758E-4]:4.530832500496E-1,27[&rate=5.513575370452758E-4]:4.695216062139E-1)[&rate=5.513575370452758E-4]:2.906492227446E-1)[&rate=5.513575370452758E-4]:1.509969976497E-2,31[&rate=5.513575370452758E-4]:8.136266931072E-1)[&rate=5.513575370452758E-4]:1.632443989323E-1)[&rate=5.513575370452758E-4]:1.638966464195E0,(16[&rate=5.513575370452758E-4]:2.449380124298E0,147[&rate=5.513575370452758E-4]:4.212642473609E-1)[&rate=5.513575370452758E-4]:6.782729495052E-2)[&rate=5.513575370452758E-4]:6.588862211354E-2)[&rate=5.513575370452758E-4]:1.049973960929E-1,40[&rate=5.513575370452758E-4]:6.026005113375E-1)[&rate=5.513575370452758E-4]:3.887634833001E-2)[&rate=5.513575370452758E-4]:3.972443900631E-2,39[&rate=5.513575370452758E-4]:6.812012986738E-1)[&rate=5.513575370452758E-4]:1.005416450643E-2)[&rate=5.513575370452758E-4]:4.02844708675E-2)[&rate=5.513575370452758E-4]:4.084163092917E-1)[&rate=5.513575370452758E-4]:1.162119178992E-1,(((((((56[&rate=5.513575370452758E-4]:2.926363163641E-1,55[&rate=5.513575370452758E-4]:2.926363163641E-1)[&rate=5.513575370452758E-4]:5.878050962005E-2,(37[&rate=5.513575370452758E-4]:2.689957195738E-1,54[&rate=5.513575370452758E-4]:1.924929873333E-1)[&rate=5.513575370452758E-4]:1.288691938422E-1)[&rate=5.513575370452758E-4]:1.663545438902E-2,(57[&rate=5.513575370452758E-4]:3.751255108143E-1,58[&rate=5.513575370452758E-4]:3.915189534373E-1)[&rate=5.513575370452758E-4]:3.855731307624E-3)[&rate=5.513575370452758E-4]:3.984540953517E-2,59[&rate=5.513575370452758E-4]:4.160944112199E-1)[&rate=5.513575370452758E-4]:1.056569052216E-1,68[&rate=5.513575370452758E-4]:4.725709885726E-1)[&rate=5.513575370452758E-4]:2.899529357421E-1,((((((82[&rate=5.513575370452758E-4]:3.026827200914E-1,(79[&rate=5.513575370452758E-4]:2.774407788673E-1,(72[&rate=5.513575370452758E-4]:6.914932512531E-2,78[&rate=5.513575370452758E-4]:9.106713334463E-2)[&rate=5.513575370452758E-4]:1.863736455227E-1)[&rate=5.513575370452758E-4]:1.702276314206E-2)[&rate=5.513575370452758E-4]:1.194295025904E-1,(77[&rate=5.513575370452758E-4]:3.588445365065E-1,71[&rate=5.513575370452758E-4]:2.958308378764E-1)[&rate=5.513575370452758E-4]:9.066494644941E-2)[&rate=5.513575370452758E-4]:4.941712410182E-2,(73[&rate=5.513575370452758E-4]:3.930946531986E-1,(81[&rate=5.513575370452758E-4]:3.347021353183E-2,80[&rate=5.513575370452758E-4]:3.347021353183E-2)[&rate=5.513575370452758E-4]:3.103093711736E-1)[&rate=5.513575370452758E-4]:1.113114059139E-1)[&rate=5.513575370452758E-4]:1.909270068947E-1,(((76[&rate=5.513575370452758E-4]:3.373929274479E-1,74[&rate=5.513575370452758E-4]:3.373929274479E-1)[&rate=5.513575370452758E-4]:5.566413243535E-3,70[&rate=5.513575370452758E-4]:3.046031763079E-1)[&rate=5.513575370452758E-4]:5.219153912106E-2,75[&rate=5.513575370452758E-4]:3.951508798125E-1)[&rate=5.513575370452758E-4]:3.001821861947E-1)[&rate=5.513575370452758E-4]:8.109279702199E-1,(((103[&rate=5.513575370452758E-4]:1.2320621316E0,(29[&rate=5.513575370452758E-4]:6.260331604359E-1,(12[&rate=5.513575370452758E-4]:2.244321723103E-1,5[&rate=5.513575370452758E-4]:1.860760079268E-1)[&rate=5.513575370452758E-4]:2.947516730571E-1)[&rate=5.513575370452758E-4]:8.389056834932E-1)[&rate=5.513575370452758E-4]:1.008593314183E0,52[&rate=5.513575370452758E-4]:5.763617112226E-1)[&rate=5.513575370452758E-4]:1.195082179275E-1,(((134[&rate=5.513575370452758E-4]:3.369618148439E-1,137[&rate=5.513575370452758E-4]:4.081946915561E-1)[&rate=5.513575370452758E-4]:2.602856419318E-1,133[&rate=5.513575370452758E-4]:6.273844430769E-1)[&rate=5.513575370452758E-4]:6.892130999637E-1,53[&rate=5.513575370452758E-4]:5.345180460724E-1)[&rate=5.513575370452758E-4]:1.531551617663E-1)[&rate=5.513575370452758E-4]:7.212476977632E-2)[&rate=5.513575370452758E-4]:1.780129335245E-1,125[&rate=5.513575370452758E-4]:7.274283974783E-1)[&rate=5.513575370452758E-4]:2.017621935032E-1)[&rate=5.513575370452758E-4]:2.216841640752E-1,(((((126[&rate=5.513575370452758E-4]:8.231229156321E-1,(135[&rate=5.513575370452758E-4]:6.293303835596E-1,(138[&rate=5.513575370452758E-4]:1.83280673962E-1,136[&rate=5.513575370452758E-4]:5.177382464678E-2)[&rate=5.513575370452758E-4]:6.460497095977E-1)[&rate=5.513575370452758E-4]:6.315498492368E-1)[&rate=5.513575370452758E-4]:5.250920946249E-2,120[&rate=5.513575370452758E-4]:1.565444236779E0)[&rate=5.513575370452758E-4]:1.430552618914E-1,119[&rate=5.513575370452758E-4]:1.80438990963E0)[&rate=5.513575370452758E-4]:5.549341607257E-1,(67[&rate=5.513575370452758E-4]:7.395619643511E-2,((124[&rate=5.513575370452758E-4]:2.59155210293E-1,122[&rate=5.513575370452758E-4]:2.618874507301E-1)[&rate=5.513575370452758E-4]:1.686107007274E-2,123[&rate=5.513575370452758E-4]:2.787485208028E-1)[&rate=5.513575370452758E-4]:2.964802259729E-1)[&rate=5.513575370452758E-4]:2.524911615916E-1)[&rate=5.513575370452758E-4]:1.119409409838E-2,66[&rate=5.513575370452758E-4]:3.376414521251E-1)[&rate=5.513575370452758E-4]:9.884599849257E-2)[&rate=5.513575370452758E-4]:1.490092531765E-1)[&rate=5.513575370452758E-4]:2.903004675083E-1)[&rate=5.513575370452758E-4]:1.692247187162E-2,32[&rate=5.513575370452758E-4]:7.788136324878E-3)[&rate=5.513575370452758E-4]:1.391583798369E-2,33[&rate=5.513575370452758E-4]:2.718342636328E-2);
tree STATE_37710000 [&joint=-20970.467585386265,lnP=-20970.467585386265] = [&R] ((((32[&rate=5.473280853217782E-4]:6.353073859073E-2,34[&rate=5.473280853217782E-4]:8.544854680982E-2)[&rate=5.473280853217782E-4]:5.241140932402E-4,33[&rate=5.473280853217782E-4]:6.953430473869E-2)[&rate=5.473280853217782E-4]:1.961129708946E-2,((((121[&rate=5.473280853217782E-4]:1.942893167327E0,127[&rate=5.473280853217782E-4]:2.383989057738E0)[&rate=5.473280853217782E-4]:2.699399687273E-1,(36[&rate=5.473280853217782E-4]:6.753883670598E-2,35[&rate=5.473280853217782E-4]:2.096349424023E-2)[&rate=5.473280853217782E-4]:6.584224455374E-2)[&rate=5.473280853217782E-4]:3.018573974203E-1,(((128[&rate=5.473280853217782E-4]:1.048918495603E0,((64[&rate=5.473280853217782E-4]:4.286394381568E-1,(65[&rate=5.473280853217782E-4]:2.261904275232E-1,(60[&rate=5.473280853217782E-4]:3.579567443533E-2,62[&rate=5.473280853217782E-4]:2.275764963531E-1)[&rate=5.473280853217782E-4]:1.903947530879E-1)[&rate=5.473280853217782E-4]:5.176407912688E-2)[&rate=5.473280853217782E-4]:1.18044614722E-1,(63[&rate=5.473280853217782E-4]:4.591398680668E-2,61[&rate=5.473280853217782E-4]:8.700987721772E-2)[&rate=5.473280853217782E-4]:5.007700660721E-1)[&rate=5.473280853217782E-4]:6.008645797102E-1)[&rate=5.473280853217782E-4]:3.655979964549E-1,(((130[&rate=5.473280853217782E-4]:3.631359573877E-3,131[&rate=5.473280853217782E-4]:6.371085601234E-3)[&rate=5.473280853217782E-4]:8.369711419655E-2,(132[&rate=5.473280853217782E-4]:5.957092948297E-2,129[&rate=5.473280853217782E-4]:5.683120345562E-2)[&rate=5.473280853217782E-4]:3.049727031482E-2)[&rate=5.473280853217782E-4]:3.296999973182E-1,(69[&rate=5.473280853217782E-4]:5.589892470707E-1,118[&rate=5.473280853217782E-4]:5.480303429611E-1)[&rate=5.473280853217782E-4]:5.984429497502E-3)[&rate=5.473280853217782E-4]:1.000227746996E0)[&rate=5.473280853217782E-4]:2.980028027968E-1,(45[&rate=5.473280853217782E-4]:6.769836972784E-1,((46[&rate=5.473280853217782E-4]:4.327429676819E-1,(43[&rate=5.473280853217782E-4]:4.094257576287E-1,(41[&rate=5.473280853217782E-4]:3.189332309856E-1,(42[&rate=5.473280853217782E-4]:3.029365294462E-1,48[&rate=5.473280853217782E-4]:3.411878955664E-1)[&rate=5.473280853217782E-4]:2.14611824137E-2)[&rate=5.473280853217782E-4]:3.584771790009E-2)[&rate=5.473280853217782E-4]:2.331721005319E-2)[&rate=5.473280853217782E-4]:1.280167342995E-1,(51[&rate=5.473280853217782E-4]:4.966190323162E-1,((47[&rate=5.473280853217782E-4]:1.104573965481E-2,44[&rate=5.473280853217782E-4]:5.581258780555E-3)[&rate=5.473280853217782E-4]:5.125124895061E-1,(49[&rate=5.473280853217782E-4]:4.50825662594E-1,50[&rate=5.473280853217782E-4]:4.50825662594E-1)[&rate=5.473280853217782E-4]:3.994568132111E-2)[&rate=5.473280853217782E-4]:3.832075267778E-4)[&rate=5.473280853217782E-4]:3.681826529374E-2)[&rate=5.473280853217782E-4]:1.244207166084E-1)[&rate=5.473280853217782E-4]:2.621393852846E-1)[&rate=5.473280853217782E-4]:2.049109646476E-1)[&rate=5.473280853217782E-4]:3.316575186262E-1,(38[&rate=5.473280853217782E-4]:9.690979799851E-1,((39[&rate=5.473280853217782E-4]:5.392786820952E-1,((98[&rate=5.473280853217782E-4]:5.82124316336E-1,(101[&rate=5.473280853217782E-4]:1.252184989683E0,((((((((25[&rate=5.473280853217782E-4]:5.331087718285E-1,20[&rate=5.473280853217782E-4]:5.139306896367E-1)[&rate=5.473280853217782E-4]:6.646484062655E-2,23[&rate=5.473280853217782E-4]:5.886147083454E-1)[&rate=5.473280853217782E-4]:2.186257343595E-1,(11[&rate=5.473280853217782E-4]:5.756809849943E-1,140[&rate=5.473280853217782E-4]:5.565029028025E-1)[&rate=5.473280853217782E-4]:1.466279508613E-1)[&rate=5.473280853217782E-4]:3.988408784596E-1,102[&rate=5.473280853217782E-4]:5.539638965767E-2)[&rate=5.473280853217782E-4]:1.199453074661E-1,(24[&rate=5.473280853217782E-4]:8.625938282087E-1,(1[&rate=5.473280853217782E-4]:7.001439864341E-2,((17[&rate=5.473280853217782E-4]:3.017594435087E-1,21[&rate=5.473280853217782E-4]:3.318964298101E-1)[&rate=5.473280853217782E-4]:2.422073875267E-1,28[&rate=5.473280853217782E-4]:5.987613515832E-1)[&rate=5.473280853217782E-4]:2.575544169232E-1)[&rate=5.473280853217782E-4]:1.175751175707E-2)[&rate=5.473280853217782E-4]:4.743917045314E-1)[&rate=5.473280853217782E-4]:1.966176288513E-1,((145[&rate=5.473280853217782E-4]:7.200844660308E-1,(141[&rate=5.473280853217782E-4]:6.477471952394E-1,144[&rate=5.473280853217782E-4]:6.450074692121E-1)[&rate=5.473280853217782E-4]:6.959754476381E-2)[&rate=5.473280853217782E-4]:2.032463415552E-1,142[&rate=5.473280853217782E-4]:9.233308075861E-1)[&rate=5.473280853217782E-4]:6.952038608548E-1)[&rate=5.473280853217782E-4]:2.462716681499E-2,((18[&rate=5.473280853217782E-4]:5.411736985163E-1,3[&rate=5.473280853217782E-4]:4.261052053657E-1)[&rate=5.473280853217782E-4]:2.36425903187E-1,((((92[&rate=5.473280853217782E-4]:7.740131358186E-2,(91[&rate=5.473280853217782E-4]:2.647986973992E-2,90[&rate=5.473280853217782E-4]:2.647986973992E-2)[&rate=5.473280853217782E-4]:5.092144384194E-2)[&rate=5.473280853217782E-4]:1.140248107985E-1,(87[&rate=5.473280853217782E-4]:1.528949758693E-1,((85[&rate=5.473280853217782E-4]:8.953018261496E-2,84[&rate=5.473280853217782E-4]:8.953018261496E-2)[&rate=5.473280853217782E-4]:2.366331787908E-2,(93[&rate=5.473280853217782E-4]:1.218334112272E-1,(83[&rate=5.473280853217782E-4]:3.910841186743E-2,86[&rate=5.473280853217782E-4]:3.910841186743E-2)[&rate=5.473280853217782E-4]:6.902636922279E-2)[&rate=5.473280853217782E-4]:5.058719403812E-3)[&rate=5.473280853217782E-4]:3.970147537522E-2)[&rate=5.473280853217782E-4]:2.483251837412E-2)[&rate=5.473280853217782E-4]:1.818554755255E-1,(89[&rate=5.473280853217782E-4]:1.08902853857E-1,88[&rate=5.473280853217782E-4]:9.520422372E-2)[&rate=5.473280853217782E-4]:2.643787460489E-1)[&rate=5.473280853217782E-4]:8.355766819268E-1,(6[&rate=5.473280853217782E-4]:6.185595995414E-1,(15[&rate=5.473280853217782E-4]:4.367160828771E-1,10[&rate=5.473280853217782E-4]:3.983599184937E-1)[&rate=5.473280853217782E-4]:2.366380372121E-1)[&rate=5.473280853217782E-4]:8.892881927759E-2)[&rate=5.473280853217782E-4]:7.097484254176E-3)[&rate=5.473280853217782E-4]:7.3131565821E-1)[&rate=5.473280853217782E-4]:2.318022963369E-2,((((111[&rate=5.473280853217782E-4]:2.215747608121E-1,(104[&rate=5.473280853217782E-4]:1.665173298634E-1,(139[&rate=5.473280853217782E-4]:3.183804049016E-1,106[&rate=5.473280853217782E-4]:1.265995829839E-1)[&rate=5.473280853217782E-4]:3.991774687947E-2)[&rate=5.473280853217782E-4]:3.861907478431E-2)[&rate=5.473280853217782E-4]:5.038823653718E-1,(116[&rate=5.473280853217782E-4]:6.270780636965E-1,(148[&rate=5.473280853217782E-4]:4.043645749594E-1,143[&rate=5.473280853217782E-4]:4.01624848932E-1)[&rate=5.473280853217782E-4]:2.610696531208E-1)[&rate=5.473280853217782E-4]:2.166673372022E-2)[&rate=5.473280853217782E-4]:4.451522743596E-1,((115[&rate=5.473280853217782E-4]:6.300994692826E-1,(19[&rate=5.473280853217782E-4]:5.87180352813E-1,13[&rate=5.473280853217782E-4]:5.488241884293E-1)[&rate=5.473280853217782E-4]:1.634670616752E-1)[&rate=5.473280853217782E-4]:3.429271958402E-1,((107[&rate=5.473280853217782E-4]:4.764462898702E-1,108[&rate=5.473280853217782E-4]:4.737065638428E-1)[&rate=5.473280853217782E-4]:2.778043934047E-1,(109[&rate=5.473280853217782E-4]:5.431220811441E-1,(112[&rate=5.473280853217782E-4]:3.341772234392E-1,114[&rate=5.473280853217782E-4]:2.519854426174E-1)[&rate=5.473280853217782E-4]:2.116845837322E-1)[&rate=5.473280853217782E-4]:2.303066843225E-1)[&rate=5.473280853217782E-4]:2.790499544507E-1)[&rate=5.473280853217782E-4]:1.208704066535E-1)[&rate=5.473280853217782E-4]:1.286507923258E-1,((((14[&rate=5.473280853217782E-4]:5.14605502317E-1,(30[&rate=5.473280853217782E-4]:2.9828850959E-1,4[&rate=5.473280853217782E-4]:1.25685769864E-1)[&rate=5.473280853217782E-4]:3.313854858779E-1)[&rate=5.473280853217782E-4]:8.907278055954E-2,(117[&rate=5.473280853217782E-4]:2.704277704553E-1,9[&rate=5.473280853217782E-4]:2.594688663457E-1)[&rate=5.473280853217782E-4]:3.359902384489E-1)[&rate=5.473280853217782E-4]:1.577184401114E-1,113[&rate=5.473280853217782E-4]:7.61396722988E-1)[&rate=5.473280853217782E-4]:2.707397613399E-2,(105[&rate=5.473280853217782E-4]:4.419882824722E-1,110[&rate=5.473280853217782E-4]:4.639060906913E-1)[&rate=5.473280853217782E-4]:3.19085156376E-1)[&rate=5.473280853217782E-4]:5.16268945802E-1)[&rate=5.473280853217782E-4]:1.889996802393E-1)[&rate=5.473280853217782E-4]:8.378977193142E-1)[&rate=5.473280853217782E-4]:1.746881851004E-1)[&rate=5.473280853217782E-4]:1.153196781781E-2,(((100[&rate=5.473280853217782E-4]:3.2400607247E-1,94[&rate=5.473280853217782E-4]:3.2400607247E-1)[&rate=5.473280853217782E-4]:1.615846422364E-2,95[&rate=5.473280853217782E-4]:4.248639902456E-1)[&rate=5.473280853217782E-4]:9.639327674635E-2,(96[&rate=5.473280853217782E-4]:4.838073395526E-1,99[&rate=5.473280853217782E-4]:5.193264652354E-1)[&rate=5.473280853217782E-4]:1.285976350506E-2)[&rate=5.473280853217782E-4]:8.33279789105E-2)[&rate=5.473280853217782E-4]:7.403769848773E-2)[&rate=5.473280853217782E-4]:2.631303859355E-2,((40[&rate=5.473280853217782E-4]:5.259195298379E-1,(97[&rate=5.473280853217782E-4]:3.731822445993E-1,147[&rate=5.473280853217782E-4]:5.015975451459E-1)[&rate=5.473280853217782E-4]:8.169903387239E-2)[&rate=5.473280853217782E-4]:3.229152890354E-2,(16[&rate=5.473280853217782E-4]:2.612677856598E0,(146[&rate=5.473280853217782E-4]:4.837831149531E-1,(2[&rate=5.473280853217782E-4]:1.084445050298E0,((26[&rate=5.473280853217782E-4]:6.521885992718E-1,(7[&rate=5.473280853217782E-4]:1.791474830381E-1,8[&rate=5.473280853217782E-4]:1.791474830381E-1)[&rate=5.473280853217782E-4]:3.661918011652E-1)[&rate=5.473280853217782E-4]:1.613914332927E-1,((22[&rate=5.473280853217782E-4]:5.651934526594E-1,27[&rate=5.473280853217782E-4]:5.816318088238E-1)[&rate=5.473280853217782E-4]:1.832526026197E-1,31[&rate=5.473280853217782E-4]:8.032405758271E-1)[&rate=5.473280853217782E-4]:5.417507317577E-2)[&rate=5.473280853217782E-4]:4.544266615688E-1)[&rate=5.473280853217782E-4]:1.23584528825E0)[&rate=5.473280853217782E-4]:1.636203947627E-1)[&rate=5.473280853217782E-4]:3.102612826052E-2)[&rate=5.473280853217782E-4]:7.380661947292E-3)[&rate=5.473280853217782E-4]:4.718122702254E-1)[&rate=5.473280853217782E-4]:3.535881213708E-1)[&rate=5.473280853217782E-4]:2.482770017822E-1)[&rate=5.473280853217782E-4]:1.749155199069E-3,((((59[&rate=5.473280853217782E-4]:4.72170336358E-1,((58[&rate=5.473280853217782E-4]:1.832501927624E-1,54[&rate=5.473280853217782E-4]:1.258731435821E-1)[&rate=5.473280853217782E-4]:2.190060115885E-1,((57[&rate=5.473280853217782E-4]:2.085543894378E-1,(56[&rate=5.473280853217782E-4]:1.132927614346E-1,55[&rate=5.473280853217782E-4]:1.132927614346E-1)[&rate=5.473280853217782E-4]:8.433266625448E-2)[&rate=5.473280853217782E-4]:8.30399700939E-2,37[&rate=5.473280853217782E-4]:3.271134852148E-1)[&rate=5.473280853217782E-4]:9.42684021962E-2)[&rate=5.473280853217782E-4]:8.90398150672E-2)[&rate=5.473280853217782E-4]:3.784953776658E-1,68[&rate=5.473280853217782E-4]:8.014853861548E-1)[&rate=5.473280853217782E-4]:2.356890560558E-1,((((((((82[&rate=5.473280853217782E-4]:4.671731528044E-1,(79[&rate=5.473280853217782E-4]:9.503215873385E-2,(72[&rate=5.473280853217782E-4]:5.003163765492E-2,78[&rate=5.473280853217782E-4]:7.194944587423E-2)[&rate=5.473280853217782E-4]:2.308271285962E-2)[&rate=5.473280853217782E-4]:3.639218159885E-1)[&rate=5.473280853217782E-4]:1.102728911542E-1,77[&rate=5.473280853217782E-4]:6.048433042327E-1)[&rate=5.473280853217782E-4]:1.728526471879E-2,(71[&rate=5.473280853217782E-4]:5.44945899214E-1,((81[&rate=5.473280853217782E-4]:1.799918723555E-1,80[&rate=5.473280853217782E-4]:1.799918723555E-1)[&rate=5.473280853217782E-4]:2.610048895339E-1,73[&rate=5.473280853217782E-4]:4.903118303825E-1)[&rate=5.473280853217782E-4]:1.231272195164E-1)[&rate=5.473280853217782E-4]:1.416897110731E-2)[&rate=5.473280853217782E-4]:2.566125313608E-1,(75[&rate=5.473280853217782E-4]:7.776933698673E-1,((76[&rate=5.473280853217782E-4]:4.228470714063E-1,70[&rate=5.473280853217782E-4]:3.844909070228E-1)[&rate=5.473280853217782E-4]:6.875646045515E-2,74[&rate=5.473280853217782E-4]:4.916035318614E-1)[&rate=5.473280853217782E-4]:2.860898380059E-1)[&rate=5.473280853217782E-4]:1.065271824997E-1)[&rate=5.473280853217782E-4]:5.479263460432E-1,53[&rate=5.473280853217782E-4]:6.85683839798E-1)[&rate=5.473280853217782E-4]:4.861093041071E-3,(134[&rate=5.473280853217782E-4]:8.735824886311E-1,(137[&rate=5.473280853217782E-4]:4.861663349342E-1,133[&rate=5.473280853217782E-4]:4.450704445231E-1)[&rate=5.473280853217782E-4]:4.586490304091E-1)[&rate=5.473280853217782E-4]:5.689049548751E-1)[&rate=5.473280853217782E-4]:4.578105781216E-2,(52[&rate=5.473280853217782E-4]:4.673211970745E-1,(103[&rate=5.473280853217782E-4]:6.129263147302E-1,(29[&rate=5.473280853217782E-4]:6.001889001681E-1,(12[&rate=5.473280853217782E-4]:1.267652019905E-1,5[&rate=5.473280853217782E-4]:8.840903760709E-2)[&rate=5.473280853217782E-4]:3.665743831091E-1)[&rate=5.473280853217782E-4]:2.456141268909E-1)[&rate=5.473280853217782E-4]:1.518688616905E0)[&rate=5.473280853217782E-4]:2.772015148881E-1)[&rate=5.473280853217782E-4]:4.162895523088E-1,125[&rate=5.473280853217782E-4]:9.422330292989E-1)[&rate=5.473280853217782E-4]:2.616080795784E-1)[&rate=5.473280853217782E-4]:4.611188734707E-1,((120[&rate=5.473280853217782E-4]:1.845387108917E0,((119[&rate=5.473280853217782E-4]:1.708678354894E0,(135[&rate=5.473280853217782E-4]:5.106053654274E-1,(138[&rate=5.473280853217782E-4]:2.336227278634E-1,136[&rate=5.473280853217782E-4]:1.021158785482E-1)[&rate=5.473280853217782E-4]:4.76982637564E-1)[&rate=5.473280853217782E-4]:8.501277839868E-1)[&rate=5.473280853217782E-4]:2.014707731301E-1,126[&rate=5.473280853217782E-4]:1.12444660538E0)[&rate=5.473280853217782E-4]:3.112839185229E-2)[&rate=5.473280853217782E-4]:5.30755867006E-1,(66[&rate=5.473280853217782E-4]:3.57620076128E-1,(67[&rate=5.473280853217782E-4]:2.643654254951E-1,(122[&rate=5.473280853217782E-4]:3.112793036509E-1,(124[&rate=5.473280853217782E-4]:9.795183373456E-2,123[&rate=5.473280853217782E-4]:1.006840741717E-1)[&rate=5.473280853217782E-4]:2.105952294792E-1)[&rate=5.473280853217782E-4]:4.543586721849E-1)[&rate=5.473280853217782E-4]:9.325465063286E-2)[&rate=5.473280853217782E-4]:8.153659842523E-2)[&rate=5.473280853217782E-4]:5.114160033559E-1)[&rate=5.473280853217782E-4]:1.977413391262E-2);
tree STATE_37800000 [&joint=-20967.6774319565,lnP=-20967.6774319565] = [&R] ((((((57[&rate=5.688435840148482E-4]:4.131511982081E-1,((56[&rate=5.688435840148482E-4]:2.900047599624E-1,55[&rate=5.688435840148482E-4]:2.900047599624E-1)[&rate=5.688435840148482E-4]:7.420298005848E-2,((59[&rate=5.688435840148482E-4]:3.157936308807E-1,37[&rate=5.688435840148482E-4]:3.54044997001E-1)[&rate=5.688435840148482E-4]:5.397681657078E-2,(54[&rate=5.688435840148482E-4]:1.012812624407E-1,58[&rate=5.688435840148482E-4]:1.586583116211E-1)[&rate=5.688435840148482E-4]:2.302378188905E-1)[&rate=5.688435840148482E-4]:2.634013880972E-3)[&rate=5.688435840148482E-4]:3.801449643845E-2)[&rate=5.688435840148482E-4]:3.771721229844E-1,68[&rate=5.688435840148482E-4]:7.384107528864E-1)[&rate=5.688435840148482E-4]:4.910537755369E-1,((((((81[&rate=5.688435840148482E-4]:2.534375758584E-1,80[&rate=5.688435840148482E-4]:2.534375758584E-1)[&rate=5.688435840148482E-4]:2.512084765717E-1,((77[&rate=5.688435840148482E-4]:3.120161076365E-1,73[&rate=5.688435840148482E-4]:3.174955596912E-1)[&rate=5.688435840148482E-4]:2.352659393953E-1,((78[&rate=5.688435840148482E-4]:2.099102683323E-1,72[&rate=5.688435840148482E-4]:1.87992460113E-1)[&rate=5.688435840148482E-4]:1.765636107615E-1,(79[&rate=5.688435840148482E-4]:2.626196673196E-1,(71[&rate=5.688435840148482E-4]:1.840541390121E-1,82[&rate=5.688435840148482E-4]:2.196705773682E-1)[&rate=5.688435840148482E-4]:5.116826803344E-2)[&rate=5.688435840148482E-4]:1.238542117742E-1)[&rate=5.688435840148482E-4]:1.25191729582E-1)[&rate=5.688435840148482E-4]:1.199621836633E-3)[&rate=5.688435840148482E-4]:1.475839887426E-1,((70[&rate=5.688435840148482E-4]:5.431495000276E-1,(76[&rate=5.688435840148482E-4]:5.571924382048E-1,74[&rate=5.688435840148482E-4]:5.571924382048E-1)[&rate=5.688435840148482E-4]:2.431322620624E-2)[&rate=5.688435840148482E-4]:8.719054842002E-2,75[&rate=5.688435840148482E-4]:6.686962128311E-1)[&rate=5.688435840148482E-4]:3.284889683475E-2)[&rate=5.688435840148482E-4]:7.691171491468E-1,52[&rate=5.688435840148482E-4]:7.323959215119E-1)[&rate=5.688435840148482E-4]:3.282808711448E-2,(53[&rate=5.688435840148482E-4]:7.462818472411E-1,((133[&rate=5.688435840148482E-4]:5.585293678184E-1,(137[&rate=5.688435840148482E-4]:3.647263445542E-1,134[&rate=5.688435840148482E-4]:2.93493467842E-1)[&rate=5.688435840148482E-4]:2.348989136753E-1)[&rate=5.688435840148482E-4]:9.345384036896E-1,(103[&rate=5.688435840148482E-4]:7.728648622048E-1,(29[&rate=5.688435840148482E-4]:5.218799764333E-1,(12[&rate=5.688435840148482E-4]:1.323341845227E-1,5[&rate=5.688435840148482E-4]:9.397802013926E-2)[&rate=5.688435840148482E-4]:2.826964768421E-1)[&rate=5.688435840148482E-4]:4.838615981002E-1)[&rate=5.688435840148482E-4]:1.610613868207E0)[&rate=5.688435840148482E-4]:3.52935727013E-2)[&rate=5.688435840148482E-4]:1.074544007398E-2)[&rate=5.688435840148482E-4]:2.355844705436E-1,125[&rate=5.688435840148482E-4]:7.822292441974E-1)[&rate=5.688435840148482E-4]:6.139019508927E-1)[&rate=5.688435840148482E-4]:3.837076363325E-1,(34[&rate=5.688435840148482E-4]:1.919089820038E-1,33[&rate=5.688435840148482E-4]:1.754706258394E-1)[&rate=5.688435840148482E-4]:1.052884634962E-2)[&rate=5.688435840148482E-4]:1.413728898286E-2,((((67[&rate=5.688435840148482E-4]:3.709843252676E-1,((123[&rate=5.688435840148482E-4]:3.063029631785E-1,124[&rate=5.688435840148482E-4]:3.035707227413E-1)[&rate=5.688435840148482E-4]:5.211445142632E-4,122[&rate=5.688435840148482E-4]:3.068241076927E-1)[&rate=5.688435840148482E-4]:5.654327679155E-1)[&rate=5.688435840148482E-4]:1.82955205687E-1,(126[&rate=5.688435840148482E-4]:1.236018292129E0,120[&rate=5.688435840148482E-4]:1.925830403814E0)[&rate=5.688435840148482E-4]:5.650954285108E-1)[&rate=5.688435840148482E-4]:8.309027894201E-2,(66[&rate=5.688435840148482E-4]:3.420443886503E-1,(119[&rate=5.688435840148482E-4]:1.779434554605E0,(135[&rate=5.688435840148482E-4]:5.580814692182E-1,(138[&rate=5.688435840148482E-4]:3.115511292511E-1,136[&rate=5.688435840148482E-4]:1.800442799359E-1)[&rate=5.688435840148482E-4]:4.465303399672E-1)[&rate=5.688435840148482E-4]:8.734078799072E-1)[&rate=5.688435840148482E-4]:5.954865463742E-1)[&rate=5.688435840148482E-4]:2.949854212463E-1)[&rate=5.688435840148482E-4]:3.972842310527E-1,32[&rate=5.688435840148482E-4]:1.493825341001E-1)[&rate=5.688435840148482E-4]:4.527477501712E-2)[&rate=5.688435840148482E-4]:2.277192181532E-2,((38[&rate=5.688435840148482E-4]:1.028989989649E0,(((16[&rate=5.688435840148482E-4]:2.556697007283E0,(((101[&rate=5.688435840148482E-4]:1.001066125363E0,((((89[&rate=5.688435840148482E-4]:7.713910616019E-2,88[&rate=5.688435840148482E-4]:6.344047602318E-2)[&rate=5.688435840148482E-4]:3.212850362243E-1,((((93[&rate=5.688435840148482E-4]:4.198664504903E-2,86[&rate=5.688435840148482E-4]:2.828801491201E-2)[&rate=5.688435840148482E-4]:9.468598800754E-2,(83[&rate=5.688435840148482E-4]:6.88637541383E-2,85[&rate=5.688435840148482E-4]:6.88637541383E-2)[&rate=5.688435840148482E-4]:5.411024878126E-2)[&rate=5.688435840148482E-4]:1.687736521101E-2,84[&rate=5.688435840148482E-4]:1.398513681306E-1)[&rate=5.688435840148482E-4]:1.089188843007E-1,(87[&rate=5.688435840148482E-4]:2.098969484948E-1,(92[&rate=5.688435840148482E-4]:1.494066813974E-1,(91[&rate=5.688435840148482E-4]:9.006727529612E-2,90[&rate=5.688435840148482E-4]:9.006727529612E-2)[&rate=5.688435840148482E-4]:5.933940610132E-2)[&rate=5.688435840148482E-4]:7.418889723437E-2)[&rate=5.688435840148482E-4]:3.887330393646E-2)[&rate=5.688435840148482E-4]:1.359552598162E-1)[&rate=5.688435840148482E-4]:1.033928068757E0,(3[&rate=5.688435840148482E-4]:8.22732227292E-1,(((15[&rate=5.688435840148482E-4]:3.338276905895E-1,10[&rate=5.688435840148482E-4]:2.95471526206E-1)[&rate=5.688435840148482E-4]:1.62372003454E-1,6[&rate=5.688435840148482E-4]:4.414051734957E-1)[&rate=5.688435840148482E-4]:1.303376633188E-2,18[&rate=5.688435840148482E-4]:5.174526384577E-1)[&rate=5.688435840148482E-4]:4.203480819849E-1)[&rate=5.688435840148482E-4]:5.619532631489E-2)[&rate=5.688435840148482E-4]:5.583051471805E-1,((((((((21[&rate=5.688435840148482E-4]:4.799763524431E-1,17[&rate=5.688435840148482E-4]:4.498393661417E-1)[&rate=5.688435840148482E-4]:5.140610818455E-2,28[&rate=5.688435840148482E-4]:5.560399948741E-1)[&rate=5.688435840148482E-4]:2.581202878735E-1,1[&rate=5.688435840148482E-4]:2.785891288465E-2)[&rate=5.688435840148482E-4]:8.229348083679E-2,24[&rate=5.688435840148482E-4]:8.909743115297E-1)[&rate=5.688435840148482E-4]:2.854341924298E-1,(((25[&rate=5.688435840148482E-4]:3.740929047017E-1,20[&rate=5.688435840148482E-4]:3.5491482251E-1)[&rate=5.688435840148482E-4]:7.506173115495E-2,23[&rate=5.688435840148482E-4]:4.38195731747E-1)[&rate=5.688435840148482E-4]:2.692062812302E-1,(11[&rate=5.688435840148482E-4]:4.560619975444E-1,140[&rate=5.688435840148482E-4]:4.368839153526E-1)[&rate=5.688435840148482E-4]:1.664085085836E-1)[&rate=5.688435840148482E-4]:4.580475868727E-1)[&rate=5.688435840148482E-4]:8.556163547139E-2,102[&rate=5.688435840148482E-4]:1.003263038145E-1)[&rate=5.688435840148482E-4]:1.47796233415E-1,(((145[&rate=5.688435840148482E-4]:9.203932834912E-2,141[&rate=5.688435840148482E-4]:8.929960232153E-2)[&rate=5.688435840148482E-4]:2.619914122641E-2,144[&rate=5.688435840148482E-4]:1.127590175206E-1)[&rate=5.688435840148482E-4]:9.922260825855E-2,142[&rate=5.688435840148482E-4]:2.174610778341E-1)[&rate=5.688435840148482E-4]:1.277236801861E0)[&rate=5.688435840148482E-4]:4.993308576702E-2,(((((((112[&rate=5.688435840148482E-4]:2.059686238132E-1,114[&rate=5.688435840148482E-4]:1.237768429913E-1)[&rate=5.688435840148482E-4]:9.649001863371E-2,109[&rate=5.688435840148482E-4]:2.997189164195E-1)[&rate=5.688435840148482E-4]:1.464963698014E-2,107[&rate=5.688435840148482E-4]:2.95190471208E-1)[&rate=5.688435840148482E-4]:1.839120462013E-1,108[&rate=5.688435840148482E-4]:4.763627913819E-1)[&rate=5.688435840148482E-4]:6.375766290399E-2,((19[&rate=5.688435840148482E-4]:4.529949330234E-1,13[&rate=5.688435840148482E-4]:4.146387686397E-1)[&rate=5.688435840148482E-4]:5.063675682065E-2,115[&rate=5.688435840148482E-4]:3.830837446385E-1)[&rate=5.688435840148482E-4]:9.950246307196E-2)[&rate=5.688435840148482E-4]:3.186424237446E-1,((116[&rate=5.688435840148482E-4]:6.815752149337E-1,(139[&rate=5.688435840148482E-4]:6.413714609844E-1,((104[&rate=5.688435840148482E-4]:5.0704982956E-2,111[&rate=5.688435840148482E-4]:6.714333912037E-2)[&rate=5.688435840148482E-4]:1.778440077383E-1,106[&rate=5.688435840148482E-4]:2.285489906943E-1)[&rate=5.688435840148482E-4]:2.210416483723E-1)[&rate=5.688435840148482E-4]:2.922585484698E-1)[&rate=5.688435840148482E-4]:1.463170626214E-2,(148[&rate=5.688435840148482E-4]:2.173354366193E-1,143[&rate=5.688435840148482E-4]:2.145957105919E-1)[&rate=5.688435840148482E-4]:5.172276489602E-1)[&rate=5.688435840148482E-4]:1.050217102592E-1)[&rate=5.688435840148482E-4]:6.301404513108E-2,(((14[&rate=5.688435840148482E-4]:3.270337526454E-1,(30[&rate=5.688435840148482E-4]:3.037895394578E-1,4[&rate=5.688435840148482E-4]:1.311867997318E-1)[&rate=5.688435840148482E-4]:1.383127063385E-1)[&rate=5.688435840148482E-4]:2.417959433898E-1,9[&rate=5.688435840148482E-4]:5.606105179532E-1)[&rate=5.688435840148482E-4]:1.787432243926E-1,((113[&rate=5.688435840148482E-4]:4.859966765608E-1,110[&rate=5.688435840148482E-4]:4.805172245061E-1)[&rate=5.688435840148482E-4]:5.595941182438E-2,(117[&rate=5.688435840148482E-4]:5.094379072804E-1,105[&rate=5.688435840148482E-4]:4.79300920979E-1)[&rate=5.688435840148482E-4]:3.525790713241E-2)[&rate=5.688435840148482E-4]:2.056168320426E-1)[&rate=5.688435840148482E-4]:1.988615369802E-1)[&rate=5.688435840148482E-4]:4.255937683281E-1)[&rate=5.688435840148482E-4]:1.419168038181E-1)[&rate=5.688435840148482E-4]:5.665731506035E-1)[&rate=5.688435840148482E-4]:3.875046471304E-1,146[&rate=5.688435840148482E-4]:5.356251927348E-1)[&rate=5.688435840148482E-4]:1.790138009785E-2,((39[&rate=5.688435840148482E-4]:3.678930365465E-1,147[&rate=5.688435840148482E-4]:4.252700857268E-1)[&rate=5.688435840148482E-4]:1.373458289259E-2,97[&rate=5.688435840148482E-4]:3.105893680729E-1)[&rate=5.688435840148482E-4]:5.168037415868E-2)[&rate=5.688435840148482E-4]:3.78960875677E-2)[&rate=5.688435840148482E-4]:2.174155884625E-2,(40[&rate=5.688435840148482E-4]:4.306146017956E-1,(((((7[&rate=5.688435840148482E-4]:1.20189749774E-1,8[&rate=5.688435840148482E-4]:1.20189749774E-1)[&rate=5.688435840148482E-4]:2.674076720452E-1,26[&rate=5.688435840148482E-4]:4.944467368877E-1)[&rate=5.688435840148482E-4]:8.030863693704E-2,31[&rate=5.688435840148482E-4]:6.185909902631E-1)[&rate=5.688435840148482E-4]:1.88999263301E-2,(22[&rate=5.688435840148482E-4]:2.187242970398E-1,27[&rate=5.688435840148482E-4]:2.351626532042E-1)[&rate=5.688435840148482E-4]:3.639720990054E-1)[&rate=5.688435840148482E-4]:4.157052391696E-1,2[&rate=5.688435840148482E-4]:8.257988954887E-1)[&rate=5.688435840148482E-4]:1.561541509136E0)[&rate=5.688435840148482E-4]:6.233103821608E-2)[&rate=5.688435840148482E-4]:1.872191636381E-1,(((100[&rate=5.688435840148482E-4]:4.024637934213E-1,94[&rate=5.688435840148482E-4]:4.024637934213E-1)[&rate=5.688435840148482E-4]:1.056080955948E-1,95[&rate=5.688435840148482E-4]:5.927713425681E-1)[&rate=5.688435840148482E-4]:1.989997756414E-1,((96[&rate=5.688435840148482E-4]:4.845149549991E-1,99[&rate=5.688435840148482E-4]:5.200340806819E-1)[&rate=5.688435840148482E-4]:2.511707459887E-1,98[&rate=5.688435840148482E-4]:7.493469031734E-1)[&rate=5.688435840148482E-4]:3.14952532874E-2)[&rate=5.688435840148482E-4]:2.773794773535E-2)[&rate=5.688435840148482E-4]:4.171311969281E-1)[&rate=5.688435840148482E-4]:5.082610288076E-1,((121[&rate=5.688435840148482E-4]:2.243922382716E0,36[&rate=5.688435840148482E-4]:1.644703279218E-1)[&rate=5.688435840148482E-4]:4.855340716703E-2,(127[&rate=5.688435840148482E-4]:2.682591123633E0,((((((44[&rate=5.688435840148482E-4]:2.736841711092E-2,47[&rate=5.688435840148482E-4]:3.283289798517E-2)[&rate=5.688435840148482E-4]:4.412523955772E-1,51[&rate=5.688435840148482E-4]:4.467628891909E-1)[&rate=5.688435840148482E-4]:2.35292095918E-2,((49[&rate=5.688435840148482E-4]:3.068321893501E-1,50[&rate=5.688435840148482E-4]:3.068321893501E-1)[&rate=5.688435840148482E-4]:1.484845340843E-1,(43[&rate=5.688435840148482E-4]:4.710850031548E-1,((48[&rate=5.688435840148482E-4]:3.067433903404E-1,(41[&rate=5.688435840148482E-4]:1.394976344305E-1,42[&rate=5.688435840148482E-4]:1.449621153047E-1)[&rate=5.688435840148482E-4]:1.235299089155E-1)[&rate=5.688435840148482E-4]:1.356261859898E-1,46[&rate=5.688435840148482E-4]:4.532985380787E-1)[&rate=5.688435840148482E-4]:1.778646507602E-2)[&rate=5.688435840148482E-4]:1.701860552539E-2)[&rate=5.688435840148482E-4]:9.510894474028E-3)[&rate=5.688435840148482E-4]:5.651600435719E-2,45[&rate=5.688435840148482E-4]:5.459337862E-1)[&rate=5.688435840148482E-4]:5.245351359989E-2,(((131[&rate=5.688435840148482E-4]:1.871815516835E-1,(129[&rate=5.688435840148482E-4]:1.307387638918E-1,(130[&rate=5.688435840148482E-4]:1.294517588046E-1,132[&rate=5.688435840148482E-4]:1.321914848319E-1)[&rate=5.688435840148482E-4]:1.287005087167E-3)[&rate=5.688435840148482E-4]:5.37030617644E-2)[&rate=5.688435840148482E-4]:4.345938534784E-1,(118[&rate=5.688435840148482E-4]:7.163709671641E-1,69[&rate=5.688435840148482E-4]:7.273298712737E-1)[&rate=5.688435840148482E-4]:3.965101334039E-2)[&rate=5.688435840148482E-4]:7.334222763867E-1,(128[&rate=5.688435840148482E-4]:1.334053190991E0,(((64[&rate=5.688435840148482E-4]:1.980740501487E-1,62[&rate=5.688435840148482E-4]:2.391699405597E-1)[&rate=5.688435840148482E-4]:1.438986250714E-2,(60[&rate=5.688435840148482E-4]:6.005665493273E-2,65[&rate=5.688435840148482E-4]:6.005665493273E-2)[&rate=5.688435840148482E-4]:1.722326216377E-3)[&rate=5.688435840148482E-4]:2.832762123963E-1,(63[&rate=5.688435840148482E-4]:2.030281895589E-1,61[&rate=5.688435840148482E-4]:2.441240799699E-1)[&rate=5.688435840148482E-4]:2.927119354932E-1)[&rate=5.688435840148482E-4]:9.36943202925E-1)[&rate=5.688435840148482E-4]:1.566503850306E-2)[&rate=5.688435840148482E-4]:2.206528259731E-2)[&rate=5.688435840148482E-4]:1.673961582926E-1,35[&rate=5.688435840148482E-4]:1.041254709609E-2)[&rate=5.688435840148482E-4]:1.050552888659E-1)[&rate=5.688435840148482E-4]:5.098055666104E-2)[&rate=5.688435840148482E-4]:7.684371793179E-1)[&rate=5.688435840148482E-4]:1.674751658407E-1);
tree STATE_37890000 [&joint=-20985.99970833179,lnP=-20985.99970833179] = [&R] ((((((67[&rate=5.804406394557041E-4]:3.737237144406E-1,((123[&rate=5.804406394557041E-4]:9.295804349738E-2,124[&rate=5.804406394557041E-4]:9.022580306025E-2)[&rate=5.804406394557041E-4]:1.765251140357E-1,122[&rate=5.804406394557041E-4]:2.694831575331E-1)[&rate=5.804406394557041E-4]:6.055131072481E-1)[&rate=5.804406394557041E-4]:7.546430806976E-2,(66[&rate=5.804406394557041E-4]:2.191929014898E-1,(126[&rate=5.804406394557041E-4]:1.4405911186E0,((135[&rate=5.804406394557041E-4]:4.375878606241E-1,(138[&rate=5.804406394557041E-4]:1.967197142774E-1,136[&rate=5.804406394557041E-4]:6.521286496222E-2)[&rate=5.804406394557041E-4]:4.408681463467E-1)[&rate=5.804406394557041E-4]:9.405031274883E-1,(120[&rate=5.804406394557041E-4]:8.268611291334E-1,119[&rate=5.804406394557041E-4]:9.227515400923E-1)[&rate=5.804406394557041E-4]:8.032846534995E-1)[&rate=5.804406394557041E-4]:5.002574476522E-1)[&rate=5.804406394557041E-4]:2.577597257465E-2)[&rate=5.804406394557041E-4]:2.299951210205E-1)[&rate=5.804406394557041E-4]:4.412962328813E-1,33[&rate=5.804406394557041E-4]:1.103220059715E-2)[&rate=5.804406394557041E-4]:2.040147770989E-3,34[&rate=5.804406394557041E-4]:2.951070453251E-2)[&rate=5.804406394557041E-4]:3.786174432933E-2,32[&rate=5.804406394557041E-4]:4.545464064276E-2)[&rate=5.804406394557041E-4]:2.210688360229E-2,((((57[&rate=5.804406394557041E-4]:3.618134205219E-1,((56[&rate=5.804406394557041E-4]:2.003273553297E-1,55[&rate=5.804406394557041E-4]:2.003273553297E-1)[&rate=5.804406394557041E-4]:1.230124735362E-1,(((37[&rate=5.804406394557041E-4]:5.822650524031E-2,59[&rate=5.804406394557041E-4]:1.997513912009E-2)[&rate=5.804406394557041E-4]:1.358593395231E-1,58[&rate=5.804406394557041E-4]:1.749601617033E-1)[&rate=5.804406394557041E-4]:1.429969547159E-1,54[&rate=5.804406394557041E-4]:2.605800672389E-1)[&rate=5.804406394557041E-4]:3.270511681836E-2)[&rate=5.804406394557041E-4]:2.754462990728E-2)[&rate=5.804406394557041E-4]:2.518393884577E-1,68[&rate=5.804406394557041E-4]:5.617402406735E-1)[&rate=5.804406394557041E-4]:4.296239813766E-1,((((((77[&rate=5.804406394557041E-4]:3.933033722121E-1,((79[&rate=5.804406394557041E-4]:1.26297429889E-1,82[&rate=5.804406394557041E-4]:1.34516607971E-1)[&rate=5.804406394557041E-4]:5.40693248394E-2,(78[&rate=5.804406394557041E-4]:1.317237927976E-1,72[&rate=5.804406394557041E-4]:1.098059845783E-1)[&rate=5.804406394557041E-4]:4.864296193074E-2)[&rate=5.804406394557041E-4]:1.773201791277E-1)[&rate=5.804406394557041E-4]:5.359189826295E-2,(81[&rate=5.804406394557041E-4]:1.132968786068E-1,80[&rate=5.804406394557041E-4]:1.132968786068E-1)[&rate=5.804406394557041E-4]:2.897627754299E-1)[&rate=5.804406394557041E-4]:9.422123954719E-3,(71[&rate=5.804406394557041E-4]:1.747015399078E-1,73[&rate=5.804406394557041E-4]:2.431946905926E-1)[&rate=5.804406394557041E-4]:2.186021558919E-1)[&rate=5.804406394557041E-4]:4.173283979226E-1,(75[&rate=5.804406394557041E-4]:6.301671313816E-1,(70[&rate=5.804406394557041E-4]:4.006021284282E-1,(76[&rate=5.804406394557041E-4]:3.817361675E-1,74[&rate=5.804406394557041E-4]:3.817361675E-1)[&rate=5.804406394557041E-4]:5.722212531164E-2)[&rate=5.804406394557041E-4]:1.912088385699E-1)[&rate=5.804406394557041E-4]:2.489581130255E-1)[&rate=5.804406394557041E-4]:7.495963289915E-1,(53[&rate=5.804406394557041E-4]:8.753989108564E-1,(52[&rate=5.804406394557041E-4]:7.249133374148E-1,((103[&rate=5.804406394557041E-4]:6.142968614226E-1,(29[&rate=5.804406394557041E-4]:4.911652285669E-1,(12[&rate=5.804406394557041E-4]:9.054261921957E-2,5[&rate=5.804406394557041E-4]:5.218645483611E-2)[&rate=5.804406394557041E-4]:2.937732942788E-1)[&rate=5.804406394557041E-4]:3.560083451845E-1)[&rate=5.804406394557041E-4]:1.662787169758E0,(134[&rate=5.804406394557041E-4]:7.894202045818E-1,(137[&rate=5.804406394557041E-4]:4.972026634237E-1,133[&rate=5.804406394557041E-4]:4.561067730127E-1)[&rate=5.804406394557041E-4]:3.634504178703E-1)[&rate=5.804406394557041E-4]:5.671158813935E-1)[&rate=5.804406394557041E-4]:1.121230407952E-1)[&rate=5.804406394557041E-4]:1.58682294753E-1)[&rate=5.804406394557041E-4]:6.859603930049E-3)[&rate=5.804406394557041E-4]:2.325146753881E-1,125[&rate=5.804406394557041E-4]:9.043906765133E-1)[&rate=5.804406394557041E-4]:2.536402122035E-1)[&rate=5.804406394557041E-4]:3.678633559241E-1,((38[&rate=5.804406394557041E-4]:8.806236683529E-1,(40[&rate=5.804406394557041E-4]:8.871841368847E-1,(((95[&rate=5.804406394557041E-4]:6.213351566009E-1,(94[&rate=5.804406394557041E-4]:4.641538982324E-1,100[&rate=5.804406394557041E-4]:4.641538982324E-1)[&rate=5.804406394557041E-4]:7.248180481652E-2)[&rate=5.804406394557041E-4]:1.662076261682E-1,(98[&rate=5.804406394557041E-4]:7.59140331823E-1,(99[&rate=5.804406394557041E-4]:5.309042369069E-1,96[&rate=5.804406394557041E-4]:4.95385111224E-1)[&rate=5.804406394557041E-4]:2.500940184133E-1)[&rate=5.804406394557041E-4]:1.74734891974E-2)[&rate=5.804406394557041E-4]:1.412036985988E-2,((((16[&rate=5.804406394557041E-4]:1.942648911033E0,(101[&rate=5.804406394557041E-4]:7.155755798989E-1,(((3[&rate=5.804406394557041E-4]:7.247995100088E-1,((15[&rate=5.804406394557041E-4]:4.651884072225E-1,10[&rate=5.804406394557041E-4]:4.26832242839E-1)[&rate=5.804406394557041E-4]:1.357797859969E-1,(6[&rate=5.804406394557041E-4]:4.728632063568E-1,18[&rate=5.804406394557041E-4]:5.358769049869E-1)[&rate=5.804406394557041E-4]:7.331046631474E-2)[&rate=5.804406394557041E-4]:2.306806318578E-1)[&rate=5.804406394557041E-4]:1.395898296208E-2,((((92[&rate=5.804406394557041E-4]:7.246104492726E-2,(91[&rate=5.804406394557041E-4]:5.562682203488E-2,90[&rate=5.804406394557041E-4]:5.562682203488E-2)[&rate=5.804406394557041E-4]:1.683422289237E-2)[&rate=5.804406394557041E-4]:7.996395181773E-2,87[&rate=5.804406394557041E-4]:1.38726366608E-1)[&rate=5.804406394557041E-4]:1.578109156049E-2,(83[&rate=5.804406394557041E-4]:1.020043597933E-1,((85[&rate=5.804406394557041E-4]:5.287426288291E-2,(84[&rate=5.804406394557041E-4]:5.146870561734E-2,86[&rate=5.804406394557041E-4]:5.146870561734E-2)[&rate=5.804406394557041E-4]:1.405557265575E-3)[&rate=5.804406394557041E-4]:2.052469610117E-2,93[&rate=5.804406394557041E-4]:8.70975891211E-2)[&rate=5.804406394557041E-4]:2.860540080926E-2)[&rate=5.804406394557041E-4]:5.250309837513E-2)[&rate=5.804406394557041E-4]:7.035800045932E-1,(89[&rate=5.804406394557041E-4]:8.864902586227E-2,88[&rate=5.804406394557041E-4]:7.495039572525E-2)[&rate=5.804406394557041E-4]:7.831370670364E-1)[&rate=5.804406394557041E-4]:4.203970576064E-1)[&rate=5.804406394557041E-4]:7.445639828446E-1,((102[&rate=5.804406394557041E-4]:3.27650589422E-1,((24[&rate=5.804406394557041E-4]:1.057794009894E0,(1[&rate=5.804406394557041E-4]:1.076641863229E-1,((17[&rate=5.804406394557041E-4]:4.916806009825E-1,21[&rate=5.804406394557041E-4]:5.218175872838E-1)[&rate=5.804406394557041E-4]:5.42127308266E-2,28[&rate=5.804406394557041E-4]:6.006878523569E-1)[&rate=5.804406394557041E-4]:2.932777038289E-1)[&rate=5.804406394557041E-4]:1.69307905763E-1)[&rate=5.804406394557041E-4]:4.311271571581E-1,(((25[&rate=5.804406394557041E-4]:2.315096203933E-1,20[&rate=5.804406394557041E-4]:2.123315382016E-1)[&rate=5.804406394557041E-4]:3.533822162924E-1,23[&rate=5.804406394557041E-4]:5.73932932576E-1)[&rate=5.804406394557041E-4]:2.631386506966E-1,(140[&rate=5.804406394557041E-4]:6.89875528109E-1,11[&rate=5.804406394557041E-4]:7.090536103007E-1)[&rate=5.804406394557041E-4]:4.308646612271E-2)[&rate=5.804406394557041E-4]:6.408906796699E-1)[&rate=5.804406394557041E-4]:3.732579861535E-4)[&rate=5.804406394557041E-4]:1.156606553598E-1,(((((111[&rate=5.804406394557041E-4]:5.562132366993E-1,((104[&rate=5.804406394557041E-4]:3.095200856828E-1,106[&rate=5.804406394557041E-4]:3.095200856828E-1)[&rate=5.804406394557041E-4]:2.017062456177E-1,139[&rate=5.804406394557041E-4]:7.030071532182E-1)[&rate=5.804406394557041E-4]:2.854854923449E-2)[&rate=5.804406394557041E-4]:3.341098932258E-1,(116[&rate=5.804406394557041E-4]:7.423418853539E-1,(148[&rate=5.804406394557041E-4]:3.924634471732E-1,143[&rate=5.804406394557041E-4]:3.897237211459E-1)[&rate=5.804406394557041E-4]:3.882346025643E-1)[&rate=5.804406394557041E-4]:7.12689158041E-2)[&rate=5.804406394557041E-4]:1.455820049798E-1,((((114[&rate=5.804406394557041E-4]:1.920358050075E-1,112[&rate=5.804406394557041E-4]:2.742275858293E-1)[&rate=5.804406394557041E-4]:1.593974273689E-1,(107[&rate=5.804406394557041E-4]:4.052356566875E-1,109[&rate=5.804406394557041E-4]:4.244137388792E-1)[&rate=5.804406394557041E-4]:6.471548291622E-3)[&rate=5.804406394557041E-4]:1.117699101543E-1,108[&rate=5.804406394557041E-4]:5.207373891061E-1)[&rate=5.804406394557041E-4]:4.033503501517E-1,((19[&rate=5.804406394557041E-4]:5.793685072121E-1,13[&rate=5.804406394557041E-4]:5.410123428285E-1)[&rate=5.804406394557041E-4]:1.189744607069E-1,115[&rate=5.804406394557041E-4]:5.777950227135E-1)[&rate=5.804406394557041E-4]:2.887584699688E-1)[&rate=5.804406394557041E-4]:9.263931345549E-2)[&rate=5.804406394557041E-4]:1.565521930617E-1,(((105[&rate=5.804406394557041E-4]:3.556016298492E-1,110[&rate=5.804406394557041E-4]:3.775194380683E-1)[&rate=5.804406394557041E-4]:1.625270471401E-1,113[&rate=5.804406394557041E-4]:5.455259372631E-1)[&rate=5.804406394557041E-4]:1.050872677817E-1,((117[&rate=5.804406394557041E-4]:4.609190737111E-1,9[&rate=5.804406394557041E-4]:4.499601696014E-1)[&rate=5.804406394557041E-4]:5.421382907161E-2,(14[&rate=5.804406394557041E-4]:3.808454301492E-1,(30[&rate=5.804406394557041E-4]:2.138615500381E-1,4[&rate=5.804406394557041E-4]:4.125881031205E-2)[&rate=5.804406394557041E-4]:2.82052373262E-1)[&rate=5.804406394557041E-4]:1.315477466059E-1)[&rate=5.804406394557041E-4]:1.382200282896E-1)[&rate=5.804406394557041E-4]:5.473235749766E-1)[&rate=5.804406394557041E-4]:2.16752179059E-1,((144[&rate=5.804406394557041E-4]:3.483144408787E-1,(145[&rate=5.804406394557041E-4]:3.037144648781E-1,141[&rate=5.804406394557041E-4]:3.009747388505E-1)[&rate=5.804406394557041E-4]:5.007942805548E-2)[&rate=5.804406394557041E-4]:4.083681118824E-1,142[&rate=5.804406394557041E-4]:7.62162004816E-1)[&rate=5.804406394557041E-4]:8.251296939906E-1)[&rate=5.804406394557041E-4]:1.02594888441E-1)[&rate=5.804406394557041E-4]:4.275095706103E-2)[&rate=5.804406394557041E-4]:2.349928301111E-1)[&rate=5.804406394557041E-4]:1.147445640106E-1)[&rate=5.804406394557041E-4]:6.502781409553E-1,39[&rate=5.804406394557041E-4]:5.074341258712E-1)[&rate=5.804406394557041E-4]:1.990538146029E-2,97[&rate=5.804406394557041E-4]:4.563012559653E-1)[&rate=5.804406394557041E-4]:1.182520320313E-1,((2[&rate=5.804406394557041E-4]:6.900669849466E-1,(((22[&rate=5.804406394557041E-4]:3.632621896922E-1,27[&rate=5.804406394557041E-4]:3.797005458565E-1)[&rate=5.804406394557041E-4]:1.872985710033E-1,31[&rate=5.804406394557041E-4]:6.053552812435E-1)[&rate=5.804406394557041E-4]:8.996079417717E-2,(26[&rate=5.804406394557041E-4]:6.261901444323E-1,(7[&rate=5.804406394557041E-4]:3.60411566848E-2,8[&rate=5.804406394557041E-4]:3.60411566848E-2)[&rate=5.804406394557041E-4]:4.83299672679E-1)[&rate=5.804406394557041E-4]:2.529031454995E-2)[&rate=5.804406394557041E-4]:2.221481697999E-1)[&rate=5.804406394557041E-4]:1.708937305434E0,(147[&rate=5.804406394557041E-4]:4.897330320342E-1,146[&rate=5.804406394557041E-4]:5.525745620888E-1)[&rate=5.804406394557041E-4]:9.922504697495E-3)[&rate=5.804406394557041E-4]:2.033130518114E-1)[&rate=5.804406394557041E-4]:1.672735097123E-2)[&rate=5.804406394557041E-4]:2.248652465507E-1)[&rate=5.804406394557041E-4]:6.174554239725E-2)[&rate=5.804406394557041E-4]:2.142695728043E-1,((((45[&rate=5.804406394557041E-4]:4.601586815126E-1,(47[&rate=5.804406394557041E-4]:4.519472511818E-1,44[&rate=5.804406394557041E-4]:4.464827703076E-1)[&rate=5.804406394557041E-4]:1.640815164216E-2)[&rate=5.804406394557041E-4]:2.135838386926E-1,(((49[&rate=5.804406394557041E-4]:3.217352936288E-1,50[&rate=5.804406394557041E-4]:3.217352936288E-1)[&rate=5.804406394557041E-4]:1.332087680083E-1,51[&rate=5.804406394557041E-4]:4.604085425114E-1)[&rate=5.804406394557041E-4]:1.245378243208E-1,((46[&rate=5.804406394557041E-4]:4.883486688815E-1,(41[&rate=5.804406394557041E-4]:1.044916803919E-1,(42[&rate=5.804406394557041E-4]:4.285182962917E-2,48[&rate=5.804406394557041E-4]:8.110319574939E-2)[&rate=5.804406394557041E-4]:6.710433163695E-2)[&rate=5.804406394557041E-4]:3.292121797466E-1)[&rate=5.804406394557041E-4]:4.455329977615E-4,43[&rate=5.804406394557041E-4]:4.887942018792E-1)[&rate=5.804406394557041E-4]:1.234745693244E-1)[&rate=5.804406394557041E-4]:6.967047031295E-2)[&rate=5.804406394557041E-4]:2.873385719594E-1,(((64[&rate=5.804406394557041E-4]:3.964022239718E-1,((62[&rate=5.804406394557041E-4]:2.093217081927E-1,60[&rate=5.804406394557041E-4]:1.754088627498E-2)[&rate=5.804406394557041E-4]:1.374921064247E-1,65[&rate=5.804406394557041E-4]:1.550329926997E-1)[&rate=5.804406394557041E-4]:9.068429976538E-2)[&rate=5.804406394557041E-4]:1.610811032103E-1,(63[&rate=5.804406394557041E-4]:1.973880247634E-1,61[&rate=5.804406394557041E-4]:2.384839151745E-1)[&rate=5.804406394557041E-4]:3.600953024187E-1)[&rate=5.804406394557041E-4]:1.077128459404E0,((118[&rate=5.804406394557041E-4]:8.306415751532E-1,((131[&rate=5.804406394557041E-4]:4.547087980943E-1,((129[&rate=5.804406394557041E-4]:2.228183605144E-1,132[&rate=5.804406394557041E-4]:2.255580865418E-1)[&rate=5.804406394557041E-4]:1.262643442212E-2,130[&rate=5.804406394557041E-4]:2.354447949365E-1)[&rate=5.804406394557041E-4]:2.165242771304E-1)[&rate=5.804406394557041E-4]:2.232414433368E-1,69[&rate=5.804406394557041E-4]:8.231557208833E-1)[&rate=5.804406394557041E-4]:1.844475837957E-2)[&rate=5.804406394557041E-4]:2.867351754109E-1,128[&rate=5.804406394557041E-4]:9.776507231668E-1)[&rate=5.804406394557041E-4]:5.583309264331E-1)[&rate=5.804406394557041E-4]:1.984956548561E-1)[&rate=5.804406394557041E-4]:6.682255545322E-2,((36[&rate=5.804406394557041E-4]:3.07018145406E-1,35[&rate=5.804406394557041E-4]:2.604428029402E-1)[&rate=5.804406394557041E-4]:9.718132451721E-3,(121[&rate=5.804406394557041E-4]:2.040086572966E0,127[&rate=5.804406394557041E-4]:2.481182463377E0)[&rate=5.804406394557041E-4]:3.561017596864E-1)[&rate=5.804406394557041E-4]:2.371801229609E-3)[&rate=5.804406394557041E-4]:2.199950580202E-1)[&rate=5.804406394557041E-4]:3.189791455601E-1)[&rate=5.804406394557041E-4]:1.409860908923E-1);
tree STATE_37980000 [&joint=-20995.888824682355,lnP=-20995.888824682355] = [&R] (((32[&rate=5.436908630417093E-4]:2.394521850934E-2,((((((((133[&rate=5.436908630417093E-4]:3.9730750073E-1,137[&rate=5.436908630417093E-4]:4.38403391141E-1)[&rate=5.436908630417093E-4]:2.370481993859E-1,134[&rate=5.436908630417093E-4]:6.042187138147E-1)[&rate=5.436908630417093E-4]:6.829783540979E-1,(52[&rate=5.436908630417093E-4]:3.742498996905E-1,(103[&rate=5.436908630417093E-4]:5.153837262757E-1,(29[&rate=5.436908630417093E-4]:6.424486999264E-1,(12[&rate=5.436908630417093E-4]:3.707863551465E-1,5[&rate=5.436908630417093E-4]:3.32430190763E-1)[&rate=5.436908630417093E-4]:1.648130297114E-1)[&rate=5.436908630417093E-4]:1.058117386781E-1)[&rate=5.436908630417093E-4]:1.523159907976E0)[&rate=5.436908630417093E-4]:1.692013788665E-1)[&rate=5.436908630417093E-4]:2.289965799935E-1,53[&rate=5.436908630417093E-4]:7.642511372391E-1)[&rate=5.436908630417093E-4]:3.252964122793E-2,((((80[&rate=5.436908630417093E-4]:5.850852555924E-2,81[&rate=5.436908630417093E-4]:5.850852555924E-2)[&rate=5.436908630417093E-4]:3.014442142805E-1,73[&rate=5.436908630417093E-4]:4.092678083328E-1)[&rate=5.436908630417093E-4]:1.81199234433E-1,(((((78[&rate=5.436908630417093E-4]:4.430958090315E-2,72[&rate=5.436908630417093E-4]:2.239177268384E-2)[&rate=5.436908630417093E-4]:6.000521277899E-2,79[&rate=5.436908630417093E-4]:1.043147936821E-1)[&rate=5.436908630417093E-4]:1.049793745213E-1,71[&rate=5.436908630417093E-4]:1.818969079294E-1)[&rate=5.436908630417093E-4]:1.335705064965E-1,82[&rate=5.436908630417093E-4]:3.51083852782E-1)[&rate=5.436908630417093E-4]:1.132278085126E-2,77[&rate=5.436908630417093E-4]:3.898038939073E-1)[&rate=5.436908630417093E-4]:1.951836968038E-1)[&rate=5.436908630417093E-4]:2.389400049694E-1,(((76[&rate=5.436908630417093E-4]:4.991785043744E-1,74[&rate=5.436908630417093E-4]:4.991785043744E-1)[&rate=5.436908630417093E-4]:7.896792301526E-2,70[&rate=5.436908630417093E-4]:5.397902630062E-1)[&rate=5.436908630417093E-4]:1.517352634648E-1,75[&rate=5.436908630417093E-4]:7.298816908545E-1)[&rate=5.436908630417093E-4]:9.952535688073E-2)[&rate=5.436908630417093E-4]:7.138367893439E-1)[&rate=5.436908630417093E-4]:6.658194984617E-1,125[&rate=5.436908630417093E-4]:1.252217763267E0)[&rate=5.436908630417093E-4]:2.5724487397E-1,((57[&rate=5.436908630417093E-4]:3.686087842385E-1,((56[&rate=5.436908630417093E-4]:2.207544539965E-1,55[&rate=5.436908630417093E-4]:2.207544539965E-1)[&rate=5.436908630417093E-4]:3.605580484887E-2,((37[&rate=5.436908630417093E-4]:2.550630682371E-1,59[&rate=5.436908630417093E-4]:2.168117021169E-1)[&rate=5.436908630417093E-4]:3.830337140126E-2,(54[&rate=5.436908630417093E-4]:2.101665938596E-1,58[&rate=5.436908630417093E-4]:2.6754364304E-1)[&rate=5.436908630417093E-4]:6.697113538263E-3)[&rate=5.436908630417093E-4]:9.891906638806E-3)[&rate=5.436908630417093E-4]:1.008695636445E-1)[&rate=5.436908630417093E-4]:1.409617588632E-1,68[&rate=5.436908630417093E-4]:4.576579747956E-1)[&rate=5.436908630417093E-4]:8.851379957751E-1)[&rate=5.436908630417093E-4]:3.13093967215E-2,((120[&rate=5.436908630417093E-4]:2.207339152281E0,((67[&rate=5.436908630417093E-4]:1.786341870001E-1,((123[&rate=5.436908630417093E-4]:1.283428833673E-1,124[&rate=5.436908630417093E-4]:1.256106429302E-1)[&rate=5.436908630417093E-4]:2.516880303441E-1,122[&rate=5.436908630417093E-4]:3.800309137114E-1)[&rate=5.436908630417093E-4]:2.998758236294E-1)[&rate=5.436908630417093E-4]:6.532872236382E-2,(((135[&rate=5.436908630417093E-4]:4.796501064049E-1,(138[&rate=5.436908630417093E-4]:1.877928553089E-1,136[&rate=5.436908630417093E-4]:5.628600599368E-2)[&rate=5.436908630417093E-4]:4.918572510961E-1)[&rate=5.436908630417093E-4]:1.244953782511E0,126[&rate=5.436908630417093E-4]:1.286846571752E0)[&rate=5.436908630417093E-4]:1.886996368504E-1,119[&rate=5.436908630417093E-4]:2.261248731246E0)[&rate=5.436908630417093E-4]:1.559089044668E-2)[&rate=5.436908630417093E-4]:2.638994154736E-2)[&rate=5.436908630417093E-4]:3.446792130405E-2,66[&rate=5.436908630417093E-4]:3.048207722154E-1)[&rate=5.436908630417093E-4]:5.215639573045E-1)[&rate=5.436908630417093E-4]:8.249199583859E-2)[&rate=5.436908630417093E-4]:7.41905059695E-2,33[&rate=5.436908630417093E-4]:1.036151765336E-1)[&rate=5.436908630417093E-4]:2.529406641162E-2,(34[&rate=5.436908630417093E-4]:4.907488690233E-2,(((127[&rate=5.436908630417093E-4]:2.875003710489E0,(121[&rate=5.436908630417093E-4]:2.333143047166E0,(35[&rate=5.436908630417093E-4]:1.279875004707E-1,36[&rate=5.436908630417093E-4]:1.745628429365E-1)[&rate=5.436908630417093E-4]:7.912814943504E-2)[&rate=5.436908630417093E-4]:1.007647729117E-1)[&rate=5.436908630417093E-4]:2.712462468552E-1,(((((43[&rate=5.436908630417093E-4]:5.354399062469E-1,(((48[&rate=5.436908630417093E-4]:2.977347469495E-1,42[&rate=5.436908630417093E-4]:2.594833808293E-1)[&rate=5.436908630417093E-4]:1.17751563734E-1,41[&rate=5.436908630417093E-4]:3.717704636891E-1)[&rate=5.436908630417093E-4]:1.027003991033E-1,46[&rate=5.436908630417093E-4]:5.291156715353E-1)[&rate=5.436908630417093E-4]:6.32423471159E-3)[&rate=5.436908630417093E-4]:1.563904309542E-1,(51[&rate=5.436908630417093E-4]:3.723788207434E-1,(47[&rate=5.436908630417093E-4]:2.664663666944E-1,44[&rate=5.436908630417093E-4]:2.610018858201E-1)[&rate=5.436908630417093E-4]:1.332348584206E-1)[&rate=5.436908630417093E-4]:2.921291120862E-1)[&rate=5.436908630417093E-4]:3.464757028372E-2,(49[&rate=5.436908630417093E-4]:4.94950532625E-1,50[&rate=5.436908630417093E-4]:4.94950532625E-1)[&rate=5.436908630417093E-4]:1.987404896141E-1)[&rate=5.436908630417093E-4]:2.377027896307E-1,45[&rate=5.436908630417093E-4]:9.559839758041E-1)[&rate=5.436908630417093E-4]:3.681181661961E-1,((((65[&rate=5.436908630417093E-4]:1.366386824239E-1,((64[&rate=5.436908630417093E-4]:1.672306480096E-1,60[&rate=5.436908630417093E-4]:1.654571650292E-2)[&rate=5.436908630417093E-4]:7.704891093696E-2,62[&rate=5.436908630417093E-4]:2.853754493576E-1)[&rate=5.436908630417093E-4]:4.304405498402E-2)[&rate=5.436908630417093E-4]:1.582555185345E-1,(63[&rate=5.436908630417093E-4]:7.262520011644E-2,61[&rate=5.436908630417093E-4]:1.137210905275E-1)[&rate=5.436908630417093E-4]:3.729539323487E-1)[&rate=5.436908630417093E-4]:1.088146068035E0,128[&rate=5.436908630417093E-4]:1.435095063513E0)[&rate=5.436908630417093E-4]:5.715416893628E-1,((132[&rate=5.436908630417093E-4]:2.755690291938E-1,(129[&rate=5.436908630417093E-4]:2.023757255179E-1,(130[&rate=5.436908630417093E-4]:1.137723353032E-1,131[&rate=5.436908630417093E-4]:1.165120613305E-1)[&rate=5.436908630417093E-4]:8.860339021475E-2)[&rate=5.436908630417093E-4]:7.045357764854E-2)[&rate=5.436908630417093E-4]:1.02868223436E0,(69[&rate=5.436908630417093E-4]:7.443992657459E-1,118[&rate=5.436908630417093E-4]:7.334403616363E-1)[&rate=5.436908630417093E-4]:7.050574772605E-1)[&rate=5.436908630417093E-4]:7.078649413768E-1)[&rate=5.436908630417093E-4]:9.086160141529E-2)[&rate=5.436908630417093E-4]:1.03954386689E-2)[&rate=5.436908630417093E-4]:1.806451879249E-1,((((((100[&rate=5.436908630417093E-4]:3.420153161113E-1,94[&rate=5.436908630417093E-4]:3.420153161113E-1)[&rate=5.436908630417093E-4]:1.146284580169E-1,95[&rate=5.436908630417093E-4]:5.413432276802E-1)[&rate=5.436908630417093E-4]:1.61565435746E-1,(99[&rate=5.436908630417093E-4]:6.250127594069E-1,96[&rate=5.436908630417093E-4]:5.89493633724E-1)[&rate=5.436908630417093E-4]:8.882486576786E-2)[&rate=5.436908630417093E-4]:3.767331522897E-2,98[&rate=5.436908630417093E-4]:7.296530169065E-1)[&rate=5.436908630417093E-4]:3.07267441868E-1,((((16[&rate=5.436908630417093E-4]:2.379179853857E0,97[&rate=5.436908630417093E-4]:2.226486763736E-1)[&rate=5.436908630417093E-4]:2.457495232904E-1,39[&rate=5.436908630417093E-4]:5.394364510302E-1)[&rate=5.436908630417093E-4]:3.433997789229E-2,((((((7[&rate=5.436908630417093E-4]:1.208764391947E-1,8[&rate=5.436908630417093E-4]:1.208764391947E-1)[&rate=5.436908630417093E-4]:3.917081044046E-1,26[&rate=5.436908630417093E-4]:6.194338586678E-1)[&rate=5.436908630417093E-4]:8.825408923347E-2,(31[&rate=5.436908630417093E-4]:6.447641459687E-1,(22[&rate=5.436908630417093E-4]:3.146959126299E-1,27[&rate=5.436908630417093E-4]:3.311342687943E-1)[&rate=5.436908630417093E-4]:2.752737127908E-1)[&rate=5.436908630417093E-4]:1.067594183709E-1)[&rate=5.436908630417093E-4]:1.341839303698E-1,2[&rate=5.436908630417093E-4]:6.583102344354E-1)[&rate=5.436908630417093E-4]:1.822056591959E0,146[&rate=5.436908630417093E-4]:6.438596027998E-1)[&rate=5.436908630417093E-4]:5.518238231439E-3,(101[&rate=5.436908630417093E-4]:9.707984753888E-1,((((((((117[&rate=5.436908630417093E-4]:4.161450902285E-1,113[&rate=5.436908630417093E-4]:4.134053642009E-1)[&rate=5.436908630417093E-4]:4.727006198824E-2,105[&rate=5.436908630417093E-4]:4.332781659154E-1)[&rate=5.436908630417093E-4]:1.260809041945E-1,110[&rate=5.436908630417093E-4]:5.81276878329E-1)[&rate=5.436908630417093E-4]:1.667364793743E-1,(((30[&rate=5.436908630417093E-4]:4.381006391524E-1,4[&rate=5.436908630417093E-4]:2.654978994264E-1)[&rate=5.436908630417093E-4]:1.143586114617E-1,14[&rate=5.436908630417093E-4]:4.373907574633E-1)[&rate=5.436908630417093E-4]:1.949951307548E-1,9[&rate=5.436908630417093E-4]:6.24166710136E-1)[&rate=5.436908630417093E-4]:1.211069215399E-1)[&rate=5.436908630417093E-4]:1.767662928499E-1,(((148[&rate=5.436908630417093E-4]:3.656619023397E-1,143[&rate=5.436908630417093E-4]:3.629221763124E-1)[&rate=5.436908630417093E-4]:4.698542365553E-1,(((104[&rate=5.436908630417093E-4]:3.984607823362E-1,106[&rate=5.436908630417093E-4]:3.984607823362E-1)[&rate=5.436908630417093E-4]:4.760279768782E-2,(139[&rate=5.436908630417093E-4]:5.442424101515E-1,111[&rate=5.436908630417093E-4]:3.688999443981E-1)[&rate=5.436908630417093E-4]:9.360199179023E-2)[&rate=5.436908630417093E-4]:3.430138131628E-1,116[&rate=5.436908630417093E-4]:7.288034205841E-1)[&rate=5.436908630417093E-4]:6.835655392726E-2)[&rate=5.436908630417093E-4]:3.738013750501E-2,((108[&rate=5.436908630417093E-4]:5.227083202571E-1,((107[&rate=5.436908630417093E-4]:1.869011990176E-1,109[&rate=5.436908630417093E-4]:2.060792812093E-1)[&rate=5.436908630417093E-4]:1.535761574634E-1,(114[&rate=5.436908630417093E-4]:2.632284520612E-1,112[&rate=5.436908630417093E-4]:3.45420232883E-1)[&rate=5.436908630417093E-4]:1.697493181709E-2)[&rate=5.436908630417093E-4]:1.849706898034E-1)[&rate=5.436908630417093E-4]:1.556102317055E-1,(115[&rate=5.436908630417093E-4]:5.812564100964E-1,(19[&rate=5.436908630417093E-4]:5.053442017946E-1,13[&rate=5.436908630417093E-4]:4.669880374109E-1)[&rate=5.436908630417093E-4]:1.964601535073E-1)[&rate=5.436908630417093E-4]:3.952789529081E-2)[&rate=5.436908630417093E-4]:2.137558066291E-1)[&rate=5.436908630417093E-4]:1.352720976971E-2)[&rate=5.436908630417093E-4]:4.834284918213E-1,(((11[&rate=5.436908630417093E-4]:6.332683189121E-1,140[&rate=5.436908630417093E-4]:6.140902367203E-1)[&rate=5.436908630417093E-4]:2.504003304002E-2,((25[&rate=5.436908630417093E-4]:2.814932123459E-1,20[&rate=5.436908630417093E-4]:2.623151301542E-1)[&rate=5.436908630417093E-4]:3.983271905395E-1,23[&rate=5.436908630417093E-4]:6.688614987758E-1)[&rate=5.436908630417093E-4]:7.437836002553E-2)[&rate=5.436908630417093E-4]:7.231946752954E-1,(((1[&rate=5.436908630417093E-4]:7.130128206194E-2,((17[&rate=5.436908630417093E-4]:4.267224437541E-1,21[&rate=5.436908630417093E-4]:4.568594300555E-1)[&rate=5.436908630417093E-4]:2.671424574294E-1,28[&rate=5.436908630417093E-4]:7.486594217313E-1)[&rate=5.436908630417093E-4]:1.089432301936E-1)[&rate=5.436908630417093E-4]:1.797919567631E-1,24[&rate=5.436908630417093E-4]:1.031915156633E0)[&rate=5.436908630417093E-4]:2.120884275148E-1,102[&rate=5.436908630417093E-4]:8.235974853171E-2)[&rate=5.436908630417093E-4]:2.333898540583E-1)[&rate=5.436908630417093E-4]:2.396538909968E-2)[&rate=5.436908630417093E-4]:4.449667521847E-2,((144[&rate=5.436908630417093E-4]:1.63286724691E-1,(145[&rate=5.436908630417093E-4]:5.80536661676E-2,141[&rate=5.436908630417093E-4]:5.531394014001E-2)[&rate=5.436908630417093E-4]:1.107125105784E-1)[&rate=5.436908630417093E-4]:4.375301157126E-1,142[&rate=5.436908630417093E-4]:6.062962924586E-1)[&rate=5.436908630417093E-4]:1.024490716915E0)[&rate=5.436908630417093E-4]:2.24177512217E-1,(3[&rate=5.436908630417093E-4]:7.563970306669E-1,(((18[&rate=5.436908630417093E-4]:5.580276224275E-1,6[&rate=5.436908630417093E-4]:4.950139237974E-1)[&rate=5.436908630417093E-4]:1.052873868328E-1,(15[&rate=5.436908630417093E-4]:4.612444036093E-1,10[&rate=5.436908630417093E-4]:4.228882392258E-1)[&rate=5.436908630417093E-4]:1.938514275688E-1)[&rate=5.436908630417093E-4]:1.537227649176E-1,((89[&rate=5.436908630417093E-4]:6.911065599348E-2,88[&rate=5.436908630417093E-4]:5.541202585646E-2)[&rate=5.436908630417093E-4]:7.369302682876E-1,((((83[&rate=5.436908630417093E-4]:7.346257260034E-2,86[&rate=5.436908630417093E-4]:7.346257260034E-2)[&rate=5.436908630417093E-4]:4.594348817519E-2,(85[&rate=5.436908630417093E-4]:7.807470494568E-2,93[&rate=5.436908630417093E-4]:9.177333508269E-2)[&rate=5.436908630417093E-4]:4.133135582985E-2)[&rate=5.436908630417093E-4]:8.722679987518E-2,84[&rate=5.436908630417093E-4]:2.066328606507E-1)[&rate=5.436908630417093E-4]:9.458246067231E-2,(87[&rate=5.436908630417093E-4]:2.194485402776E-1,(92[&rate=5.436908630417093E-4]:1.682511701775E-1,(91[&rate=5.436908630417093E-4]:8.09281059681E-2,90[&rate=5.436908630417093E-4]:8.09281059681E-2)[&rate=5.436908630417093E-4]:8.732306420937E-2)[&rate=5.436908630417093E-4]:6.489600023713E-2)[&rate=5.436908630417093E-4]:8.176678104544E-2)[&rate=5.436908630417093E-4]:4.91126972821E-1)[&rate=5.436908630417093E-4]:4.493530142804E-1)[&rate=5.436908630417093E-4]:5.442774963959E-2)[&rate=5.436908630417093E-4]:8.492524224309E-1)[&rate=5.436908630417093E-4]:3.678887483186E-1)[&rate=5.436908630417093E-4]:5.315249454013E-1)[&rate=5.436908630417093E-4]:4.461716712616E-2)[&rate=5.436908630417093E-4]:1.511208843097E-2,(147[&rate=5.436908630417093E-4]:6.300260846059E-1,40[&rate=5.436908630417093E-4]:5.726490354255E-1)[&rate=5.436908630417093E-4]:1.623948192793E-2)[&rate=5.436908630417093E-4]:3.196166408747E-1)[&rate=5.436908630417093E-4]:9.907213827532E-2,38[&rate=5.436908630417093E-4]:9.392712855744E-1)[&rate=5.436908630417093E-4]:4.228660185387E-1)[&rate=5.436908630417093E-4]:1.523167279348E-1)[&rate=5.436908630417093E-4]:9.627271220722E-2);
tree STATE_38070000 [&joint=-20964.219391290346,lnP=-20964.219391290346] = [&R] (((32[&rate=6.086143864602005E-4]:8.936760211974E-3,34[&rate=6.086143864602005E-4]:3.085456843106E-2)[&rate=6.086143864602005E-4]:9.204280994599E-2,((((66[&rate=6.086143864602005E-4]:2.612620197296E-1,((126[&rate=6.086143864602005E-4]:9.241261567849E-1,(119[&rate=6.086143864602005E-4]:8.861748215071E-1,120[&rate=6.086143864602005E-4]:7.902844105482E-1)[&rate=6.086143864602005E-4]:8.236538579216E-1)[&rate=6.086143864602005E-4]:7.670802986462E-2,((138[&rate=6.086143864602005E-4]:1.573814624819E-1,136[&rate=6.086143864602005E-4]:2.587461316671E-2)[&rate=6.086143864602005E-4]:7.4732992353E-1,135[&rate=6.086143864602005E-4]:7.047113860119E-1)[&rate=6.086143864602005E-4]:7.338801178021E-1)[&rate=6.086143864602005E-4]:5.07602022765E-1)[&rate=6.086143864602005E-4]:6.916817566605E-2,(67[&rate=6.086143864602005E-4]:2.476477126194E-1,(124[&rate=6.086143864602005E-4]:2.800801355044E-1,(122[&rate=6.086143864602005E-4]:2.055584408092E-1,123[&rate=6.086143864602005E-4]:2.055584408092E-1)[&rate=6.086143864602005E-4]:7.725393513239E-2)[&rate=6.086143864602005E-4]:4.661078870185E-1)[&rate=6.086143864602005E-4]:8.278248277625E-2)[&rate=6.086143864602005E-4]:4.627781460154E-1,(((((45[&rate=6.086143864602005E-4]:5.401834966941E-1,(47[&rate=6.086143864602005E-4]:5.369832437971E-1,44[&rate=6.086143864602005E-4]:5.315187629229E-1)[&rate=6.086143864602005E-4]:1.139697420841E-2)[&rate=6.086143864602005E-4]:3.141444487694E-2,((46[&rate=6.086143864602005E-4]:5.014724322862E-1,((48[&rate=6.086143864602005E-4]:3.056750976997E-1,(41[&rate=6.086143864602005E-4]:2.586853857542E-1,42[&rate=6.086143864602005E-4]:2.641498666285E-1)[&rate=6.086143864602005E-4]:3.273864951028E-3)[&rate=6.086143864602005E-4]:1.840784058394E-1,43[&rate=6.086143864602005E-4]:5.006824652876E-1)[&rate=6.086143864602005E-4]:7.899669985654E-4)[&rate=6.086143864602005E-4]:4.868556694976E-2,((49[&rate=6.086143864602005E-4]:3.721533999427E-1,50[&rate=6.086143864602005E-4]:3.721533999427E-1)[&rate=6.086143864602005E-4]:7.457458771236E-2,51[&rate=6.086143864602005E-4]:4.521924685293E-1)[&rate=6.086143864602005E-4]:7.064312633511E-2)[&rate=6.086143864602005E-4]:2.963666364654E-2)[&rate=6.086143864602005E-4]:2.139229656724E-1,((((69[&rate=6.086143864602005E-4]:6.22526293707E-1,((132[&rate=6.086143864602005E-4]:1.626520165306E-1,(130[&rate=6.086143864602005E-4]:6.711727183634E-2,131[&rate=6.086143864602005E-4]:6.985699786369E-2)[&rate=6.086143864602005E-4]:9.279501866689E-2)[&rate=6.086143864602005E-4]:8.979223387033E-3,129[&rate=6.086143864602005E-4]:1.688915138903E-1)[&rate=6.086143864602005E-4]:3.056895743372E-1)[&rate=6.086143864602005E-4]:5.111460732017E-2,118[&rate=6.086143864602005E-4]:6.626819969175E-1)[&rate=6.086143864602005E-4]:8.024421046637E-1,(((65[&rate=6.086143864602005E-4]:2.325577411726E-1,(60[&rate=6.086143864602005E-4]:5.927559065984E-2,64[&rate=6.086143864602005E-4]:2.099605221665E-1)[&rate=6.086143864602005E-4]:1.732821505128E-1)[&rate=6.086143864602005E-4]:2.627857741549E-2,62[&rate=6.086143864602005E-4]:4.506171405059E-1)[&rate=6.086143864602005E-4]:1.420374382585E-1,(63[&rate=6.086143864602005E-4]:2.285798833745E-1,61[&rate=6.086143864602005E-4]:2.696757737856E-1)[&rate=6.086143864602005E-4]:3.229788049788E-1)[&rate=6.086143864602005E-4]:8.724695228168E-1)[&rate=6.086143864602005E-4]:6.01192769199E-2,128[&rate=6.086143864602005E-4]:1.385517351104E0)[&rate=6.086143864602005E-4]:1.73399768431E-1)[&rate=6.086143864602005E-4]:1.755318978716E-1,((36[&rate=6.086143864602005E-4]:1.769957584802E-1,127[&rate=6.086143864602005E-4]:2.697543703686E0)[&rate=6.086143864602005E-4]:6.311023633306E-2,(35[&rate=6.086143864602005E-4]:3.330210948547E-2,121[&rate=6.086143864602005E-4]:2.159329506746E0)[&rate=6.086143864602005E-4]:1.602285428621E-1)[&rate=6.086143864602005E-4]:1.215124177111E-2)[&rate=6.086143864602005E-4]:4.500364982135E-1,(((((40[&rate=6.086143864602005E-4]:4.806559750141E-1,97[&rate=6.086143864602005E-4]:4.096177236479E-1)[&rate=6.086143864602005E-4]:1.235440502751E-1,(147[&rate=6.086143864602005E-4]:4.776769319311E-1,(101[&rate=6.086143864602005E-4]:7.168265766739E-1,(((3[&rate=6.086143864602005E-4]:6.075247418787E-1,(((((83[&rate=6.086143864602005E-4]:1.987747794081E-2,85[&rate=6.086143864602005E-4]:1.987747794081E-2)[&rate=6.086143864602005E-4]:5.938573177243E-2,(86[&rate=6.086143864602005E-4]:7.223702979835E-2,(84[&rate=6.086143864602005E-4]:7.02468111609E-2,93[&rate=6.086143864602005E-4]:8.394544129791E-2)[&rate=6.086143864602005E-4]:1.990218637454E-3)[&rate=6.086143864602005E-4]:7.026179914894E-3)[&rate=6.086143864602005E-4]:1.313356655312E-1,87[&rate=6.086143864602005E-4]:2.105988752444E-1)[&rate=6.086143864602005E-4]:7.411026760604E-2,(92[&rate=6.086143864602005E-4]:1.205622333222E-1,(91[&rate=6.086143864602005E-4]:3.62857732867E-2,90[&rate=6.086143864602005E-4]:3.62857732867E-2)[&rate=6.086143864602005E-4]:8.427646003547E-2)[&rate=6.086143864602005E-4]:1.778455396653E-1)[&rate=6.086143864602005E-4]:2.63615642022E-1,(89[&rate=6.086143864602005E-4]:1.675452009451E-2,88[&rate=6.086143864602005E-4]:3.055889957496E-3)[&rate=6.086143864602005E-4]:5.45268894915E-1)[&rate=6.086143864602005E-4]:5.989259844033E-1)[&rate=6.086143864602005E-4]:1.82053834806E-1,((6[&rate=6.086143864602005E-4]:4.05731577477E-1,(15[&rate=6.086143864602005E-4]:3.234408391204E-1,10[&rate=6.086143864602005E-4]:2.85084674737E-1)[&rate=6.086143864602005E-4]:1.370852589044E-1)[&rate=6.086143864602005E-4]:1.488083715712E-1,18[&rate=6.086143864602005E-4]:6.175536476783E-1)[&rate=6.086143864602005E-4]:2.87093422157E-1)[&rate=6.086143864602005E-4]:6.816860510704E-1,((((144[&rate=6.086143864602005E-4]:1.316314321798E-1,(145[&rate=6.086143864602005E-4]:1.106135270033E-1,141[&rate=6.086143864602005E-4]:1.078738009757E-1)[&rate=6.086143864602005E-4]:2.649735723144E-2)[&rate=6.086143864602005E-4]:3.995077861632E-1,142[&rate=6.086143864602005E-4]:5.36618670398E-1)[&rate=6.086143864602005E-4]:9.322072490309E-1,(((24[&rate=6.086143864602005E-4]:1.068928170743E0,(1[&rate=6.086143864602005E-4]:1.112207659298E-1,(28[&rate=6.086143864602005E-4]:5.970861985555E-1,(21[&rate=6.086143864602005E-4]:4.934564471834E-1,17[&rate=6.086143864602005E-4]:4.63319460882E-1)[&rate=6.086143864602005E-4]:7.89722171257E-2)[&rate=6.086143864602005E-4]:3.004359372372E-1)[&rate=6.086143864602005E-4]:1.76885487005E-1)[&rate=6.086143864602005E-4]:1.63949527953E-1,(((25[&rate=6.086143864602005E-4]:3.882564403587E-1,20[&rate=6.086143864602005E-4]:3.69078358167E-1)[&rate=6.086143864602005E-4]:2.06192056539E-1,23[&rate=6.086143864602005E-4]:5.834895927881E-1)[&rate=6.086143864602005E-4]:1.026923081811E-1,(140[&rate=6.086143864602005E-4]:3.368421361912E-1,11[&rate=6.086143864602005E-4]:3.560202183829E-1)[&rate=6.086143864602005E-4]:2.452301757371E-1)[&rate=6.086143864602005E-4]:5.357368936172E-1)[&rate=6.086143864602005E-4]:3.329745849387E-4,102[&rate=6.086143864602005E-4]:7.156683766465E-2)[&rate=6.086143864602005E-4]:1.506837392984E-1)[&rate=6.086143864602005E-4]:3.39300011652E-2,((((113[&rate=6.086143864602005E-4]:4.537342876884E-1,117[&rate=6.086143864602005E-4]:4.56474013716E-1)[&rate=6.086143864602005E-4]:1.204048434693E-1,(9[&rate=6.086143864602005E-4]:5.285602601463E-1,((30[&rate=6.086143864602005E-4]:2.221909183022E-1,4[&rate=6.086143864602005E-4]:4.95881785762E-2)[&rate=6.086143864602005E-4]:4.1956557653E-1,14[&rate=6.086143864602005E-4]:5.266880016814E-1)[&rate=6.086143864602005E-4]:1.0091436547E-2)[&rate=6.086143864602005E-4]:3.735969292923E-2)[&rate=6.086143864602005E-4]:1.78506297912E-1,(105[&rate=6.086143864602005E-4]:2.871059693918E-1,110[&rate=6.086143864602005E-4]:3.090237776109E-1)[&rate=6.086143864602005E-4]:4.38142199404E-1)[&rate=6.086143864602005E-4]:1.753041338124E-1,(((((107[&rate=6.086143864602005E-4]:4.801197921349E-1,108[&rate=6.086143864602005E-4]:4.773800661075E-1)[&rate=6.086143864602005E-4]:5.365976284368E-2,(109[&rate=6.086143864602005E-4]:3.658243721417E-1,(114[&rate=6.086143864602005E-4]:2.37438298268E-1,112[&rate=6.086143864602005E-4]:3.196300790898E-1)[&rate=6.086143864602005E-4]:4.893401907919E-2)[&rate=6.086143864602005E-4]:1.871332650286E-1)[&rate=6.086143864602005E-4]:1.397525402506E-1,115[&rate=6.086143864602005E-4]:6.132581226264E-1)[&rate=6.086143864602005E-4]:1.002434871695E-1,(19[&rate=6.086143864602005E-4]:6.789796654536E-1,13[&rate=6.086143864602005E-4]:6.406235010699E-1)[&rate=6.086143864602005E-4]:1.550698895479E-1)[&rate=6.086143864602005E-4]:3.619337857626E-2,((116[&rate=6.086143864602005E-4]:4.823156130253E-1,(((106[&rate=6.086143864602005E-4]:3.589275820452E-1,104[&rate=6.086143864602005E-4]:3.589275820452E-1)[&rate=6.086143864602005E-4]:7.30751682968E-2,111[&rate=6.086143864602005E-4]:4.484411065064E-1)[&rate=6.086143864602005E-4]:8.951157891408E-2,139[&rate=6.086143864602005E-4]:7.132951511738E-1)[&rate=6.086143864602005E-4]:2.107525637203E-2)[&rate=6.086143864602005E-4]:5.466928380597E-2,(148[&rate=6.086143864602005E-4]:2.41338943308E-1,143[&rate=6.086143864602005E-4]:2.385992172806E-1)[&rate=6.086143864602005E-4]:3.34002117907E-1)[&rate=6.086143864602005E-4]:2.127100915409E-1)[&rate=6.086143864602005E-4]:9.606279368806E-2)[&rate=6.086143864602005E-4]:4.022036179857E-1)[&rate=6.086143864602005E-4]:2.178237756542E-1)[&rate=6.086143864602005E-4]:2.483016749464E-1)[&rate=6.086143864602005E-4]:6.766374650706E-1)[&rate=6.086143864602005E-4]:1.839001425384E-1)[&rate=6.086143864602005E-4]:1.940658691386E-2,(39[&rate=6.086143864602005E-4]:4.990009556064E-1,((((99[&rate=6.086143864602005E-4]:5.487796776808E-1,96[&rate=6.086143864602005E-4]:5.132605519979E-1)[&rate=6.086143864602005E-4]:3.910351247002E-2,98[&rate=6.086143864602005E-4]:5.660252666536E-1)[&rate=6.086143864602005E-4]:1.287704200663E-2,(95[&rate=6.086143864602005E-4]:5.037191048879E-1,100[&rate=6.086143864602005E-4]:4.190196513359E-1)[&rate=6.086143864602005E-4]:8.611216552103E-2)[&rate=6.086143864602005E-4]:1.936290174021E-2,94[&rate=6.086143864602005E-4]:5.244947185971E-1)[&rate=6.086143864602005E-4]:2.91510457523E-2)[&rate=6.086143864602005E-4]:1.246056565967E-1)[&rate=6.086143864602005E-4]:8.885759699567E-2,((146[&rate=6.086143864602005E-4]:4.985630387675E-1,((((22[&rate=6.086143864602005E-4]:3.980775227012E-1,27[&rate=6.086143864602005E-4]:4.145158788656E-1)[&rate=6.086143864602005E-4]:1.912933114745E-1,31[&rate=6.086143864602005E-4]:6.441653547237E-1)[&rate=6.086143864602005E-4]:1.513736709788E-1,((7[&rate=6.086143864602005E-4]:9.32247464999E-2,8[&rate=6.086143864602005E-4]:9.32247464999E-2)[&rate=6.086143864602005E-4]:4.327574024575E-1,26[&rate=6.086143864602005E-4]:6.32831464026E-1)[&rate=6.086143864602005E-4]:1.188719452382E-1)[&rate=6.086143864602005E-4]:2.22674177451E-1,2[&rate=6.086143864602005E-4]:7.908159428795E-1)[&rate=6.086143864602005E-4]:1.544254319483E0)[&rate=6.086143864602005E-4]:4.538875261655E-2,16[&rate=6.086143864602005E-4]:2.509226138266E0)[&rate=6.086143864602005E-4]:2.887309970496E-1)[&rate=6.086143864602005E-4]:1.856019460942E-1,38[&rate=6.086143864602005E-4]:8.297601443639E-1)[&rate=6.086143864602005E-4]:4.283236944837E-1)[&rate=6.086143864602005E-4]:1.374899490789E-1)[&rate=6.086143864602005E-4]:2.28789017183E-2,(((((55[&rate=6.086143864602005E-4]:3.065086288975E-1,56[&rate=6.086143864602005E-4]:3.065086288975E-1)[&rate=6.086143864602005E-4]:5.462798823136E-2,(54[&rate=6.086143864602005E-4]:2.828400639541E-1,((57[&rate=6.086143864602005E-4]:1.732763970742E-1,37[&rate=6.086143864602005E-4]:2.087955227573E-1)[&rate=6.086143864602005E-4]:2.496007997412E-2,58[&rate=6.086143864602005E-4]:2.146299196714E-1)[&rate=6.086143864602005E-4]:1.25587193463E-1)[&rate=6.086143864602005E-4]:4.824190836617E-2)[&rate=6.086143864602005E-4]:4.079831540006E-2,59[&rate=6.086143864602005E-4]:4.101316538405E-1)[&rate=6.086143864602005E-4]:2.41418963946E-1,68[&rate=6.086143864602005E-4]:6.023702899176E-1)[&rate=6.086143864602005E-4]:3.040463504506E-1,((((103[&rate=6.086143864602005E-4]:6.021044264147E-1,(29[&rate=6.086143864602005E-4]:5.293035834525E-1,(12[&rate=6.086143864602005E-4]:3.378150865018E-1,5[&rate=6.086143864602005E-4]:2.994589221183E-1)[&rate=6.086143864602005E-4]:8.46391818822E-2)[&rate=6.086143864602005E-4]:3.05677555291E-1)[&rate=6.086143864602005E-4]:1.509108452462E0,52[&rate=6.086143864602005E-4]:4.469191443153E-1)[&rate=6.086143864602005E-4]:1.586513854912E-1,((((80[&rate=6.086143864602005E-4]:4.193808389497E-2,81[&rate=6.086143864602005E-4]:4.193808389497E-2)[&rate=6.086143864602005E-4]:3.559277671814E-1,(((73[&rate=6.086143864602005E-4]:1.953298997239E-1,77[&rate=6.086143864602005E-4]:1.898504476691E-1)[&rate=6.086143864602005E-4]:1.664206197323E-1,(((78[&rate=6.086143864602005E-4]:9.169137326603E-2,72[&rate=6.086143864602005E-4]:6.977356504672E-2)[&rate=6.086143864602005E-4]:1.383159973338E-1,82[&rate=6.086143864602005E-4]:2.382265486819E-1)[&rate=6.086143864602005E-4]:2.903971920432E-2,79[&rate=6.086143864602005E-4]:2.590470898042E-1)[&rate=6.086143864602005E-4]:6.160753924114E-2)[&rate=6.086143864602005E-4]:5.433284308916E-2,71[&rate=6.086143864602005E-4]:3.475902118604E-1)[&rate=6.086143864602005E-4]:3.109755702421E-2)[&rate=6.086143864602005E-4]:1.916262857474E-1,((70[&rate=6.086143864602005E-4]:3.648378895675E-1,(74[&rate=6.086143864602005E-4]:3.938471435056E-1,76[&rate=6.086143864602005E-4]:3.938471435056E-1)[&rate=6.086143864602005E-4]:9.346910445373E-3)[&rate=6.086143864602005E-4]:3.787367198737E-2,75[&rate=6.086143864602005E-4]:4.410677259383E-1)[&rate=6.086143864602005E-4]:1.977394793786E-1)[&rate=6.086143864602005E-4]:6.710553831225E-1,(53[&rate=6.086143864602005E-4]:5.363804873274E-1,((134[&rate=6.086143864602005E-4]:4.919853856321E-1,133[&rate=6.086143864602005E-4]:5.221223719333E-1)[&rate=6.086143864602005E-4]:4.610133896269E-2,137[&rate=6.086143864602005E-4]:6.09319601307E-1)[&rate=6.086143864602005E-4]:7.502362733996E-1)[&rate=6.086143864602005E-4]:2.701904249993E-2)[&rate=6.086143864602005E-4]:3.39742786678E-2)[&rate=6.086143864602005E-4]:1.274045386196E-1,125[&rate=6.086143864602005E-4]:5.143958334535E-1)[&rate=6.086143864602005E-4]:5.586874735814E-1)[&rate=6.086143864602005E-4]:4.573912405334E-1)[&rate=6.086143864602005E-4]:1.698238338778E-1)[&rate=6.086143864602005E-4]:1.570747654243E-2,33[&rate=6.086143864602005E-4]:1.221664987551E-1);
tree STATE_38160000 [&joint=-20977.78276030004,lnP=-20977.78276030004] = [&R] (33[&rate=5.214452576936916E-4]:9.972969555667E-2,(34[&rate=5.214452576936916E-4]:4.163604734997E-2,(((((((((40[&rate=5.214452576936916E-4]:5.596367151801E-1,((39[&rate=5.214452576936916E-4]:3.887403210096E-1,((((22[&rate=5.214452576936916E-4]:1.938328519818E-1,27[&rate=5.214452576936916E-4]:2.102712081462E-1)[&rate=5.214452576936916E-4]:2.775652871166E-1,31[&rate=5.214452576936916E-4]:5.261926596465E-1)[&rate=5.214452576936916E-4]:1.269699289466E-1,((7[&rate=5.214452576936916E-4]:1.131546937631E-1,8[&rate=5.214452576936916E-4]:1.131546937631E-1)[&rate=5.214452576936916E-4]:3.166765553771E-1,26[&rate=5.214452576936916E-4]:5.366805642088E-1)[&rate=5.214452576936916E-4]:7.264640794588E-2)[&rate=5.214452576936916E-4]:2.834727572516E-1,2[&rate=5.214452576936916E-4]:7.092380855705E-1)[&rate=5.214452576936916E-4]:1.636228038268E0)[&rate=5.214452576936916E-4]:1.858347201329E-2,16[&rate=5.214452576936916E-4]:2.49281671914E0)[&rate=5.214452576936916E-4]:1.523129221571E-1)[&rate=5.214452576936916E-4]:6.752734492631E-2,147[&rate=5.214452576936916E-4]:6.845411092867E-1)[&rate=5.214452576936916E-4]:4.804350333987E-2,(101[&rate=5.214452576936916E-4]:1.197568598412E0,(((3[&rate=5.214452576936916E-4]:5.078579509186E-1,((15[&rate=5.214452576936916E-4]:2.412518137144E-1,10[&rate=5.214452576936916E-4]:2.02895649331E-1)[&rate=5.214452576936916E-4]:2.516513574322E-1,(18[&rate=5.214452576936916E-4]:4.55079412302E-1,6[&rate=5.214452576936916E-4]:3.920657136719E-1)[&rate=5.214452576936916E-4]:4.604293692691E-2)[&rate=5.214452576936916E-4]:1.218040948403E-1)[&rate=5.214452576936916E-4]:6.378676140533E-2,(((((((93[&rate=5.214452576936916E-4]:3.277448767663E-2,84[&rate=5.214452576936916E-4]:1.907585753962E-2)[&rate=5.214452576936916E-4]:4.692520388655E-2,86[&rate=5.214452576936916E-4]:6.600106142617E-2)[&rate=5.214452576936916E-4]:9.518183178858E-2,83[&rate=5.214452576936916E-4]:1.611828932147E-1)[&rate=5.214452576936916E-4]:2.786856014133E-2,(92[&rate=5.214452576936916E-4]:1.613152189292E-1,(91[&rate=5.214452576936916E-4]:1.20863935867E-1,90[&rate=5.214452576936916E-4]:1.20863935867E-1)[&rate=5.214452576936916E-4]:4.04512830622E-2)[&rate=5.214452576936916E-4]:4.143486456389E-2)[&rate=5.214452576936916E-4]:2.191040652018E-2,85[&rate=5.214452576936916E-4]:2.109618598762E-1)[&rate=5.214452576936916E-4]:1.694444475188E-1,(89[&rate=5.214452576936916E-4]:5.585445263242E-2,88[&rate=5.214452576936916E-4]:4.21558224954E-2)[&rate=5.214452576936916E-4]:3.382504848996E-1)[&rate=5.214452576936916E-4]:2.500368287508E-1,87[&rate=5.214452576936916E-4]:6.304431361458E-1)[&rate=5.214452576936916E-4]:4.809276035753E-1)[&rate=5.214452576936916E-4]:8.648124186168E-1,(((((144[&rate=5.214452576936916E-4]:1.004742000736E-1,145[&rate=5.214452576936916E-4]:1.059536521285E-1)[&rate=5.214452576936916E-4]:1.496076233307E-1,141[&rate=5.214452576936916E-4]:2.528215494317E-1)[&rate=5.214452576936916E-4]:4.345956599532E-1,142[&rate=5.214452576936916E-4]:6.901569354124E-1)[&rate=5.214452576936916E-4]:6.216482716345E-1,((((110[&rate=5.214452576936916E-4]:5.370951324105E-1,105[&rate=5.214452576936916E-4]:5.151773241914E-1)[&rate=5.214452576936916E-4]:1.619802448999E-1,113[&rate=5.214452576936916E-4]:7.045548293652E-1)[&rate=5.214452576936916E-4]:1.362079896886E-1,((14[&rate=5.214452576936916E-4]:5.03641182039E-1,(30[&rate=5.214452576936916E-4]:2.151187274536E-1,4[&rate=5.214452576936916E-4]:4.251598772759E-2)[&rate=5.214452576936916E-4]:4.035909477363E-1)[&rate=5.214452576936916E-4]:1.255226547239E-1,(9[&rate=5.214452576936916E-4]:3.535615872927E-1,117[&rate=5.214452576936916E-4]:3.645204914024E-1)[&rate=5.214452576936916E-4]:2.673830713881E-1)[&rate=5.214452576936916E-4]:2.115989822908E-1)[&rate=5.214452576936916E-4]:9.936576108815E-2,(((115[&rate=5.214452576936916E-4]:5.317980869878E-1,(19[&rate=5.214452576936916E-4]:4.764767076532E-1,13[&rate=5.214452576936916E-4]:4.381205432695E-1)[&rate=5.214452576936916E-4]:1.758693245402E-1)[&rate=5.214452576936916E-4]:1.909729668494E-1,(108[&rate=5.214452576936916E-4]:6.390952897746E-1,(107[&rate=5.214452576936916E-4]:5.247035458267E-1,(109[&rate=5.214452576936916E-4]:5.003787980111E-1,(114[&rate=5.214452576936916E-4]:1.267250465195E-1,112[&rate=5.214452576936916E-4]:2.089168273414E-1)[&rate=5.214452576936916E-4]:2.942016966971E-1)[&rate=5.214452576936916E-4]:4.35028300073E-2)[&rate=5.214452576936916E-4]:1.171314699753E-1)[&rate=5.214452576936916E-4]:1.41210010638E-1)[&rate=5.214452576936916E-4]:5.971963870819E-2,((((139[&rate=5.214452576936916E-4]:5.688726745222E-1,(104[&rate=5.214452576936916E-4]:9.292977970487E-2,106[&rate=5.214452576936916E-4]:9.292977970487E-2)[&rate=5.214452576936916E-4]:2.841620728996E-1)[&rate=5.214452576936916E-4]:2.617546170035E-2,111[&rate=5.214452576936916E-4]:4.197056704691E-1)[&rate=5.214452576936916E-4]:2.387229384802E-1,(148[&rate=5.214452576936916E-4]:3.149015197992E-1,143[&rate=5.214452576936916E-4]:3.121617937718E-1)[&rate=5.214452576936916E-4]:3.051709247667E-1)[&rate=5.214452576936916E-4]:3.014682420408E-2,116[&rate=5.214452576936916E-4]:6.118631043863E-1)[&rate=5.214452576936916E-4]:1.706275881592E-1)[&rate=5.214452576936916E-4]:7.544610677456E-2)[&rate=5.214452576936916E-4]:1.990738871788E-1)[&rate=5.214452576936916E-4]:1.630909337164E-1,(((((28[&rate=5.214452576936916E-4]:6.30305203417E-1,(21[&rate=5.214452576936916E-4]:5.243576332245E-1,17[&rate=5.214452576936916E-4]:4.942206469231E-1)[&rate=5.214452576936916E-4]:8.129003594607E-2)[&rate=5.214452576936916E-4]:2.325678396318E-1,1[&rate=5.214452576936916E-4]:7.657167318586E-2)[&rate=5.214452576936916E-4]:3.9430372441E-2,24[&rate=5.214452576936916E-4]:8.968239634351E-1)[&rate=5.214452576936916E-4]:2.297128926764E-1,(11[&rate=5.214452576936916E-4]:6.254450000175E-1,(140[&rate=5.214452576936916E-4]:5.753214159831E-1,(23[&rate=5.214452576936916E-4]:4.729300287195E-1,(25[&rate=5.214452576936916E-4]:4.040569106537E-1,20[&rate=5.214452576936916E-4]:3.848788284619E-1)[&rate=5.214452576936916E-4]:7.983202217547E-2)[&rate=5.214452576936916E-4]:2.065009763045E-1)[&rate=5.214452576936916E-4]:3.094550184267E-2)[&rate=5.214452576936916E-4]:4.052014451351E-1)[&rate=5.214452576936916E-4]:9.851446610193E-2,102[&rate=5.214452576936916E-4]:6.340748659705E-2)[&rate=5.214452576936916E-4]:1.649133117005E-1)[&rate=5.214452576936916E-4]:2.108760586706E-1)[&rate=5.214452576936916E-4]:7.638511934987E-1)[&rate=5.214452576936916E-4]:4.508031240282E-1)[&rate=5.214452576936916E-4]:5.701528772706E-2,146[&rate=5.214452576936916E-4]:8.524414304082E-1)[&rate=5.214452576936916E-4]:5.692659694651E-2,((((99[&rate=5.214452576936916E-4]:5.454251056907E-1,96[&rate=5.214452576936916E-4]:5.099059800079E-1)[&rate=5.214452576936916E-4]:4.138429715577E-2,97[&rate=5.214452576936916E-4]:3.654979274368E-1)[&rate=5.214452576936916E-4]:1.56452445987E-2,98[&rate=5.214452576936916E-4]:5.80596723948E-1)[&rate=5.214452576936916E-4]:1.637483239668E-1,(95[&rate=5.214452576936916E-4]:5.2644821593E-1,(94[&rate=5.214452576936916E-4]:3.858921611904E-1,100[&rate=5.214452576936916E-4]:3.858921611904E-1)[&rate=5.214452576936916E-4]:5.585660118761E-2)[&rate=5.214452576936916E-4]:2.288257937335E-1)[&rate=5.214452576936916E-4]:1.732197007514E-1)[&rate=5.214452576936916E-4]:2.485339713367E-1,38[&rate=5.214452576936916E-4]:9.693774085275E-1)[&rate=5.214452576936916E-4]:2.809940373917E-1,((((121[&rate=5.214452576936916E-4]:2.088926300708E0,36[&rate=5.214452576936916E-4]:9.474245913607E-3)[&rate=5.214452576936916E-4]:5.205792581533E-3,127[&rate=5.214452576936916E-4]:2.535227983701E0)[&rate=5.214452576936916E-4]:1.019135833609E-1,((((((60[&rate=5.214452576936916E-4]:7.50976070724E-2,64[&rate=5.214452576936916E-4]:2.257825385791E-1)[&rate=5.214452576936916E-4]:8.995595433659E-2,62[&rate=5.214452576936916E-4]:3.568343833267E-1)[&rate=5.214452576936916E-4]:4.462379888796E-2,65[&rate=5.214452576936916E-4]:2.09677360297E-1)[&rate=5.214452576936916E-4]:3.063253327917E-1,(63[&rate=5.214452576936916E-4]:1.304234511473E-1,61[&rate=5.214452576936916E-4]:1.715193415583E-1)[&rate=5.214452576936916E-4]:5.362641734481E-1)[&rate=5.214452576936916E-4]:8.661688128228E-1,((((129[&rate=5.214452576936916E-4]:2.834346151069E-1,((131[&rate=5.214452576936916E-4]:1.756241513877E-1,130[&rate=5.214452576936916E-4]:1.728844253603E-1)[&rate=5.214452576936916E-4]:7.666669044221E-2,132[&rate=5.214452576936916E-4]:2.522908418299E-1)[&rate=5.214452576936916E-4]:3.388349930435E-2)[&rate=5.214452576936916E-4]:2.836836318203E-1,69[&rate=5.214452576936916E-4]:7.150634524068E-1)[&rate=5.214452576936916E-4]:8.807271374679E-3,118[&rate=5.214452576936916E-4]:7.129118196718E-1)[&rate=5.214452576936916E-4]:6.688608872463E-1,128[&rate=5.214452576936916E-4]:1.242046679521E0)[&rate=5.214452576936916E-4]:1.92179620911E-1)[&rate=5.214452576936916E-4]:8.962273351124E-2,(((((48[&rate=5.214452576936916E-4]:2.129607038634E-1,42[&rate=5.214452576936916E-4]:1.747093377431E-1)[&rate=5.214452576936916E-4]:7.623770262137E-2,41[&rate=5.214452576936916E-4]:2.454825594903E-1)[&rate=5.214452576936916E-4]:1.799285754803E-1,(46[&rate=5.214452576936916E-4]:4.781817834353E-1,43[&rate=5.214452576936916E-4]:4.781817834353E-1)[&rate=5.214452576936916E-4]:1.874160278279E-3)[&rate=5.214452576936916E-4]:1.620955070355E-1,((50[&rate=5.214452576936916E-4]:3.393754069988E-1,49[&rate=5.214452576936916E-4]:3.393754069988E-1)[&rate=5.214452576936916E-4]:1.785450541414E-1,(51[&rate=5.214452576936916E-4]:4.691977308856E-1,(44[&rate=5.214452576936916E-4]:6.689248512863E-2,47[&rate=5.214452576936916E-4]:7.235696600289E-2)[&rate=5.214452576936916E-4]:4.241631692542E-1)[&rate=5.214452576936916E-4]:5.418721112882E-2)[&rate=5.214452576936916E-4]:9.144410436309E-2)[&rate=5.214452576936916E-4]:3.750973653156E-2,45[&rate=5.214452576936916E-4]:6.714644659692E-1)[&rate=5.214452576936916E-4]:7.898835568253E-2)[&rate=5.214452576936916E-4]:7.493636873488E-2)[&rate=5.214452576936916E-4]:5.519395342294E-2,35[&rate=5.214452576936916E-4]:1.252122328132E-1)[&rate=5.214452576936916E-4]:5.227937665905E-1)[&rate=5.214452576936916E-4]:1.567127524051E-1,((66[&rate=5.214452576936916E-4]:2.635775548607E-1,((((124[&rate=5.214452576936916E-4]:1.958931161046E-1,122[&rate=5.214452576936916E-4]:1.986253565417E-1)[&rate=5.214452576936916E-4]:5.071795700107E-3,123[&rate=5.214452576936916E-4]:2.036971522418E-1)[&rate=5.214452576936916E-4]:3.854907202329E-1,67[&rate=5.214452576936916E-4]:8.791532213404E-2)[&rate=5.214452576936916E-4]:1.363227268287E-1,((126[&rate=5.214452576936916E-4]:8.509067051098E-1,((135[&rate=5.214452576936916E-4]:4.560435594026E-1,(138[&rate=5.214452576936916E-4]:2.478019897026E-1,136[&rate=5.214452576936916E-4]:1.162951403874E-1)[&rate=5.214452576936916E-4]:4.082415697E-1)[&rate=5.214452576936916E-4]:5.997842569276E-1,119[&rate=5.214452576936916E-4]:1.40377302181E0)[&rate=5.214452576936916E-4]:2.32836205944E-1)[&rate=5.214452576936916E-4]:1.400904874918E-1,120[&rate=5.214452576936916E-4]:1.680809304286E0)[&rate=5.214452576936916E-4]:4.804150460461E-1)[&rate=5.214452576936916E-4]:3.933950589802E-2)[&rate=5.214452576936916E-4]:4.577872373301E-1,(((((54[&rate=5.214452576936916E-4]:2.59395558503E-1,((58[&rate=5.214452576936916E-4]:1.766074009303E-1,37[&rate=5.214452576936916E-4]:1.957330839904E-1)[&rate=5.214452576936916E-4]:9.615318509721E-2,59[&rate=5.214452576936916E-4]:2.536349029674E-1)[&rate=5.214452576936916E-4]:4.401202165577E-2)[&rate=5.214452576936916E-4]:5.330022730704E-2,(56[&rate=5.214452576936916E-4]:3.017790680306E-1,55[&rate=5.214452576936916E-4]:3.017790680306E-1)[&rate=5.214452576936916E-4]:4.097136258799E-2)[&rate=5.214452576936916E-4]:1.044739987946E-1,57[&rate=5.214452576936916E-4]:4.58153391162E-1)[&rate=5.214452576936916E-4]:3.069362873812E-1,68[&rate=5.214452576936916E-4]:7.131771102371E-1)[&rate=5.214452576936916E-4]:4.399594405484E-1,(((53[&rate=5.214452576936916E-4]:6.123989597209E-1,((((((72[&rate=5.214452576936916E-4]:7.65101554336E-2,(82[&rate=5.214452576936916E-4]:8.413994045079E-2,78[&rate=5.214452576936916E-4]:7.592076236871E-2)[&rate=5.214452576936916E-4]:2.25072012842E-2)[&rate=5.214452576936916E-4]:1.314847359955E-1,79[&rate=5.214452576936916E-4]:2.299126996484E-1)[&rate=5.214452576936916E-4]:3.246093592921E-1,((71[&rate=5.214452576936916E-4]:8.167749435505E-2,80[&rate=5.214452576936916E-4]:1.008555765468E-1)[&rate=5.214452576936916E-4]:8.166765575325E-2,81[&rate=5.214452576936916E-4]:1.825232323E-1)[&rate=5.214452576936916E-4]:3.637796485582E-1)[&rate=5.214452576936916E-4]:5.883360569099E-4,(73[&rate=5.214452576936916E-4]:4.564821790276E-1,77[&rate=5.214452576936916E-4]:4.510027269729E-1)[&rate=5.214452576936916E-4]:1.397241063806E-1)[&rate=5.214452576936916E-4]:1.44230928651E-1,((76[&rate=5.214452576936916E-4]:5.011195768555E-1,(70[&rate=5.214452576936916E-4]:4.425355321853E-1,74[&rate=5.214452576936916E-4]:4.808916965688E-1)[&rate=5.214452576936916E-4]:2.02278802867E-2)[&rate=5.214452576936916E-4]:1.637922520825E-1,75[&rate=5.214452576936916E-4]:6.64911828938E-1)[&rate=5.214452576936916E-4]:7.552538512125E-2)[&rate=5.214452576936916E-4]:5.468064244066E-1,(137[&rate=5.214452576936916E-4]:3.81261149627E-1,(134[&rate=5.214452576936916E-4]:2.801031507939E-1,133[&rate=5.214452576936916E-4]:3.102401370951E-1)[&rate=5.214452576936916E-4]:2.99251221209E-2)[&rate=5.214452576936916E-4]:9.826948176059E-1)[&rate=5.214452576936916E-4]:7.161837986716E-2)[&rate=5.214452576936916E-4]:9.509875393069E-3,((103[&rate=5.214452576936916E-4]:5.874985095307E-1,(29[&rate=5.214452576936916E-4]:3.863694040764E-1,(12[&rate=5.214452576936916E-4]:1.612533435244E-1,5[&rate=5.214452576936916E-4]:1.228971791409E-1)[&rate=5.214452576936916E-4]:1.182667454835E-1)[&rate=5.214452576936916E-4]:4.340058177831E-1)[&rate=5.214452576936916E-4]:1.368178580956E0,52[&rate=5.214452576936916E-4]:2.913833559259E-1)[&rate=5.214452576936916E-4]:3.387222004994E-1)[&rate=5.214452576936916E-4]:4.661316586447E-1,125[&rate=5.214452576936916E-4]:8.776579800975E-1)[&rate=5.214452576936916E-4]:4.421452373548E-1)[&rate=5.214452576936916E-4]:1.159488791776E-1)[&rate=5.214452576936916E-4]:8.335395961799E-2)[&rate=5.214452576936916E-4]:8.188902151737E-2,32[&rate=5.214452576936916E-4]:1.67626647701E-3)[&rate=5.214452576936916E-4]:1.804197265388E-2)[&rate=5.214452576936916E-4]:7.453200437106E-2);
tree STATE_38250000 [&joint=-20970.466101581176,lnP=-20970.466101581176] = [&R] ((((122[&rate=6.37175924250899E-4]:1.402177055236E-1,(124[&rate=6.37175924250899E-4]:2.833137617988E-2,123[&rate=6.37175924250899E-4]:3.106361661701E-2)[&rate=6.37175924250899E-4]:1.091540889066E-1)[&rate=6.37175924250899E-4]:5.205025152258E-1,67[&rate=6.37175924250899E-4]:1.594476704087E-1)[&rate=6.37175924250899E-4]:2.755124970262E-1,((66[&rate=6.37175924250899E-4]:1.148830790736E-1,((135[&rate=6.37175924250899E-4]:7.717472538318E-1,(138[&rate=6.37175924250899E-4]:2.796224719552E-1,136[&rate=6.37175924250899E-4]:1.4811562264E-1)[&rate=6.37175924250899E-4]:6.921247818767E-1)[&rate=6.37175924250899E-4]:7.479027276686E-1,(119[&rate=6.37175924250899E-4]:1.09840032409E0,120[&rate=6.37175924250899E-4]:1.002509913131E0)[&rate=6.37175924250899E-4]:7.691948628898E-1)[&rate=6.37175924250899E-4]:2.801646044226E-1)[&rate=6.37175924250899E-4]:2.113502980727E-1,126[&rate=6.37175924250899E-4]:1.573407566831E0)[&rate=6.37175924250899E-4]:1.087267902887E-1)[&rate=6.37175924250899E-4]:5.838179242325E-1,(34[&rate=6.37175924250899E-4]:1.300636295056E-1,(33[&rate=6.37175924250899E-4]:4.679184815042E-2,(32[&rate=6.37175924250899E-4]:3.464523120635E-2,((((((96[&rate=6.37175924250899E-4]:4.166323554502E-1,99[&rate=6.37175924250899E-4]:4.52151481133E-1)[&rate=6.37175924250899E-4]:1.327032859595E-1,(98[&rate=6.37175924250899E-4]:3.554158721296E-1,(95[&rate=6.37175924250899E-4]:2.500012818628E-1,(94[&rate=6.37175924250899E-4]:1.052828873839E-1,100[&rate=6.37175924250899E-4]:1.052828873839E-1)[&rate=6.37175924250899E-4]:6.001894092686E-2)[&rate=6.37175924250899E-4]:1.163435520155E-1)[&rate=6.37175924250899E-4]:2.075809714656E-1)[&rate=6.37175924250899E-4]:1.791115536997E-1,(((147[&rate=6.37175924250899E-4]:3.541891411694E-1,(2[&rate=6.37175924250899E-4]:7.425335437555E-1,((31[&rate=6.37175924250899E-4]:7.531641233521E-1,(22[&rate=6.37175924250899E-4]:2.046834171497E-1,27[&rate=6.37175924250899E-4]:2.211217733141E-1)[&rate=6.37175924250899E-4]:4.936861856543E-1)[&rate=6.37175924250899E-4]:2.362925020848E-3,((7[&rate=6.37175924250899E-4]:3.246552605698E-1,8[&rate=6.37175924250899E-4]:3.246552605698E-1)[&rate=6.37175924250899E-4]:1.600920301784E-1,26[&rate=6.37175924250899E-4]:5.915966058167E-1)[&rate=6.37175924250899E-4]:1.200948261178E-1)[&rate=6.37175924250899E-4]:2.144037556566E-1)[&rate=6.37175924250899E-4]:1.511004351063E0)[&rate=6.37175924250899E-4]:2.187532685659E-1,(16[&rate=6.37175924250899E-4]:2.511358667227E0,((39[&rate=6.37175924250899E-4]:2.64599546789E-1,146[&rate=6.37175924250899E-4]:3.84818126024E-1)[&rate=6.37175924250899E-4]:3.351215922423E-3,(101[&rate=6.37175924250899E-4]:9.035176638695E-1,(((3[&rate=6.37175924250899E-4]:6.421601464823E-1,((15[&rate=6.37175924250899E-4]:3.833576884232E-1,10[&rate=6.37175924250899E-4]:3.450015240397E-1)[&rate=6.37175924250899E-4]:7.16041822041E-2,(6[&rate=6.37175924250899E-4]:3.448938045601E-1,18[&rate=6.37175924250899E-4]:4.079075031902E-1)[&rate=6.37175924250899E-4]:5.527354551937E-2)[&rate=6.37175924250899E-4]:2.940475909233E-1)[&rate=6.37175924250899E-4]:1.778253126016E-1,((89[&rate=6.37175924250899E-4]:2.569148653475E-2,88[&rate=6.37175924250899E-4]:1.199285639773E-2)[&rate=6.37175924250899E-4]:3.679194351794E-1,((((84[&rate=6.37175924250899E-4]:6.298021818607E-2,(83[&rate=6.37175924250899E-4]:1.990665936844E-2,85[&rate=6.37175924250899E-4]:1.990665936844E-2)[&rate=6.37175924250899E-4]:4.307355881763E-2)[&rate=6.37175924250899E-4]:5.520179398856E-3,(93[&rate=6.37175924250899E-4]:7.319976203489E-2,86[&rate=6.37175924250899E-4]:5.950113189787E-2)[&rate=6.37175924250899E-4]:8.99926568705E-3)[&rate=6.37175924250899E-4]:1.140993515588E-1,(92[&rate=6.37175924250899E-4]:7.826459274622E-2,(91[&rate=6.37175924250899E-4]:5.009901403903E-2,90[&rate=6.37175924250899E-4]:5.009901403903E-2)[&rate=6.37175924250899E-4]:2.81655787072E-2)[&rate=6.37175924250899E-4]:1.180337865345E-1)[&rate=6.37175924250899E-4]:1.765234027059E-1,87[&rate=6.37175924250899E-4]:3.591231518495E-1)[&rate=6.37175924250899E-4]:2.078913972759E-2)[&rate=6.37175924250899E-4]:9.797991949038E-1)[&rate=6.37175924250899E-4]:4.03760419319E-1,((((117[&rate=6.37175924250899E-4]:5.000815143836E-1,(110[&rate=6.37175924250899E-4]:4.29330672035E-1,105[&rate=6.37175924250899E-4]:4.074128638159E-1)[&rate=6.37175924250899E-4]:6.253166426634E-2)[&rate=6.37175924250899E-4]:1.888327141732E-1,(9[&rate=6.37175924250899E-4]:5.346299638736E-1,(113[&rate=6.37175924250899E-4]:4.882206889715E-1,(14[&rate=6.37175924250899E-4]:2.682398466315E-1,(4[&rate=6.37175924250899E-4]:1.956541884767E-1,30[&rate=6.37175924250899E-4]:3.682569282027E-1)[&rate=6.37175924250899E-4]:1.505141157962E-2)[&rate=6.37175924250899E-4]:2.1998084234E-1)[&rate=6.37175924250899E-4]:5.462845298417E-2)[&rate=6.37175924250899E-4]:1.433253605735E-1)[&rate=6.37175924250899E-4]:5.092994061235E-1,((((107[&rate=6.37175924250899E-4]:4.267660735069E-1,((114[&rate=6.37175924250899E-4]:1.835048537821E-1,112[&rate=6.37175924250899E-4]:2.65696634604E-1)[&rate=6.37175924250899E-4]:1.137546074709E-1,109[&rate=6.37175924250899E-4]:3.767115160475E-1)[&rate=6.37175924250899E-4]:6.923263965115E-2)[&rate=6.37175924250899E-4]:2.32388932275E-2,108[&rate=6.37175924250899E-4]:4.472652407071E-1)[&rate=6.37175924250899E-4]:2.971869534187E-1,((19[&rate=6.37175924250899E-4]:5.217355269901E-1,13[&rate=6.37175924250899E-4]:4.833793626064E-1)[&rate=6.37175924250899E-4]:2.601752834146E-1,115[&rate=6.37175924250899E-4]:6.613628651991E-1)[&rate=6.37175924250899E-4]:2.555508235115E-2)[&rate=6.37175924250899E-4]:7.884979469399E-2,(116[&rate=6.37175924250899E-4]:6.832175123733E-1,((148[&rate=6.37175924250899E-4]:2.562360950429E-1,143[&rate=6.37175924250899E-4]:2.534963690156E-1)[&rate=6.37175924250899E-4]:4.496944063019E-1,(139[&rate=6.37175924250899E-4]:3.98224083779E-1,(111[&rate=6.37175924250899E-4]:2.280029689074E-2,(106[&rate=6.37175924250899E-4]:5.975621605758E-3,104[&rate=6.37175924250899E-4]:5.975621605758E-3)[&rate=6.37175924250899E-4]:3.863191206123E-4)[&rate=6.37175924250899E-4]:2.000813211349E-1)[&rate=6.37175924250899E-4]:5.214050477026E-1)[&rate=6.37175924250899E-4]:1.564317541217E-2)[&rate=6.37175924250899E-4]:8.255022987098E-2)[&rate=6.37175924250899E-4]:3.475143855866E-1)[&rate=6.37175924250899E-4]:3.622863008792E-2,(((145[&rate=6.37175924250899E-4]:2.02515074684E-1,(144[&rate=6.37175924250899E-4]:1.157336094866E-1,141[&rate=6.37175924250899E-4]:1.18473335514E-1)[&rate=6.37175924250899E-4]:8.130201314249E-2)[&rate=6.37175924250899E-4]:1.946926799845E-1,142[&rate=6.37175924250899E-4]:3.972077546686E-1)[&rate=6.37175924250899E-4]:1.000473462741E0,((24[&rate=6.37175924250899E-4]:9.161943979338E-1,(1[&rate=6.37175924250899E-4]:6.055786724381E-2,(28[&rate=6.37175924250899E-4]:6.667873799354E-1,(21[&rate=6.37175924250899E-4]:5.707321747065E-1,17[&rate=6.37175924250899E-4]:5.405951884051E-1)[&rate=6.37175924250899E-4]:7.139767098246E-2)[&rate=6.37175924250899E-4]:1.800718571714E-1)[&rate=6.37175924250899E-4]:7.481461288175E-2)[&rate=6.37175924250899E-4]:3.544841652426E-1,(102[&rate=6.37175924250899E-4]:1.043301395194E-1,((23[&rate=6.37175924250899E-4]:6.529681749767E-1,(25[&rate=6.37175924250899E-4]:4.976637735378E-1,20[&rate=6.37175924250899E-4]:4.784856913461E-1)[&rate=6.37175924250899E-4]:1.662633055486E-1)[&rate=6.37175924250899E-4]:3.305195848825E-2,(11[&rate=6.37175924250899E-4]:4.975164334409E-1,140[&rate=6.37175924250899E-4]:4.783383512492E-1)[&rate=6.37175924250899E-4]:1.035721931749E-1)[&rate=6.37175924250899E-4]:5.689949375611E-1)[&rate=6.37175924250899E-4]:4.70458804066E-3)[&rate=6.37175924250899E-4]:4.207114738345E-2)[&rate=6.37175924250899E-4]:6.624061057604E-3)[&rate=6.37175924250899E-4]:6.875566842911E-2)[&rate=6.37175924250899E-4]:6.825115114942E-1)[&rate=6.37175924250899E-4]:3.375972578358E-1)[&rate=6.37175924250899E-4]:1.579149783982E-1)[&rate=6.37175924250899E-4]:8.969961944537E-2)[&rate=6.37175924250899E-4]:5.448989735156E-2,(97[&rate=6.37175924250899E-4]:3.870141281737E-1,40[&rate=6.37175924250899E-4]:4.580523795399E-1)[&rate=6.37175924250899E-4]:1.120028783667E-1)[&rate=6.37175924250899E-4]:4.363783884212E-2)[&rate=6.37175924250899E-4]:1.709737723303E-1,38[&rate=6.37175924250899E-4]:7.1636085815E-1)[&rate=6.37175924250899E-4]:3.826810517824E-1,((((((128[&rate=6.37175924250899E-4]:1.073349850529E0,(((131[&rate=6.37175924250899E-4]:3.469570725613E-1,((129[&rate=6.37175924250899E-4]:2.571971596057E-2,132[&rate=6.37175924250899E-4]:2.845944198793E-2)[&rate=6.37175924250899E-4]:2.341206140652E-2,130[&rate=6.37175924250899E-4]:4.91317773671E-2)[&rate=6.37175924250899E-4]:2.950855691669E-1)[&rate=6.37175924250899E-4]:4.137024557403E-1,69[&rate=6.37175924250899E-4]:9.058650077539E-1)[&rate=6.37175924250899E-4]:2.496301834698E-2,118[&rate=6.37175924250899E-4]:9.198691219912E-1)[&rate=6.37175924250899E-4]:2.932067559352E-1)[&rate=6.37175924250899E-4]:3.303683142504E-1,((44[&rate=6.37175924250899E-4]:4.441544450972E-1,((((((41[&rate=6.37175924250899E-4]:1.006805979415E-1,42[&rate=6.37175924250899E-4]:1.061450788157E-1)[&rate=6.37175924250899E-4]:3.34463911694E-4,48[&rate=6.37175924250899E-4]:1.447309088477E-1)[&rate=6.37175924250899E-4]:6.797783720406E-2,(43[&rate=6.37175924250899E-4]:1.905602273791E-1,46[&rate=6.37175924250899E-4]:1.905602273791E-1)[&rate=6.37175924250899E-4]:3.307748042108E-2)[&rate=6.37175924250899E-4]:2.012937791618E-1,51[&rate=6.37175924250899E-4]:3.976090825905E-1)[&rate=6.37175924250899E-4]:5.078182094685E-3,47[&rate=6.37175924250899E-4]:4.300096690567E-1)[&rate=6.37175924250899E-4]:1.03171152604E-3,(49[&rate=6.37175924250899E-4]:1.70894802242E-1,50[&rate=6.37175924250899E-4]:1.70894802242E-1)[&rate=6.37175924250899E-4]:2.27359693095E-1)[&rate=6.37175924250899E-4]:1.857754538875E-2)[&rate=6.37175924250899E-4]:6.435176930599E-2,45[&rate=6.37175924250899E-4]:5.057739739661E-1)[&rate=6.37175924250899E-4]:1.245479785222E-1)[&rate=6.37175924250899E-4]:4.373411006353E-2,(((60[&rate=6.37175924250899E-4]:1.256464053204E-1,65[&rate=6.37175924250899E-4]:1.256464053204E-1)[&rate=6.37175924250899E-4]:7.74118213729E-2,(62[&rate=6.37175924250899E-4]:2.360638911748E-1,64[&rate=6.37175924250899E-4]:1.949680007637E-1)[&rate=6.37175924250899E-4]:1.587751574362E-1)[&rate=6.37175924250899E-4]:7.750995128728E-2,(63[&rate=6.37175924250899E-4]:1.320581506121E-1,61[&rate=6.37175924250899E-4]:1.731540410231E-1)[&rate=6.37175924250899E-4]:2.991949588751E-1)[&rate=6.37175924250899E-4]:1.114829302342E0)[&rate=6.37175924250899E-4]:5.910850397728E-2,121[&rate=6.37175924250899E-4]:2.103821052793E0)[&rate=6.37175924250899E-4]:3.597413819906E-2,36[&rate=6.37175924250899E-4]:6.034313619753E-2)[&rate=6.37175924250899E-4]:1.076888631007E-1,(35[&rate=6.37175924250899E-4]:1.448140493529E-2,127[&rate=6.37175924250899E-4]:2.581604692606E0)[&rate=6.37175924250899E-4]:1.069752518972E-1)[&rate=6.37175924250899E-4]:3.752198065845E-1)[&rate=6.37175924250899E-4]:1.236931793557E-1,(((((54[&rate=6.37175924250899E-4]:1.493096372226E-1,37[&rate=6.37175924250899E-4]:2.258123694631E-1)[&rate=6.37175924250899E-4]:3.528526441705E-2,((57[&rate=6.37175924250899E-4]:1.13065243107E-1,58[&rate=6.37175924250899E-4]:1.2945868573E-1)[&rate=6.37175924250899E-4]:9.238461427429E-2,(55[&rate=6.37175924250899E-4]:1.377880419949E-1,56[&rate=6.37175924250899E-4]:1.377880419949E-1)[&rate=6.37175924250899E-4]:5.673285363766E-2)[&rate=6.37175924250899E-4]:2.012865081574E-2)[&rate=6.37175924250899E-4]:3.947267948244E-2,59[&rate=6.37175924250899E-4]:2.623189472423E-1)[&rate=6.37175924250899E-4]:4.812466613191E-1,68[&rate=6.37175924250899E-4]:6.943852806925E-1)[&rate=6.37175924250899E-4]:2.764581617481E-1,((((((((71[&rate=6.37175924250899E-4]:3.359817566673E-1,73[&rate=6.37175924250899E-4]:4.044749073522E-1)[&rate=6.37175924250899E-4]:6.271082533101E-2,(81[&rate=6.37175924250899E-4]:5.478563086812E-2,80[&rate=6.37175924250899E-4]:5.478563086812E-2)[&rate=6.37175924250899E-4]:3.630850333219E-1)[&rate=6.37175924250899E-4]:1.558324713509E-2,((79[&rate=6.37175924250899E-4]:3.072010406947E-1,((72[&rate=6.37175924250899E-4]:5.444225189275E-3,78[&rate=6.37175924250899E-4]:2.736203340859E-2)[&rate=6.37175924250899E-4]:2.124248593186E-1,82[&rate=6.37175924250899E-4]:2.480060708093E-1)[&rate=6.37175924250899E-4]:6.74141479675E-2)[&rate=6.37175924250899E-4]:1.006099145562E-1,77[&rate=6.37175924250899E-4]:4.43427393607E-1)[&rate=6.37175924250899E-4]:3.38621341565E-2)[&rate=6.37175924250899E-4]:3.866417578598E-1,(75[&rate=6.37175924250899E-4]:6.076355699001E-1,((74[&rate=6.37175924250899E-4]:4.285565009114E-1,76[&rate=6.37175924250899E-4]:4.285565009114E-1)[&rate=6.37175924250899E-4]:9.297661050315E-3,70[&rate=6.37175924250899E-4]:3.994979975782E-1)[&rate=6.37175924250899E-4]:1.697814079384E-1)[&rate=6.37175924250899E-4]:2.61775167778E-1)[&rate=6.37175924250899E-4]:5.369007226606E-1,53[&rate=6.37175924250899E-4]:6.598484017265E-1)[&rate=6.37175924250899E-4]:4.669259971893E-2,(52[&rate=6.37175924250899E-4]:5.258812878771E-1,(103[&rate=6.37175924250899E-4]:4.214814483069E-1,(29[&rate=6.37175924250899E-4]:4.680272282361E-1,(12[&rate=6.37175924250899E-4]:1.213645220587E-1,5[&rate=6.37175924250899E-4]:8.300835767524E-2)[&rate=6.37175924250899E-4]:2.398133911089E-1)[&rate=6.37175924250899E-4]:1.863309323996E-1)[&rate=6.37175924250899E-4]:1.768693574131E0)[&rate=6.37175924250899E-4]:1.888564348797E-1)[&rate=6.37175924250899E-4]:2.95990870548E-2,((137[&rate=6.37175924250899E-4]:5.458612488931E-1,133[&rate=6.37175924250899E-4]:5.047653584821E-1)[&rate=6.37175924250899E-4]:2.153236567883E-1,134[&rate=6.37175924250899E-4]:6.899520289693E-1)[&rate=6.37175924250899E-4]:7.98130570198E-1)[&rate=6.37175924250899E-4]:2.579311933053E-1,125[&rate=6.37175924250899E-4]:7.836887681443E-1)[&rate=6.37175924250899E-4]:3.53821340963E-1)[&rate=6.37175924250899E-4]:1.972468381043E-1)[&rate=6.37175924250899E-4]:2.992070952829E-1)[&rate=6.37175924250899E-4]:6.667164889357E-3)[&rate=6.37175924250899E-4]:6.683342519081E-2)[&rate=6.37175924250899E-4]:2.570076353179E-2);
tree STATE_38340000 [&joint=-20966.650168568223,lnP=-20966.650168568223] = [&R] (((34[&rate=5.686698672253476E-4]:1.746519655921E-2,((((((((96[&rate=5.686698672253476E-4]:3.994997721064E-1,99[&rate=5.686698672253476E-4]:4.350188977892E-1)[&rate=5.686698672253476E-4]:6.811498258544E-2,98[&rate=5.686698672253476E-4]:4.812759568774E-1)[&rate=5.686698672253476E-4]:8.459587379087E-2,(95[&rate=5.686698672253476E-4]:2.34093084566E-1,(94[&rate=5.686698672253476E-4]:2.841907791427E-2,100[&rate=5.686698672253476E-4]:2.841907791427E-2)[&rate=5.686698672253476E-4]:1.209745530996E-1)[&rate=5.686698672253476E-4]:3.427077078511E-1)[&rate=5.686698672253476E-4]:2.556640447907E-1,(((147[&rate=5.686698672253476E-4]:4.427474819004E-1,146[&rate=5.686698672253476E-4]:5.055890119549E-1)[&rate=5.686698672253476E-4]:1.121576214777E-1,(40[&rate=5.686698672253476E-4]:4.790431298414E-1,((101[&rate=5.686698672253476E-4]:9.727572272253E-1,((((15[&rate=5.686698672253476E-4]:5.579611275514E-1,10[&rate=5.686698672253476E-4]:5.196049631679E-1)[&rate=5.686698672253476E-4]:4.804914552621E-1,(6[&rate=5.686698672253476E-4]:9.442663440424E-1,(18[&rate=5.686698672253476E-4]:6.500559714005E-1,3[&rate=5.686698672253476E-4]:5.349874782499E-1)[&rate=5.686698672253476E-4]:3.57224071272E-1)[&rate=5.686698672253476E-4]:3.939171822324E-2)[&rate=5.686698672253476E-4]:3.871896301289E-1,((((((11[&rate=5.686698672253476E-4]:5.96112645264E-1,140[&rate=5.686698672253476E-4]:5.769345630723E-1)[&rate=5.686698672253476E-4]:7.217058229811E-2,(23[&rate=5.686698672253476E-4]:5.223767974053E-1,(20[&rate=5.686698672253476E-4]:4.384592289902E-1,25[&rate=5.686698672253476E-4]:4.576373111819E-1)[&rate=5.686698672253476E-4]:7.56983903331E-2)[&rate=5.686698672253476E-4]:2.30837937006E-1)[&rate=5.686698672253476E-4]:5.356752081942E-1,102[&rate=5.686698672253476E-4]:1.382050110989E-1)[&rate=5.686698672253476E-4]:1.739230213579E-2,(((28[&rate=5.686698672253476E-4]:6.764423520165E-1,(17[&rate=5.686698672253476E-4]:4.951056188129E-1,21[&rate=5.686698672253476E-4]:5.252426051143E-1)[&rate=5.686698672253476E-4]:1.265422126558E-1)[&rate=5.686698672253476E-4]:2.284310583741E-1,1[&rate=5.686698672253476E-4]:1.185720405276E-1)[&rate=5.686698672253476E-4]:8.357948583705E-2,24[&rate=5.686698672253476E-4]:9.829734441729E-1)[&rate=5.686698672253476E-4]:3.342677046781E-1)[&rate=5.686698672253476E-4]:6.284730553907E-2,((((19[&rate=5.686698672253476E-4]:6.219626220028E-1,13[&rate=5.686698672253476E-4]:5.836064576191E-1)[&rate=5.686698672253476E-4]:1.64807139021E-1,(115[&rate=5.686698672253476E-4]:6.657281226925E-1,((107[&rate=5.686698672253476E-4]:3.764781525198E-1,108[&rate=5.686698672253476E-4]:3.737384264924E-1)[&rate=5.686698672253476E-4]:7.290030971295E-2,((112[&rate=5.686698672253476E-4]:1.700008581436E-1,114[&rate=5.686698672253476E-4]:8.780907732177E-2)[&rate=5.686698672253476E-4]:2.722776056111E-1,109[&rate=5.686698672253476E-4]:4.395387377274E-1)[&rate=5.686698672253476E-4]:2.901780669708E-2)[&rate=5.686698672253476E-4]:2.766236330625E-1)[&rate=5.686698672253476E-4]:4.936931257407E-4)[&rate=5.686698672253476E-4]:2.578130023217E-1,((116[&rate=5.686698672253476E-4]:3.829142437994E-1,((106[&rate=5.686698672253476E-4]:1.61082348449E-1,139[&rate=5.686698672253476E-4]:3.528631703668E-1)[&rate=5.686698672253476E-4]:1.916310767701E-1,(104[&rate=5.686698672253476E-4]:2.27002201252E-1,111[&rate=5.686698672253476E-4]:2.434405574164E-1)[&rate=5.686698672253476E-4]:1.257112239671E-1)[&rate=5.686698672253476E-4]:9.047479118305E-2)[&rate=5.686698672253476E-4]:2.232933815411E-1,(148[&rate=5.686698672253476E-4]:3.571467521262E-1,143[&rate=5.686698672253476E-4]:3.544070260989E-1)[&rate=5.686698672253476E-4]:2.87417037598E-1)[&rate=5.686698672253476E-4]:3.178271927994E-1)[&rate=5.686698672253476E-4]:2.04186075576E-2,((9[&rate=5.686698672253476E-4]:6.904326235735E-1,(117[&rate=5.686698672253476E-4]:6.920773892268E-1,(113[&rate=5.686698672253476E-4]:6.259420434175E-1,((4[&rate=5.686698672253476E-4]:7.488913213726E-2,30[&rate=5.686698672253476E-4]:2.474918718633E-1)[&rate=5.686698672253476E-4]:3.257502841437E-1,14[&rate=5.686698672253476E-4]:4.581736628561E-1)[&rate=5.686698672253476E-4]:1.677683805614E-1)[&rate=5.686698672253476E-4]:6.339561978173E-2)[&rate=5.686698672253476E-4]:9.314138456346E-3)[&rate=5.686698672253476E-4]:4.391955370651E-2,(105[&rate=5.686698672253476E-4]:3.359965948366E-1,110[&rate=5.686698672253476E-4]:3.579144030557E-1)[&rate=5.686698672253476E-4]:3.791775002517E-1)[&rate=5.686698672253476E-4]:2.840738511573E-1)[&rate=5.686698672253476E-4]:2.657720149939E-1)[&rate=5.686698672253476E-4]:1.389419772923E-2,((141[&rate=5.686698672253476E-4]:3.50208019824E-1,(144[&rate=5.686698672253476E-4]:3.393489979798E-1,145[&rate=5.686698672253476E-4]:3.448284500348E-1)[&rate=5.686698672253476E-4]:8.119295816808E-3)[&rate=5.686698672253476E-4]:3.177393666633E-1,142[&rate=5.686698672253476E-4]:6.706871125149E-1)[&rate=5.686698672253476E-4]:8.082270464539E-1)[&rate=5.686698672253476E-4]:8.919380739849E-2)[&rate=5.686698672253476E-4]:1.470106814474E-2,(((92[&rate=5.686698672253476E-4]:2.017845101165E-1,(91[&rate=5.686698672253476E-4]:9.176946114157E-2,90[&rate=5.686698672253476E-4]:9.176946114157E-2)[&rate=5.686698672253476E-4]:1.100150489749E-1)[&rate=5.686698672253476E-4]:1.294711750121E-1,(87[&rate=5.686698672253476E-4]:2.756056878938E-1,(86[&rate=5.686698672253476E-4]:1.782447647125E-1,((93[&rate=5.686698672253476E-4]:7.928887152557E-2,84[&rate=5.686698672253476E-4]:6.559024138855E-2)[&rate=5.686698672253476E-4]:8.905086591922E-2,(83[&rate=5.686698672253476E-4]:1.250220025701E-1,85[&rate=5.686698672253476E-4]:1.250220025701E-1)[&rate=5.686698672253476E-4]:2.96191047377E-2)[&rate=5.686698672253476E-4]:2.360365740473E-2)[&rate=5.686698672253476E-4]:9.736092318126E-2)[&rate=5.686698672253476E-4]:4.195136709783E-2)[&rate=5.686698672253476E-4]:5.998280498183E-1,(89[&rate=5.686698672253476E-4]:1.285152476599E-1,88[&rate=5.686698672253476E-4]:1.148166175229E-1)[&rate=5.686698672253476E-4]:8.025684872871E-1)[&rate=5.686698672253476E-4]:9.55834888606E-1)[&rate=5.686698672253476E-4]:6.420029872341E-1)[&rate=5.686698672253476E-4]:4.034955070253E-1,(16[&rate=5.686698672253476E-4]:2.469833240051E0,(2[&rate=5.686698672253476E-4]:6.456132080924E-1,(((7[&rate=5.686698672253476E-4]:2.156825974326E-1,8[&rate=5.686698672253476E-4]:2.156825974326E-1)[&rate=5.686698672253476E-4]:2.610092397928E-1,26[&rate=5.686698672253476E-4]:5.83541152294E-1)[&rate=5.686698672253476E-4]:1.498493110937E-1,(31[&rate=5.686698672253476E-4]:7.433192709613E-1,(22[&rate=5.686698672253476E-4]:5.800328209185E-1,27[&rate=5.686698672253476E-4]:5.964711770829E-1)[&rate=5.686698672253476E-4]:1.084919294947E-1)[&rate=5.686698672253476E-4]:3.390680886483E-2)[&rate=5.686698672253476E-4]:9.578438854034E-2)[&rate=5.686698672253476E-4]:1.695452908671E0)[&rate=5.686698672253476E-4]:1.874826132269E-2)[&rate=5.686698672253476E-4]:7.595455458453E-2)[&rate=5.686698672253476E-4]:1.848492435626E-2)[&rate=5.686698672253476E-4]:3.827194009717E-2,(97[&rate=5.686698672253476E-4]:4.221632426935E-1,39[&rate=5.686698672253476E-4]:4.932014940597E-1)[&rate=5.686698672253476E-4]:4.259850023518E-2)[&rate=5.686698672253476E-4]:1.573205806179E-1)[&rate=5.686698672253476E-4]:1.233508960019E-1,38[&rate=5.686698672253476E-4]:7.481654599856E-1)[&rate=5.686698672253476E-4]:4.192007536337E-1,((127[&rate=5.686698672253476E-4]:2.844205506473E0,(35[&rate=5.686698672253476E-4]:1.110969383484E-1,(121[&rate=5.686698672253476E-4]:2.130654731155E0,36[&rate=5.686698672253476E-4]:5.120267636061E-2)[&rate=5.686698672253476E-4]:1.064696044536E-1)[&rate=5.686698672253476E-4]:1.659852804531E-1)[&rate=5.686698672253476E-4]:1.543496196701E-2,(((45[&rate=5.686698672253476E-4]:4.23132559152E-1,44[&rate=5.686698672253476E-4]:4.258647995891E-1)[&rate=5.686698672253476E-4]:1.17108241434E-1,(51[&rate=5.686698672253476E-4]:4.539984992934E-1,(((49[&rate=5.686698672253476E-4]:3.265839465017E-1,50[&rate=5.686698672253476E-4]:3.265839465017E-1)[&rate=5.686698672253476E-4]:7.508734821845E-2,47[&rate=5.686698672253476E-4]:4.344581799659E-1)[&rate=5.686698672253476E-4]:2.36664977602E-2,(46[&rate=5.686698672253476E-4]:3.861797450651E-1,((42[&rate=5.686698672253476E-4]:2.877159556458E-1,(41[&rate=5.686698672253476E-4]:2.48820266872E-1,48[&rate=5.686698672253476E-4]:2.925361138665E-1)[&rate=5.686698672253476E-4]:3.343120789959E-2)[&rate=5.686698672253476E-4]:3.279870474344E-2,43[&rate=5.686698672253476E-4]:3.69694988258E-1)[&rate=5.686698672253476E-4]:1.648475680713E-2)[&rate=5.686698672253476E-4]:7.194493266099E-2)[&rate=5.686698672253476E-4]:2.31962259388E-2)[&rate=5.686698672253476E-4]:6.711661823248E-2)[&rate=5.686698672253476E-4]:3.966022258613E-1,((128[&rate=5.686698672253476E-4]:1.190456881861E0,((118[&rate=5.686698672253476E-4]:5.979872947308E-1,69[&rate=5.686698672253476E-4]:6.089461988404E-1)[&rate=5.686698672253476E-4]:2.243278210915E-2,((130[&rate=5.686698672253476E-4]:5.32827671285E-2,131[&rate=5.686698672253476E-4]:5.602249315585E-2)[&rate=5.686698672253476E-4]:1.441650579441E-1,(129[&rate=5.686698672253476E-4]:3.558456371496E-2,132[&rate=5.686698672253476E-4]:3.832428974232E-2)[&rate=5.686698672253476E-4]:1.618632613576E-1)[&rate=5.686698672253476E-4]:2.859859503975E-1)[&rate=5.686698672253476E-4]:7.097628324185E-1)[&rate=5.686698672253476E-4]:4.741428516452E-1,((((62[&rate=5.686698672253476E-4]:2.559122272125E-1,64[&rate=5.686698672253476E-4]:2.148163368014E-1)[&rate=5.686698672253476E-4]:3.200501106375E-2,60[&rate=5.686698672253476E-4]:9.613641635846E-2)[&rate=5.686698672253476E-4]:5.998315834369E-2,65[&rate=5.686698672253476E-4]:1.561195747021E-1)[&rate=5.686698672253476E-4]:4.092949072733E-1,(63[&rate=5.686698672253476E-4]:1.93371312741E-1,61[&rate=5.686698672253476E-4]:2.344672031521E-1)[&rate=5.686698672253476E-4]:5.227281007411E-1)[&rate=5.686698672253476E-4]:1.047130457011E0)[&rate=5.686698672253476E-4]:4.563950523226E-2)[&rate=5.686698672253476E-4]:1.110450653175E-1)[&rate=5.686698672253476E-4]:2.724835863353E-1)[&rate=5.686698672253476E-4]:1.664128319739E-1,(((((((54[&rate=5.686698672253476E-4]:2.137550807634E-1,58[&rate=5.686698672253476E-4]:2.711321299437E-1)[&rate=5.686698672253476E-4]:3.820917072613E-2,57[&rate=5.686698672253476E-4]:2.929478580468E-1)[&rate=5.686698672253476E-4]:2.145356102035E-2,37[&rate=5.686698672253476E-4]:3.499205447503E-1)[&rate=5.686698672253476E-4]:2.617711130141E-2,(56[&rate=5.686698672253476E-4]:2.464488610794E-1,55[&rate=5.686698672253476E-4]:2.464488610794E-1)[&rate=5.686698672253476E-4]:8.320070754043E-2)[&rate=5.686698672253476E-4]:9.596728282636E-2,59[&rate=5.686698672253476E-4]:4.338135727578E-1)[&rate=5.686698672253476E-4]:2.772874210144E-1,68[&rate=5.686698672253476E-4]:6.619206659032E-1)[&rate=5.686698672253476E-4]:3.32677267301E-1,(((103[&rate=5.686698672253476E-4]:4.824364610611E-1,(29[&rate=5.686698672253476E-4]:4.794649767118E-1,(12[&rate=5.686698672253476E-4]:7.26456423385E-2,5[&rate=5.686698672253476E-4]:3.428947795504E-2)[&rate=5.686698672253476E-4]:2.999700193048E-1)[&rate=5.686698672253476E-4]:2.35848196678E-1)[&rate=5.686698672253476E-4]:1.851681027724E0,(52[&rate=5.686698672253476E-4]:6.492020297669E-1,((((((72[&rate=5.686698672253476E-4]:2.038437752146E-1,78[&rate=5.686698672253476E-4]:2.257615834339E-1)[&rate=5.686698672253476E-4]:2.691454441741E-2,(82[&rate=5.686698672253476E-4]:1.69618189833E-1,(79[&rate=5.686698672253476E-4]:1.330727199676E-1,71[&rate=5.686698672253476E-4]:1.056754596935E-1)[&rate=5.686698672253476E-4]:2.832629178341E-2)[&rate=5.686698672253476E-4]:9.127711610031E-2)[&rate=5.686698672253476E-4]:5.243375011436E-2,(77[&rate=5.686698672253476E-4]:3.22979536313E-1,73[&rate=5.686698672253476E-4]:3.284589883677E-1)[&rate=5.686698672253476E-4]:1.774678000876E-2)[&rate=5.686698672253476E-4]:1.049141993889E-1,(81[&rate=5.686698672253476E-4]:4.4143073373E-2,80[&rate=5.686698672253476E-4]:4.4143073373E-2)[&rate=5.686698672253476E-4]:3.576618258992E-1)[&rate=5.686698672253476E-4]:2.520807015716E-1,((74[&rate=5.686698672253476E-4]:3.607344604504E-1,(76[&rate=5.686698672253476E-4]:3.313202808756E-1,70[&rate=5.686698672253476E-4]:2.929641164922E-1)[&rate=5.686698672253476E-4]:2.941417957482E-2)[&rate=5.686698672253476E-4]:1.562046248745E-1,75[&rate=5.686698672253476E-4]:5.169390853249E-1)[&rate=5.686698672253476E-4]:1.86261584012E-1)[&rate=5.686698672253476E-4]:5.716357039591E-1,(53[&rate=5.686698672253476E-4]:4.289283580736E-1,((137[&rate=5.686698672253476E-4]:3.84367878922E-1,133[&rate=5.686698672253476E-4]:3.43271988511E-1)[&rate=5.686698672253476E-4]:1.91741208367E-1,134[&rate=5.686698672253476E-4]:5.048762105768E-1)[&rate=5.686698672253476E-4]:6.759946581638E-1)[&rate=5.686698672253476E-4]:9.944495661029E-2)[&rate=5.686698672253476E-4]:1.126319937716E-1)[&rate=5.686698672253476E-4]:2.062172445713E-2)[&rate=5.686698672253476E-4]:3.985144883402E-1,125[&rate=5.686698672253476E-4]:8.497590075917E-1)[&rate=5.686698672253476E-4]:3.115055922793E-1)[&rate=5.686698672253476E-4]:2.845363036458E-1)[&rate=5.686698672253476E-4]:7.727105551386E-2,((66[&rate=5.686698672253476E-4]:4.668247904652E-1,(((123[&rate=5.686698672253476E-4]:2.616070933106E-1,124[&rate=5.686698672253476E-4]:2.588748528735E-1)[&rate=5.686698672253476E-4]:2.598162143825E-2,122[&rate=5.686698672253476E-4]:2.875887147489E-1)[&rate=5.686698672253476E-4]:5.09464775757E-1,67[&rate=5.686698672253476E-4]:2.957809401653E-1)[&rate=5.686698672253476E-4]:1.710438503E-1)[&rate=5.686698672253476E-4]:5.380715853406E-2,(((120[&rate=5.686698672253476E-4]:1.055598683058E0,(135[&rate=5.686698672253476E-4]:3.549628180018E-1,(138[&rate=5.686698672253476E-4]:4.053645430674E-1,136[&rate=5.686698672253476E-4]:2.738576937522E-1)[&rate=5.686698672253476E-4]:1.495982749345E-1)[&rate=5.686698672253476E-4]:4.485810705359E-1)[&rate=5.686698672253476E-4]:5.855416648947E-1,126[&rate=5.686698672253476E-4]:9.51328236268E-1)[&rate=5.686698672253476E-4]:5.706164942344E-1,119[&rate=5.686698672253476E-4]:2.307647253146E0)[&rate=5.686698672253476E-4]:2.458614081819E-1)[&rate=5.686698672253476E-4]:2.880527055923E-1)[&rate=5.686698672253476E-4]:7.179424059771E-2)[&rate=5.686698672253476E-4]:1.411874908657E-2,32[&rate=5.686698672253476E-4]:9.666137426689E-3)[&rate=5.686698672253476E-4]:9.600951848645E-2,33[&rate=5.686698672253476E-4]:1.111551079679E-1);
tree STATE_38430000 [&joint=-20963.78718952656,lnP=-20963.78718952656] = [&R] (((32[&rate=5.589202166511657E-4]:2.815884096629E-2,33[&rate=5.589202166511657E-4]:3.363829302101E-2)[&rate=5.589202166511657E-4]:4.814623236048E-2,(((((59[&rate=5.589202166511657E-4]:5.478350118884E-1,(((37[&rate=5.589202166511657E-4]:1.904519359598E-1,(57[&rate=5.589202166511657E-4]:1.481614143239E-1,54[&rate=5.589202166511657E-4]:1.071778077665E-1)[&rate=5.589202166511657E-4]:6.771395952861E-3)[&rate=5.589202166511657E-4]:1.753908562868E-1,58[&rate=5.589202166511657E-4]:3.467171091865E-1)[&rate=5.589202166511657E-4]:4.484635371024E-2,(56[&rate=5.589202166511657E-4]:2.902440766894E-1,55[&rate=5.589202166511657E-4]:2.902440766894E-1)[&rate=5.589202166511657E-4]:7.399698183562E-2)[&rate=5.589202166511657E-4]:1.753972320517E-1)[&rate=5.589202166511657E-4]:3.124658343E-1,68[&rate=5.589202166511657E-4]:8.111205183194E-1)[&rate=5.589202166511657E-4]:3.27341386001E-1,((53[&rate=5.589202166511657E-4]:6.87358154896E-1,((((134[&rate=5.589202166511657E-4]:7.417342956484E-1,(133[&rate=5.589202166511657E-4]:6.770664102553E-1,137[&rate=5.589202166511657E-4]:7.181623006663E-1)[&rate=5.589202166511657E-4]:9.480487169422E-2)[&rate=5.589202166511657E-4]:6.41984675116E-1,52[&rate=5.589202166511657E-4]:6.399731814087E-1)[&rate=5.589202166511657E-4]:1.33545031082E-2,(103[&rate=5.589202166511657E-4]:5.491184080353E-1,(29[&rate=5.589202166511657E-4]:6.230675026038E-1,(12[&rate=5.589202166511657E-4]:1.704244466922E-1,5[&rate=5.589202166511657E-4]:1.320682823087E-1)[&rate=5.589202166511657E-4]:3.457937408431E-1)[&rate=5.589202166511657E-4]:1.589276177602E-1)[&rate=5.589202166511657E-4]:1.768503011043E0)[&rate=5.589202166511657E-4]:2.667054275675E-2,(((77[&rate=5.589202166511657E-4]:4.604182848326E-1,((81[&rate=5.589202166511657E-4]:3.751309022426E-3,80[&rate=5.589202166511657E-4]:3.751309022426E-3)[&rate=5.589202166511657E-4]:3.627644397487E-1,(71[&rate=5.589202166511657E-4]:2.607324439435E-1,73[&rate=5.589202166511657E-4]:3.292255946284E-1)[&rate=5.589202166511657E-4]:8.660522263587E-2)[&rate=5.589202166511657E-4]:5.006691962304E-2)[&rate=5.589202166511657E-4]:2.218386437163E-2,(82[&rate=5.589202166511657E-4]:3.060296951082E-1,(79[&rate=5.589202166511657E-4]:1.356918497819E-1,(72[&rate=5.589202166511657E-4]:5.043312271476E-2,78[&rate=5.589202166511657E-4]:7.235093093408E-2)[&rate=5.589202166511657E-4]:6.334091884784E-2)[&rate=5.589202166511657E-4]:1.621186672442E-1)[&rate=5.589202166511657E-4]:1.49175193822E-1)[&rate=5.589202166511657E-4]:2.335138010528E-1,(((70[&rate=5.589202166511657E-4]:5.218614673587E-1,76[&rate=5.589202166511657E-4]:5.602176317422E-1)[&rate=5.589202166511657E-4]:6.212824119671E-2,74[&rate=5.589202166511657E-4]:6.223458729389E-1)[&rate=5.589202166511657E-4]:4.943170512292E-2,75[&rate=5.589202166511657E-4]:6.717775780618E-1)[&rate=5.589202166511657E-4]:4.981782424993E-2)[&rate=5.589202166511657E-4]:6.966691622626E-1)[&rate=5.589202166511657E-4]:1.555664893371E-2)[&rate=5.589202166511657E-4]:3.489490349645E-1,125[&rate=5.589202166511657E-4]:8.259246761993E-1)[&rate=5.589202166511657E-4]:4.792038947879E-1)[&rate=5.589202166511657E-4]:2.886854908821E-1,34[&rate=5.589202166511657E-4]:1.641305880016E-2)[&rate=5.589202166511657E-4]:1.659708434907E-2,(((((135[&rate=5.589202166511657E-4]:3.762542687273E-1,(138[&rate=5.589202166511657E-4]:1.935352127254E-1,136[&rate=5.589202166511657E-4]:6.202836341016E-2)[&rate=5.589202166511657E-4]:3.82719056002E-1)[&rate=5.589202166511657E-4]:3.086461519869E-1,(120[&rate=5.589202166511657E-4]:6.1257720833E-1,119[&rate=5.589202166511657E-4]:7.084676192889E-1)[&rate=5.589202166511657E-4]:3.243780069046E-1)[&rate=5.589202166511657E-4]:7.392559403207E-1,126[&rate=5.589202166511657E-4]:9.863990438705E-1)[&rate=5.589202166511657E-4]:5.588485389991E-1,66[&rate=5.589202166511657E-4]:2.980733931846E-1)[&rate=5.589202166511657E-4]:2.786415559072E-3,((122[&rate=5.589202166511657E-4]:1.931282479911E-1,(123[&rate=5.589202166511657E-4]:1.021775245328E-1,124[&rate=5.589202166511657E-4]:9.94452840957E-2)[&rate=5.589202166511657E-4]:9.095072345827E-2)[&rate=5.589202166511657E-4]:4.787775030639E-1,67[&rate=5.589202166511657E-4]:1.706332007144E-1)[&rate=5.589202166511657E-4]:1.302266080293E-1)[&rate=5.589202166511657E-4]:5.951640330356E-1)[&rate=5.589202166511657E-4]:6.521273839662E-2)[&rate=5.589202166511657E-4]:3.564666804537E-2,((((147[&rate=5.589202166511657E-4]:7.490476536452E-1,((((22[&rate=5.589202166511657E-4]:5.000292240397E-1,27[&rate=5.589202166511657E-4]:5.164675802041E-1)[&rate=5.589202166511657E-4]:2.44663264711E-1,(((7[&rate=5.589202166511657E-4]:1.611874399256E-1,8[&rate=5.589202166511657E-4]:1.611874399256E-1)[&rate=5.589202166511657E-4]:3.366923905941E-1,26[&rate=5.589202166511657E-4]:6.047291455882E-1)[&rate=5.589202166511657E-4]:1.144414266639E-1,31[&rate=5.589202166511657E-4]:7.630061886905E-1)[&rate=5.589202166511657E-4]:3.648082060832E-2)[&rate=5.589202166511657E-4]:2.286134080211E-1,2[&rate=5.589202166511657E-4]:8.007031570458E-1)[&rate=5.589202166511657E-4]:1.533181384573E0,16[&rate=5.589202166511657E-4]:2.462651664907E0)[&rate=5.589202166511657E-4]:3.145118656754E-1)[&rate=5.589202166511657E-4]:6.672896761781E-2,((146[&rate=5.589202166511657E-4]:7.315934446088E-1,(40[&rate=5.589202166511657E-4]:5.473889114123E-1,((101[&rate=5.589202166511657E-4]:7.75921921341E-1,((((89[&rate=5.589202166511657E-4]:8.772342318623E-2,88[&rate=5.589202166511657E-4]:7.402479304921E-2)[&rate=5.589202166511657E-4]:2.641360761565E-1,(((83[&rate=5.589202166511657E-4]:1.143365400254E-1,93[&rate=5.589202166511657E-4]:1.280351701624E-1)[&rate=5.589202166511657E-4]:9.164946376863E-2,(85[&rate=5.589202166511657E-4]:1.944506586743E-1,(84[&rate=5.589202166511657E-4]:1.655510643699E-1,86[&rate=5.589202166511657E-4]:1.655510643699E-1)[&rate=5.589202166511657E-4]:2.889959430437E-2)[&rate=5.589202166511657E-4]:1.153534511974E-2)[&rate=5.589202166511657E-4]:2.982109142049E-2,((92[&rate=5.589202166511657E-4]:1.585665127746E-1,(91[&rate=5.589202166511657E-4]:9.997787972563E-2,90[&rate=5.589202166511657E-4]:9.997787972563E-2)[&rate=5.589202166511657E-4]:5.858863304893E-2)[&rate=5.589202166511657E-4]:7.728557808982E-2,87[&rate=5.589202166511657E-4]:2.221534607274E-1)[&rate=5.589202166511657E-4]:1.365363448712E-2)[&rate=5.589202166511657E-4]:1.023537739912E-1)[&rate=5.589202166511657E-4]:1.04455076264E0,(3[&rate=5.589202166511657E-4]:7.003561953138E-1,(18[&rate=5.589202166511657E-4]:5.020823547586E-1,((15[&rate=5.589202166511657E-4]:3.019726067338E-1,10[&rate=5.589202166511657E-4]:2.636164423503E-1)[&rate=5.589202166511657E-4]:1.884597714924E-1,6[&rate=5.589202166511657E-4]:4.356378576784E-1)[&rate=5.589202166511657E-4]:3.430798450164E-3)[&rate=5.589202166511657E-4]:3.133423337058E-1)[&rate=5.589202166511657E-4]:1.426294091346E-1)[&rate=5.589202166511657E-4]:7.322177013334E-1,(((((20[&rate=5.589202166511657E-4]:3.507357327757E-1,25[&rate=5.589202166511657E-4]:3.699138149675E-1)[&rate=5.589202166511657E-4]:4.439618423461E-1,23[&rate=5.589202166511657E-4]:8.029167532039E-1)[&rate=5.589202166511657E-4]:2.364018288631E-2,(140[&rate=5.589202166511657E-4]:5.914185017842E-1,11[&rate=5.589202166511657E-4]:6.105965839759E-1)[&rate=5.589202166511657E-4]:1.310288452651E-1)[&rate=5.589202166511657E-4]:3.844094007055E-1,102[&rate=5.589202166511657E-4]:6.028140528901E-2)[&rate=5.589202166511657E-4]:2.573516690054E-1,(((((110[&rate=5.589202166511657E-4]:4.921878064644E-1,(105[&rate=5.589202166511657E-4]:3.087408447151E-1,117[&rate=5.589202166511657E-4]:3.388778310165E-1)[&rate=5.589202166511657E-4]:1.615291535302E-1)[&rate=5.589202166511657E-4]:3.787944739602E-1,((113[&rate=5.589202166511657E-4]:6.215400814928E-1,9[&rate=5.589202166511657E-4]:6.133209034107E-1)[&rate=5.589202166511657E-4]:3.098106468762E-2,((30[&rate=5.589202166511657E-4]:2.173539253709E-1,4[&rate=5.589202166511657E-4]:4.475118564491E-2)[&rate=5.589202166511657E-4]:4.157779318786E-1,14[&rate=5.589202166511657E-4]:5.180633640987E-1)[&rate=5.589202166511657E-4]:1.344577820817E-1)[&rate=5.589202166511657E-4]:2.239405862989E-1)[&rate=5.589202166511657E-4]:2.505285480207E-1,((((104[&rate=5.589202166511657E-4]:2.829170372765E-1,((111[&rate=5.589202166511657E-4]:2.257749989605E-2,106[&rate=5.589202166511657E-4]:6.139143731679E-3)[&rate=5.589202166511657E-4]:1.152155956356E-1,139[&rate=5.589202166511657E-4]:3.13135561285E-1)[&rate=5.589202166511657E-4]:1.615622979093E-1)[&rate=5.589202166511657E-4]:3.191559670772E-1,116[&rate=5.589202166511657E-4]:5.417990317509E-1)[&rate=5.589202166511657E-4]:2.505851303235E-1,(148[&rate=5.589202166511657E-4]:3.332506410862E-1,143[&rate=5.589202166511657E-4]:3.305109150588E-1)[&rate=5.589202166511657E-4]:4.97489685372E-1)[&rate=5.589202166511657E-4]:1.648580298264E-1,((108[&rate=5.589202166511657E-4]:7.928720282819E-1,(109[&rate=5.589202166511657E-4]:4.91693914047E-1,((112[&rate=5.589202166511657E-4]:4.077448153269E-1,114[&rate=5.589202166511657E-4]:3.25553034505E-1)[&rate=5.589202166511657E-4]:6.94398662544E-2,107[&rate=5.589202166511657E-4]:4.552668733622E-1)[&rate=5.589202166511657E-4]:1.724895849303E-2)[&rate=5.589202166511657E-4]:3.230959224541E-1)[&rate=5.589202166511657E-4]:1.783660297582E-1,((19[&rate=5.589202166511657E-4]:5.710505147836E-1,13[&rate=5.589202166511657E-4]:5.326943504E-1)[&rate=5.589202166511657E-4]:3.25704331104E-2,115[&rate=5.589202166511657E-4]:4.830730026885E-1)[&rate=5.589202166511657E-4]:4.306308087762E-1)[&rate=5.589202166511657E-4]:4.353838043615E-2)[&rate=5.589202166511657E-4]:8.755630777733E-2)[&rate=5.589202166511657E-4]:9.649143663854E-2,(((1[&rate=5.589202166511657E-4]:7.595239884524E-2,28[&rate=5.589202166511657E-4]:8.622537687082E-1)[&rate=5.589202166511657E-4]:2.301325838094E-1,24[&rate=5.589202166511657E-4]:1.086906900463E0)[&rate=5.589202166511657E-4]:7.095015241209E-2,(17[&rate=5.589202166511657E-4]:5.229717252832E-1,21[&rate=5.589202166511657E-4]:5.531087115846E-1)[&rate=5.589202166511657E-4]:5.855702590986E-1)[&rate=5.589202166511657E-4]:1.532958971405E-1)[&rate=5.589202166511657E-4]:1.597812998564E-1,((145[&rate=5.589202166511657E-4]:3.436410647032E-1,(144[&rate=5.589202166511657E-4]:2.561469714149E-1,141[&rate=5.589202166511657E-4]:2.588866974422E-1)[&rate=5.589202166511657E-4]:8.201464123334E-2)[&rate=5.589202166511657E-4]:3.064705181661E-1,142[&rate=5.589202166511657E-4]:6.501115828693E-1)[&rate=5.589202166511657E-4]:9.05754173852E-1)[&rate=5.589202166511657E-4]:8.342660038952E-3)[&rate=5.589202166511657E-4]:2.603099575148E-1)[&rate=5.589202166511657E-4]:2.034583415867E-1)[&rate=5.589202166511657E-4]:6.253856883842E-1,39[&rate=5.589202166511657E-4]:4.281434507314E-1)[&rate=5.589202166511657E-4]:1.192454606809E-1)[&rate=5.589202166511657E-4]:6.398595396151E-2)[&rate=5.589202166511657E-4]:1.344860620723E-1,((((99[&rate=5.589202166511657E-4]:6.148141635669E-1,96[&rate=5.589202166511657E-4]:5.79295037884E-1)[&rate=5.589202166511657E-4]:1.616654817317E-1,97[&rate=5.589202166511657E-4]:5.551681698889E-1)[&rate=5.589202166511657E-4]:8.224114744615E-3,98[&rate=5.589202166511657E-4]:7.62845836546E-1)[&rate=5.589202166511657E-4]:1.587513627394E-2,(95[&rate=5.589202166511657E-4]:6.018990658816E-1,(94[&rate=5.589202166511657E-4]:4.117261000369E-1,100[&rate=5.589202166511657E-4]:4.117261000369E-1)[&rate=5.589202166511657E-4]:1.054735122927E-1)[&rate=5.589202166511657E-4]:1.87750868687E-1)[&rate=5.589202166511657E-4]:9.555525517254E-2)[&rate=5.589202166511657E-4]:1.25386446365E-2)[&rate=5.589202166511657E-4]:1.243143067171E-1,38[&rate=5.589202166511657E-4]:8.144078678707E-1)[&rate=5.589202166511657E-4]:5.920821727974E-1,(36[&rate=5.589202166511657E-4]:4.484593167238E-1,(((121[&rate=5.589202166511657E-4]:1.966371509949E0,127[&rate=5.589202166511657E-4]:2.40746740036E0)[&rate=5.589202166511657E-4]:1.692707720808E-1,35[&rate=5.589202166511657E-4]:9.614884769547E-3)[&rate=5.589202166511657E-4]:3.087372256374E-1,(((128[&rate=5.589202166511657E-4]:1.371994821467E0,((((64[&rate=5.589202166511657E-4]:2.761303787781E-1,60[&rate=5.589202166511657E-4]:1.254454472714E-1)[&rate=5.589202166511657E-4]:7.434621732207E-2,62[&rate=5.589202166511657E-4]:3.915724865112E-1)[&rate=5.589202166511657E-4]:1.296922929389E-2,65[&rate=5.589202166511657E-4]:2.127608938873E-1)[&rate=5.589202166511657E-4]:1.015596944388E-1,(63[&rate=5.589202166511657E-4]:4.484498175132E-2,61[&rate=5.589202166511657E-4]:8.594087216236E-2)[&rate=5.589202166511657E-4]:4.201605380815E-1)[&rate=5.589202166511657E-4]:1.00561943862E0)[&rate=5.589202166511657E-4]:2.140182790848E-2,((69[&rate=5.589202166511657E-4]:6.789024548785E-1,118[&rate=5.589202166511657E-4]:6.679435507688E-1)[&rate=5.589202166511657E-4]:1.546037396232E-1,(129[&rate=5.589202166511657E-4]:2.239525646361E-1,(132[&rate=5.589202166511657E-4]:1.330753809214E-1,(131[&rate=5.589202166511657E-4]:3.527244959344E-2,130[&rate=5.589202166511657E-4]:3.253272356608E-2)[&rate=5.589202166511657E-4]:9.780293132794E-2)[&rate=5.589202166511657E-4]:9.361690974209E-2)[&rate=5.589202166511657E-4]:4.61608424386E-1)[&rate=5.589202166511657E-4]:7.105753863808E-1)[&rate=5.589202166511657E-4]:4.034550297515E-1,((45[&rate=5.589202166511657E-4]:6.620477465184E-1,(44[&rate=5.589202166511657E-4]:5.044427954416E-1,47[&rate=5.589202166511657E-4]:5.099072763159E-1)[&rate=5.589202166511657E-4]:1.603371915139E-1)[&rate=5.589202166511657E-4]:1.217733988689E-1,(51[&rate=5.589202166511657E-4]:6.891596085736E-1,(((41[&rate=5.589202166511657E-4]:4.412282160446E-1,(48[&rate=5.589202166511657E-4]:4.810435066088E-1,42[&rate=5.589202166511657E-4]:4.427921404886E-1)[&rate=5.589202166511657E-4]:3.900556430259E-3)[&rate=5.589202166511657E-4]:7.416737043544E-2,(46[&rate=5.589202166511657E-4]:5.689636590638E-1,43[&rate=5.589202166511657E-4]:5.689636590638E-1)[&rate=5.589202166511657E-4]:1.076736159279E-3)[&rate=5.589202166511657E-4]:1.29506270279E-1,(49[&rate=5.589202166511657E-4]:4.644997097629E-1,50[&rate=5.589202166511657E-4]:4.644997097629E-1)[&rate=5.589202166511657E-4]:2.022600704933E-1)[&rate=5.589202166511657E-4]:1.693534744315E-2)[&rate=5.589202166511657E-4]:7.553585375361E-2)[&rate=5.589202166511657E-4]:2.396343214483E-1)[&rate=5.589202166511657E-4]:5.026755456767E-2)[&rate=5.589202166511657E-4]:8.353186385111E-2)[&rate=5.589202166511657E-4]:4.022406198945E-1)[&rate=5.589202166511657E-4]:1.927586540687E-1);
tree STATE_38520000 [&joint=-20969.988936875143,lnP=-20969.988936875143] = [&R] (((((((((58[&rate=5.61766571945411E-4]:4.59639628748E-1,(54[&rate=5.61766571945411E-4]:6.667459874881E-2,((57[&rate=5.61766571945411E-4]:5.49277826673E-2,59[&rate=5.61766571945411E-4]:5.219554223017E-2)[&rate=5.61766571945411E-4]:1.925479140398E-2,37[&rate=5.61766571945411E-4]:1.097016997544E-1)[&rate=5.61766571945411E-4]:3.347563123488E-2)[&rate=5.61766571945411E-4]:3.355879808189E-1)[&rate=5.61766571945411E-4]:8.794180118338E-2,55[&rate=5.61766571945411E-4]:5.202590255597E-1)[&rate=5.61766571945411E-4]:2.701495577166E-2,56[&rate=5.61766571945411E-4]:5.472739813313E-1)[&rate=5.61766571945411E-4]:2.952517276403E-1,68[&rate=5.61766571945411E-4]:8.015421024142E-1)[&rate=5.61766571945411E-4]:3.718288605602E-1,(((((((71[&rate=5.61766571945411E-4]:3.741101638873E-1,(78[&rate=5.61766571945411E-4]:2.381873643272E-2,72[&rate=5.61766571945411E-4]:1.900928213405E-3)[&rate=5.61766571945411E-4]:3.776886877286E-1)[&rate=5.61766571945411E-4]:1.102337658448E-1,(82[&rate=5.61766571945411E-4]:2.146756226756E-1,79[&rate=5.61766571945411E-4]:2.064564445936E-1)[&rate=5.61766571945411E-4]:3.052847454125E-1)[&rate=5.61766571945411E-4]:1.09469986278E-1,(((81[&rate=5.61766571945411E-4]:8.169069842471E-2,80[&rate=5.61766571945411E-4]:8.169069842471E-2)[&rate=5.61766571945411E-4]:1.779679770749E-1,73[&rate=5.61766571945411E-4]:3.089737439927E-1)[&rate=5.61766571945411E-4]:3.037255314177E-1,77[&rate=5.61766571945411E-4]:6.072198233557E-1)[&rate=5.61766571945411E-4]:4.960779128439E-2)[&rate=5.61766571945411E-4]:1.516014743134E-1,(((76[&rate=5.61766571945411E-4]:4.786722101342E-1,74[&rate=5.61766571945411E-4]:4.786722101342E-1)[&rate=5.61766571945411E-4]:1.583550298406E-1,70[&rate=5.61766571945411E-4]:5.986710755913E-1)[&rate=5.61766571945411E-4]:6.792097545484E-2,75[&rate=5.61766571945411E-4]:7.049482154296E-1)[&rate=5.61766571945411E-4]:1.089603255786E-1)[&rate=5.61766571945411E-4]:7.916134919381E-1,(53[&rate=5.61766571945411E-4]:6.908564566446E-1,((103[&rate=5.61766571945411E-4]:7.503498516129E-1,(29[&rate=5.61766571945411E-4]:7.382309964659E-1,(12[&rate=5.61766571945411E-4]:3.66689091175E-1,5[&rate=5.61766571945411E-4]:3.283329267916E-1)[&rate=5.61766571945411E-4]:2.646925902223E-1)[&rate=5.61766571945411E-4]:2.449955674758E-1)[&rate=5.61766571945411E-4]:1.510458172715E0,52[&rate=5.61766571945411E-4]:5.965142897666E-1)[&rate=5.61766571945411E-4]:1.025388881893E-1)[&rate=5.61766571945411E-4]:1.682025176896E-1)[&rate=5.61766571945411E-4]:3.030624835703E-2,((137[&rate=5.61766571945411E-4]:6.923198381092E-1,133[&rate=5.61766571945411E-4]:6.512239476981E-1)[&rate=5.61766571945411E-4]:1.759956431832E-1,134[&rate=5.61766571945411E-4]:7.970826045802E-1)[&rate=5.61766571945411E-4]:8.442251287781E-1)[&rate=5.61766571945411E-4]:3.40023345882E-1,125[&rate=5.61766571945411E-4]:1.019006054912E0)[&rate=5.61766571945411E-4]:3.210315747292E-1)[&rate=5.61766571945411E-4]:2.353034239493E-1,(((((146[&rate=5.61766571945411E-4]:5.445222549178E-1,39[&rate=5.61766571945411E-4]:4.243036756829E-1)[&rate=5.61766571945411E-4]:2.516834676977E-1,16[&rate=5.61766571945411E-4]:2.761480069498E0)[&rate=5.61766571945411E-4]:1.12380054067E-1,(((147[&rate=5.61766571945411E-4]:6.863546622376E-1,(2[&rate=5.61766571945411E-4]:8.472777251611E-1,((31[&rate=5.61766571945411E-4]:6.367939223357E-1,((7[&rate=5.61766571945411E-4]:2.198791003763E-1,8[&rate=5.61766571945411E-4]:2.198791003763E-1)[&rate=5.61766571945411E-4]:1.318143888143E-1,26[&rate=5.61766571945411E-4]:4.585428042592E-1)[&rate=5.61766571945411E-4]:1.344155016382E-1)[&rate=5.61766571945411E-4]:5.62099180283E-3,(22[&rate=5.61766571945411E-4]:2.554884507611E-1,27[&rate=5.61766571945411E-4]:2.719268069255E-1)[&rate=5.61766571945411E-4]:3.321319428294E-1)[&rate=5.61766571945411E-4]:4.322600712966E-1)[&rate=5.61766571945411E-4]:1.738425690726E0)[&rate=5.61766571945411E-4]:9.415155710013E-3,((98[&rate=5.61766571945411E-4]:7.503734956849E-1,((96[&rate=5.61766571945411E-4]:5.4357376578E-1,99[&rate=5.61766571945411E-4]:5.790928914628E-1)[&rate=5.61766571945411E-4]:1.88027732061E-1,97[&rate=5.61766571945411E-4]:5.458091481141E-1)[&rate=5.61766571945411E-4]:5.110795658329E-3)[&rate=5.61766571945411E-4]:3.805433264317E-3,(95[&rate=5.61766571945411E-4]:5.380654514498E-1,(100[&rate=5.61766571945411E-4]:2.663432390365E-1,94[&rate=5.61766571945411E-4]:2.663432390365E-1)[&rate=5.61766571945411E-4]:1.870227588612E-1)[&rate=5.61766571945411E-4]:2.270424392481E-1)[&rate=5.61766571945411E-4]:1.26291403644E-2)[&rate=5.61766571945411E-4]:1.19592041814E-1,(40[&rate=5.61766571945411E-4]:6.486277566186E-1,(101[&rate=5.61766571945411E-4]:7.236798745156E-1,(((3[&rate=5.61766571945411E-4]:4.775735113888E-1,(((92[&rate=5.61766571945411E-4]:1.010874790573E-1,(91[&rate=5.61766571945411E-4]:9.257653329598E-2,90[&rate=5.61766571945411E-4]:9.257653329598E-2)[&rate=5.61766571945411E-4]:8.510945761301E-3)[&rate=5.61766571945411E-4]:1.057230392908E-1,(((85[&rate=5.61766571945411E-4]:7.769157787984E-2,83[&rate=5.61766571945411E-4]:7.769157787984E-2)[&rate=5.61766571945411E-4]:2.746918361198E-2,93[&rate=5.61766571945411E-4]:1.188593916288E-1)[&rate=5.61766571945411E-4]:4.308843535346E-2,(84[&rate=5.61766571945411E-4]:8.208486909573E-2,86[&rate=5.61766571945411E-4]:8.208486909573E-2)[&rate=5.61766571945411E-4]:6.616432774955E-2)[&rate=5.61766571945411E-4]:4.486269136584E-2)[&rate=5.61766571945411E-4]:2.026675761877E-1,((89[&rate=5.61766571945411E-4]:1.149734309686E-1,88[&rate=5.61766571945411E-4]:1.012748008316E-1)[&rate=5.61766571945411E-4]:2.793499614526E-1,87[&rate=5.61766571945411E-4]:3.806247622842E-1)[&rate=5.61766571945411E-4]:1.515470211455E-2)[&rate=5.61766571945411E-4]:6.215200743872E-1)[&rate=5.61766571945411E-4]:1.931248926695E-1,(18[&rate=5.61766571945411E-4]:6.75590032531E-1,((15[&rate=5.61766571945411E-4]:4.352208711235E-1,10[&rate=5.61766571945411E-4]:3.9686470674E-1)[&rate=5.61766571945411E-4]:1.628524438144E-1,6[&rate=5.61766571945411E-4]:5.4327879439E-1)[&rate=5.61766571945411E-4]:6.929753951085E-2)[&rate=5.61766571945411E-4]:1.101768646779E-1)[&rate=5.61766571945411E-4]:7.533513458847E-1,((((23[&rate=5.61766571945411E-4]:5.244296318768E-1,(25[&rate=5.61766571945411E-4]:3.702073895137E-1,20[&rate=5.61766571945411E-4]:3.51029307322E-1)[&rate=5.61766571945411E-4]:1.651811464728E-1)[&rate=5.61766571945411E-4]:3.112883289831E-1,(11[&rate=5.61766571945411E-4]:4.647633466788E-1,140[&rate=5.61766571945411E-4]:4.455852644871E-1)[&rate=5.61766571945411E-4]:2.860231073319E-1)[&rate=5.61766571945411E-4]:4.828709333996E-1,(((((17[&rate=5.61766571945411E-4]:3.254456546746E-1,21[&rate=5.61766571945411E-4]:3.55582640976E-1)[&rate=5.61766571945411E-4]:1.615784377144E-1,28[&rate=5.61766571945411E-4]:5.418186129368E-1)[&rate=5.61766571945411E-4]:3.680271070938E-1,1[&rate=5.61766571945411E-4]:1.235443501676E-1)[&rate=5.61766571945411E-4]:5.389683538684E-2,24[&rate=5.61766571945411E-4]:9.582631033627E-1)[&rate=5.61766571945411E-4]:2.706270182461E-1,102[&rate=5.61766571945411E-4]:6.724628599246E-2)[&rate=5.61766571945411E-4]:1.006576767604E-1)[&rate=5.61766571945411E-4]:9.607568603917E-2,(((((110[&rate=5.61766571945411E-4]:4.379418472606E-1,117[&rate=5.61766571945411E-4]:4.461610253429E-1)[&rate=5.61766571945411E-4]:9.293763359175E-2,105[&rate=5.61766571945411E-4]:5.089616726333E-1)[&rate=5.61766571945411E-4]:2.36525300319E-1,(113[&rate=5.61766571945411E-4]:7.355869676377E-1,((14[&rate=5.61766571945411E-4]:5.938893714529E-1,(4[&rate=5.61766571945411E-4]:4.057166950996E-1,30[&rate=5.61766571945411E-4]:5.783194348257E-1)[&rate=5.61766571945411E-4]:1.30638429778E-1)[&rate=5.61766571945411E-4]:8.887138328215E-2,9[&rate=5.61766571945411E-4]:6.74541576653E-1)[&rate=5.61766571945411E-4]:5.282621290265E-2)[&rate=5.61766571945411E-4]:3.729726558846E-2)[&rate=5.61766571945411E-4]:1.723871999229E-1,((((19[&rate=5.61766571945411E-4]:3.90738824749E-1,13[&rate=5.61766571945411E-4]:3.523826603653E-1)[&rate=5.61766571945411E-4]:5.289268488667E-2,115[&rate=5.61766571945411E-4]:3.230835644301E-1)[&rate=5.61766571945411E-4]:4.113979423177E-1,((112[&rate=5.61766571945411E-4]:4.036884238897E-1,114[&rate=5.61766571945411E-4]:3.214966430678E-1)[&rate=5.61766571945411E-4]:9.080508039539E-2,((107[&rate=5.61766571945411E-4]:3.932216053048E-1,108[&rate=5.61766571945411E-4]:3.904818792774E-1)[&rate=5.61766571945411E-4]:3.402621818323E-2,109[&rate=5.61766571945411E-4]:4.464259056797E-1)[&rate=5.61766571945411E-4]:4.532787257797E-2)[&rate=5.61766571945411E-4]:3.221797832846E-1)[&rate=5.61766571945411E-4]:6.894817079537E-2,(((111[&rate=5.61766571945411E-4]:8.963617072399E-2,106[&rate=5.61766571945411E-4]:7.319781455962E-2)[&rate=5.61766571945411E-4]:3.422197248182E-1,(104[&rate=5.61766571945411E-4]:3.94119518311E-1,139[&rate=5.61766571945411E-4]:5.859003402287E-1)[&rate=5.61766571945411E-4]:2.129802106687E-2)[&rate=5.61766571945411E-4]:3.707779555799E-1,((148[&rate=5.61766571945411E-4]:1.568481277684E-1,143[&rate=5.61766571945411E-4]:1.54108401741E-1)[&rate=5.61766571945411E-4]:5.922186161962E-1,116[&rate=5.61766571945411E-4]:7.107105795809E-1)[&rate=5.61766571945411E-4]:1.521094277416E-2)[&rate=5.61766571945411E-4]:7.75081551882E-2)[&rate=5.61766571945411E-4]:5.964997478392E-2)[&rate=5.61766571945411E-4]:6.598764277548E-2,((144[&rate=5.61766571945411E-4]:9.808478502711E-2,(145[&rate=5.61766571945411E-4]:8.660380688241E-2,141[&rate=5.61766571945411E-4]:8.386408085482E-2)[&rate=5.61766571945411E-4]:1.696043019964E-2)[&rate=5.61766571945411E-4]:5.236831293744E-2,142[&rate=5.61766571945411E-4]:1.559325500195E-1)[&rate=5.61766571945411E-4]:1.027929265631E0)[&rate=5.61766571945411E-4]:3.266931756071E-1)[&rate=5.61766571945411E-4]:1.628098271783E-1)[&rate=5.61766571945411E-4]:3.023698506002E-1)[&rate=5.61766571945411E-4]:8.981120410968E-1)[&rate=5.61766571945411E-4]:1.093570539627E-1)[&rate=5.61766571945411E-4]:3.038238686626E-2)[&rate=5.61766571945411E-4]:1.056210232366E-1,38[&rate=5.61766571945411E-4]:8.256822097551E-1)[&rate=5.61766571945411E-4]:2.483659096013E-1,((35[&rate=5.61766571945411E-4]:2.382819087082E-1,((121[&rate=5.61766571945411E-4]:1.761489005662E0,127[&rate=5.61766571945411E-4]:2.202584896073E0)[&rate=5.61766571945411E-4]:3.248241395965E-1,36[&rate=5.61766571945411E-4]:6.861090464014E-3)[&rate=5.61766571945411E-4]:2.779961607099E-1)[&rate=5.61766571945411E-4]:4.531518777796E-3,(((((60[&rate=5.61766571945411E-4]:8.121818193818E-2,(62[&rate=5.61766571945411E-4]:2.637895664599E-1,64[&rate=5.61766571945411E-4]:2.226936760489E-1)[&rate=5.61766571945411E-4]:9.209437396016E-3)[&rate=5.61766571945411E-4]:1.024030860714E-1,65[&rate=5.61766571945411E-4]:1.836212680096E-1)[&rate=5.61766571945411E-4]:3.484211040862E-1,(63[&rate=5.61766571945411E-4]:9.470083240716E-2,61[&rate=5.61766571945411E-4]:1.357967228182E-1)[&rate=5.61766571945411E-4]:5.880264711953E-1)[&rate=5.61766571945411E-4]:9.275932659333E-1,((((131[&rate=5.61766571945411E-4]:1.590729634955E-1,130[&rate=5.61766571945411E-4]:1.563332374681E-1)[&rate=5.61766571945411E-4]:1.397528333733E-1,(132[&rate=5.61766571945411E-4]:2.32385979236E-1,129[&rate=5.61766571945411E-4]:2.296462532087E-1)[&rate=5.61766571945411E-4]:6.643981763271E-2)[&rate=5.61766571945411E-4]:3.549695058338E-1,(118[&rate=5.61766571945411E-4]:7.70640698763E-1,69[&rate=5.61766571945411E-4]:7.815996028726E-1)[&rate=5.61766571945411E-4]:1.740117928206E-2)[&rate=5.61766571945411E-4]:5.646178087374E-1,128[&rate=5.61766571945411E-4]:1.212933659385E0)[&rate=5.61766571945411E-4]:2.987567731643E-1)[&rate=5.61766571945411E-4]:2.286067368817E-1,(45[&rate=5.61766571945411E-4]:7.147669817915E-1,((51[&rate=5.61766571945411E-4]:6.213042950288E-1,(47[&rate=5.61766571945411E-4]:1.030070034809E-1,44[&rate=5.61766571945411E-4]:9.754252260664E-2)[&rate=5.61766571945411E-4]:5.456196959194E-1)[&rate=5.61766571945411E-4]:1.628597169314E-2,((49[&rate=5.61766571945411E-4]:3.588222903452E-1,50[&rate=5.61766571945411E-4]:3.588222903452E-1)[&rate=5.61766571945411E-4]:2.373959106918E-1,((48[&rate=5.61766571945411E-4]:3.487213056106E-1,(42[&rate=5.61766571945411E-4]:2.815120275338E-1,41[&rate=5.61766571945411E-4]:2.760475466595E-1)[&rate=5.61766571945411E-4]:2.895791195665E-2)[&rate=5.61766571945411E-4]:1.681756612221E-1,(43[&rate=5.61766571945411E-4]:4.794418957048E-1,46[&rate=5.61766571945411E-4]:4.794418957048E-1)[&rate=5.61766571945411E-4]:4.838403287638E-2)[&rate=5.61766571945411E-4]:1.011791577015E-1)[&rate=5.61766571945411E-4]:3.590758481072E-2)[&rate=5.61766571945411E-4]:5.805103200951E-2)[&rate=5.61766571945411E-4]:2.521339753483E-1)[&rate=5.61766571945411E-4]:3.128338134251E-2)[&rate=5.61766571945411E-4]:2.288692453549E-1)[&rate=5.61766571945411E-4]:3.892710763106E-1)[&rate=5.61766571945411E-4]:5.94363104858E-3,(((66[&rate=5.61766571945411E-4]:5.409808232639E-1,(((120[&rate=5.61766571945411E-4]:9.330537087379E-1,((138[&rate=5.61766571945411E-4]:1.914970342672E-1,136[&rate=5.61766571945411E-4]:5.999018495196E-2)[&rate=5.61766571945411E-4]:4.897477020974E-1,135[&rate=5.61766571945411E-4]:4.812447363645E-1)[&rate=5.61766571945411E-4]:1.997541778528E-1)[&rate=5.61766571945411E-4]:5.49056712392E-1,119[&rate=5.61766571945411E-4]:1.578000832089E0)[&rate=5.61766571945411E-4]:3.309704788628E-1,126[&rate=5.61766571945411E-4]:1.123268788308E0)[&rate=5.61766571945411E-4]:6.648862246411E-1)[&rate=5.61766571945411E-4]:6.67696420538E-2,((123[&rate=5.61766571945411E-4]:4.492286648288E-1,(124[&rate=5.61766571945411E-4]:4.31694691402E-1,122[&rate=5.61766571945411E-4]:4.344269318392E-1)[&rate=5.61766571945411E-4]:1.480173298963E-2)[&rate=5.61766571945411E-4]:3.870606416007E-1,67[&rate=5.61766571945411E-4]:3.350167560889E-1)[&rate=5.61766571945411E-4]:2.727337092288E-1)[&rate=5.61766571945411E-4]:2.561532868287E-1,34[&rate=5.61766571945411E-4]:8.900535163496E-4)[&rate=5.61766571945411E-4]:2.993628053643E-3)[&rate=5.61766571945411E-4]:2.300988414359E-2,32[&rate=5.61766571945411E-4]:4.975757494494E-3)[&rate=5.61766571945411E-4]:2.561968452429E-2,33[&rate=5.61766571945411E-4]:3.60748940735E-2);
tree STATE_38610000 [&joint=-21018.097143565265,lnP=-21018.097143565265] = [&R] (((((120[&rate=4.740008435654092E-4]:1.931608571479E0,(126[&rate=4.740008435654092E-4]:1.065757834283E0,((135[&rate=4.740008435654092E-4]:7.651182754973E-1,(138[&rate=4.740008435654092E-4]:2.566034579087E-1,136[&rate=4.740008435654092E-4]:1.250966085935E-1)[&rate=4.740008435654092E-4]:7.085148175886E-1)[&rate=4.740008435654092E-4]:7.315433042872E-1,119[&rate=4.740008435654092E-4]:1.844606785264E0)[&rate=4.740008435654092E-4]:6.853571662458E-3)[&rate=4.740008435654092E-4]:1.760386255116E-1)[&rate=4.740008435654092E-4]:2.927462653385E-1,66[&rate=4.740008435654092E-4]:2.873685354477E-1)[&rate=4.740008435654092E-4]:3.411586194154E-1,(((123[&rate=4.740008435654092E-4]:9.920267282974E-2,124[&rate=4.740008435654092E-4]:9.647043239261E-2)[&rate=4.740008435654092E-4]:2.324176119185E-1,122[&rate=4.740008435654092E-4]:3.316202847482E-1)[&rate=4.740008435654092E-4]:4.425028550634E-1,67[&rate=4.740008435654092E-4]:2.728505894709E-1)[&rate=4.740008435654092E-4]:3.556765653921E-1)[&rate=4.740008435654092E-4]:3.131948819888E-1,(33[&rate=4.740008435654092E-4]:2.909939796701E-2,(((59[&rate=4.740008435654092E-4]:4.318896518412E-1,(((37[&rate=4.740008435654092E-4]:2.988591957172E-1,(56[&rate=4.740008435654092E-4]:2.070485781119E-1,54[&rate=4.740008435654092E-4]:1.769939333033E-1)[&rate=4.740008435654092E-4]:4.536253017342E-2)[&rate=4.740008435654092E-4]:9.764902923463E-2,55[&rate=4.740008435654092E-4]:3.5006013752E-1)[&rate=4.740008435654092E-4]:5.393519207336E-2,(57[&rate=4.740008435654092E-4]:3.983762041024E-1,58[&rate=4.740008435654092E-4]:4.147696467254E-1)[&rate=4.740008435654092E-4]:1.654808723967E-2)[&rate=4.740008435654092E-4]:1.969760093623E-2)[&rate=4.740008435654092E-4]:5.721020218366E-1,68[&rate=4.740008435654092E-4]:9.548113458088E-1)[&rate=4.740008435654092E-4]:3.328050759452E-1,(((((((73[&rate=4.740008435654092E-4]:2.877678413167E-1,77[&rate=4.740008435654092E-4]:2.82288389262E-1)[&rate=4.740008435654092E-4]:3.05989769353E-1,(((71[&rate=4.740008435654092E-4]:1.076166725292E-1,79[&rate=4.740008435654092E-4]:1.350139328032E-1)[&rate=4.740008435654092E-4]:3.368254211661E-1,82[&rate=4.740008435654092E-4]:4.800585320514E-1)[&rate=4.740008435654092E-4]:6.110363136188E-3,(78[&rate=4.740008435654092E-4]:2.661943325982E-2,72[&rate=4.740008435654092E-4]:4.70162504051E-3)[&rate=4.740008435654092E-4]:4.513302838457E-1)[&rate=4.740008435654092E-4]:7.471200315343E-2)[&rate=4.740008435654092E-4]:3.397620464022E-2,(81[&rate=4.740008435654092E-4]:1.333297162889E-1,80[&rate=4.740008435654092E-4]:1.333297162889E-1)[&rate=4.740008435654092E-4]:4.450890305279E-1)[&rate=4.740008435654092E-4]:4.525917360944E-2,(75[&rate=4.740008435654092E-4]:5.968163542555E-1,((76[&rate=4.740008435654092E-4]:5.450108718984E-1,74[&rate=4.740008435654092E-4]:5.450108718984E-1)[&rate=4.740008435654092E-4]:3.137349405375E-2,70[&rate=4.740008435654092E-4]:5.380282015687E-1)[&rate=4.740008435654092E-4]:2.043198830337E-2)[&rate=4.740008435654092E-4]:7.617663466391E-2)[&rate=4.740008435654092E-4]:8.781600486794E-1,(((103[&rate=4.740008435654092E-4]:5.607300841497E-1,(29[&rate=4.740008435654092E-4]:6.165948596199E-1,(12[&rate=4.740008435654092E-4]:3.415957206553E-1,5[&rate=4.740008435654092E-4]:3.032395562719E-1)[&rate=4.740008435654092E-4]:1.681498238961E-1)[&rate=4.740008435654092E-4]:1.770119368585E-1)[&rate=4.740008435654092E-4]:1.681441670884E0,52[&rate=4.740008435654092E-4]:5.778780204731E-1)[&rate=4.740008435654092E-4]:1.524119129682E-2,((134[&rate=4.740008435654092E-4]:5.973991297697E-1,137[&rate=4.740008435654092E-4]:6.686320064819E-1)[&rate=4.740008435654092E-4]:8.613798913019E-3,133[&rate=4.740008435654092E-4]:6.361499149839E-1)[&rate=4.740008435654092E-4]:7.308520724429E-1)[&rate=4.740008435654092E-4]:2.197674885281E-1)[&rate=4.740008435654092E-4]:1.205063457044E-1,53[&rate=4.740008435654092E-4]:9.251963246911E-1)[&rate=4.740008435654092E-4]:2.736520449495E-1,125[&rate=4.740008435654092E-4]:9.884658559794E-1)[&rate=4.740008435654092E-4]:4.658172324414E-1)[&rate=4.740008435654092E-4]:1.686556687797E-1)[&rate=4.740008435654092E-4]:3.317058409041E-2)[&rate=4.740008435654092E-4]:1.509052824275E-1,(((((146[&rate=4.740008435654092E-4]:1.073324827503E0,(39[&rate=4.740008435654092E-4]:6.885567146301E-1,(97[&rate=4.740008435654092E-4]:5.950340634875E-1,((147[&rate=4.740008435654092E-4]:5.697077258681E-1,16[&rate=4.740008435654092E-4]:2.597823602805E0)[&rate=4.740008435654092E-4]:8.960758341532E-2,((101[&rate=4.740008435654092E-4]:6.88813695981E-1,((((6[&rate=4.740008435654092E-4]:4.801712208717E-1,(18[&rate=4.740008435654092E-4]:5.0530956531E-1,(15[&rate=4.740008435654092E-4]:4.294425432013E-1,10[&rate=4.740008435654092E-4]:3.910863788178E-1)[&rate=4.740008435654092E-4]:6.764784402642E-2)[&rate=4.740008435654092E-4]:3.787535419184E-2)[&rate=4.740008435654092E-4]:1.512504128185E-1,((89[&rate=4.740008435654092E-4]:8.884156525179E-2,88[&rate=4.740008435654092E-4]:7.514293511478E-2)[&rate=4.740008435654092E-4]:2.179640331254E-1,((87[&rate=4.740008435654092E-4]:2.236742714687E-1,(92[&rate=4.740008435654092E-4]:1.264717187215E-1,(91[&rate=4.740008435654092E-4]:1.190858203231E-1,90[&rate=4.740008435654092E-4]:1.190858203231E-1)[&rate=4.740008435654092E-4]:7.385898398474E-3)[&rate=4.740008435654092E-4]:1.109011828841E-1)[&rate=4.740008435654092E-4]:1.09305552429E-3,((85[&rate=4.740008435654092E-4]:1.044737728684E-1,(83[&rate=4.740008435654092E-4]:3.04802144128E-2,86[&rate=4.740008435654092E-4]:3.04802144128E-2)[&rate=4.740008435654092E-4]:7.399355845557E-2)[&rate=4.740008435654092E-4]:1.727560185471E-2,(93[&rate=4.740008435654092E-4]:9.013145433623E-2,84[&rate=4.740008435654092E-4]:7.643282419921E-2)[&rate=4.740008435654092E-4]:4.531655052387E-2)[&rate=4.740008435654092E-4]:1.030179522699E-1)[&rate=4.740008435654092E-4]:6.83396412472E-2)[&rate=4.740008435654092E-4]:8.259858983267E-1)[&rate=4.740008435654092E-4]:5.438533499924E-2,3[&rate=4.740008435654092E-4]:6.337521741689E-1)[&rate=4.740008435654092E-4]:9.879987134105E-1,((((144[&rate=4.740008435654092E-4]:7.851286857028E-1,(141[&rate=4.740008435654092E-4]:3.116753581688E-2,145[&rate=4.740008435654092E-4]:3.390726184447E-2)[&rate=4.740008435654092E-4]:7.567008759133E-1)[&rate=4.740008435654092E-4]:5.317529998797E-2,142[&rate=4.740008435654092E-4]:8.437834377458E-1)[&rate=4.740008435654092E-4]:9.211010540769E-1,(((((139[&rate=4.740008435654092E-4]:5.534535178128E-1,(106[&rate=4.740008435654092E-4]:3.303868676325E-1,(104[&rate=4.740008435654092E-4]:1.72391334396E-1,111[&rate=4.740008435654092E-4]:1.888296905604E-1)[&rate=4.740008435654092E-4]:1.579955332364E-1)[&rate=4.740008435654092E-4]:3.128582826263E-2)[&rate=4.740008435654092E-4]:2.628846984468E-1,(148[&rate=4.740008435654092E-4]:3.278225387847E-1,143[&rate=4.740008435654092E-4]:3.250828127573E-1)[&rate=4.740008435654092E-4]:2.748170473382E-1)[&rate=4.740008435654092E-4]:2.455742967048E-1,116[&rate=4.740008435654092E-4]:8.098577184439E-1)[&rate=4.740008435654092E-4]:1.312356251566E-1,((115[&rate=4.740008435654092E-4]:5.68070276218E-1,(19[&rate=4.740008435654092E-4]:6.509305065098E-1,13[&rate=4.740008435654092E-4]:6.125743421261E-1)[&rate=4.740008435654092E-4]:3.768771491376E-2)[&rate=4.740008435654092E-4]:3.376424894817E-1,((109[&rate=4.740008435654092E-4]:6.268441531444E-1,(114[&rate=4.740008435654092E-4]:4.743489596329E-1,112[&rate=4.740008435654092E-4]:5.565407404548E-1)[&rate=4.740008435654092E-4]:7.304313871698E-2)[&rate=4.740008435654092E-4]:1.017933291163E-1,(108[&rate=4.740008435654092E-4]:6.421915148446E-1,107[&rate=4.740008435654092E-4]:6.44931240872E-1)[&rate=4.740008435654092E-4]:6.452815919699E-2)[&rate=4.740008435654092E-4]:2.565273382334E-1)[&rate=4.740008435654092E-4]:3.53805779009E-2)[&rate=4.740008435654092E-4]:2.951769344717E-1,((105[&rate=4.740008435654092E-4]:8.350650523892E-1,(113[&rate=4.740008435654092E-4]:4.116887682445E-1,110[&rate=4.740008435654092E-4]:4.062093161898E-1)[&rate=4.740008435654092E-4]:4.507735444185E-1)[&rate=4.740008435654092E-4]:2.010297162494E-1,((9[&rate=4.740008435654092E-4]:5.859356123194E-1,117[&rate=4.740008435654092E-4]:5.96894516429E-1)[&rate=4.740008435654092E-4]:3.282476519784E-1,(14[&rate=4.740008435654092E-4]:6.335489498097E-1,(4[&rate=4.740008435654092E-4]:4.182608667878E-1,30[&rate=4.740008435654092E-4]:5.908636065138E-1)[&rate=4.740008435654092E-4]:1.577538364467E-1)[&rate=4.740008435654092E-4]:2.888534925701E-1)[&rate=4.740008435654092E-4]:1.410895865326E-1)[&rate=4.740008435654092E-4]:2.549700299817E-1)[&rate=4.740008435654092E-4]:2.738196932023E-1)[&rate=4.740008435654092E-4]:1.329781936616E-2,((102[&rate=4.740008435654092E-4]:3.035880187476E-1,(((20[&rate=4.740008435654092E-4]:7.031989628399E-1,25[&rate=4.740008435654092E-4]:7.223770450316E-1)[&rate=4.740008435654092E-4]:1.128760619982E-1,23[&rate=4.740008435654092E-4]:8.242942029202E-1)[&rate=4.740008435654092E-4]:6.387648552757E-2,(11[&rate=4.740008435654092E-4]:7.682228426661E-1,140[&rate=4.740008435654092E-4]:7.490447604743E-1)[&rate=4.740008435654092E-4]:3.501633893247E-2)[&rate=4.740008435654092E-4]:5.661022618066E-1)[&rate=4.740008435654092E-4]:8.750116844769E-2,(((21[&rate=4.740008435654092E-4]:6.621399664372E-1,28[&rate=4.740008435654092E-4]:6.867975006836E-1)[&rate=4.740008435654092E-4]:3.678257848561E-1,17[&rate=4.740008435654092E-4]:9.998287649918E-1)[&rate=4.740008435654092E-4]:1.978674164552E-1,(1[&rate=4.740008435654092E-4]:2.674517098974E-1,24[&rate=4.740008435654092E-4]:1.048273627706E0)[&rate=4.740008435654092E-4]:1.987376222345E-1)[&rate=4.740008435654092E-4]:3.057217728715E-1)[&rate=4.740008435654092E-4]:1.405177815277E-1)[&rate=4.740008435654092E-4]:9.288364488377E-2)[&rate=4.740008435654092E-4]:6.980253442919E-2)[&rate=4.740008435654092E-4]:7.531659603643E-1,(2[&rate=4.740008435654092E-4]:1.305932377004E0,((31[&rate=4.740008435654092E-4]:1.072882200767E0,((7[&rate=4.740008435654092E-4]:5.067293515108E-1,8[&rate=4.740008435654092E-4]:5.067293515108E-1)[&rate=4.740008435654092E-4]:1.025965229749E-1,26[&rate=4.740008435654092E-4]:7.161751895543E-1)[&rate=4.740008435654092E-4]:3.128713947748E-1)[&rate=4.740008435654092E-4]:4.032843388356E-2,(22[&rate=4.740008435654092E-4]:6.25126027557E-1,27[&rate=4.740008435654092E-4]:6.415643837213E-1)[&rate=4.740008435654092E-4]:4.33290086546E-1)[&rate=4.740008435654092E-4]:4.201190026267E-1)[&rate=4.740008435654092E-4]:1.119608923177E0)[&rate=4.740008435654092E-4]:1.331227627517E-1)[&rate=4.740008435654092E-4]:6.413405475061E-2)[&rate=4.740008435654092E-4]:2.248439977639E-2)[&rate=4.740008435654092E-4]:2.645495336377E-1)[&rate=4.740008435654092E-4]:1.029357524859E-1,(40[&rate=4.740008435654092E-4]:9.434964387096E-1,((95[&rate=4.740008435654092E-4]:5.746256017667E-1,(100[&rate=4.740008435654092E-4]:3.309027311647E-1,94[&rate=4.740008435654092E-4]:3.309027311647E-1)[&rate=4.740008435654092E-4]:1.5902341705E-1)[&rate=4.740008435654092E-4]:2.219017358494E-1,((96[&rate=4.740008435654092E-4]:5.9439110397E-1,99[&rate=4.740008435654092E-4]:6.299102296529E-1)[&rate=4.740008435654092E-4]:1.097456665117E-1,98[&rate=4.740008435654092E-4]:7.177979726673E-1)[&rate=4.740008435654092E-4]:6.78004032001E-2)[&rate=4.740008435654092E-4]:2.863133633885E-1)[&rate=4.740008435654092E-4]:1.125455620441E-1)[&rate=4.740008435654092E-4]:2.488457627163E-1,38[&rate=4.740008435654092E-4]:1.236581752541E0)[&rate=4.740008435654092E-4]:1.866449382176E-1,((((((((((49[&rate=4.740008435654092E-4]:4.807904460344E-1,50[&rate=4.740008435654092E-4]:4.807904460344E-1)[&rate=4.740008435654092E-4]:5.814386259346E-2,51[&rate=4.740008435654092E-4]:5.443987895021E-1)[&rate=4.740008435654092E-4]:6.83001949117E-2,(43[&rate=4.740008435654092E-4]:6.128227726511E-1,(((48[&rate=4.740008435654092E-4]:1.123085768615E-1,42[&rate=4.740008435654092E-4]:7.405721074131E-2)[&rate=4.740008435654092E-4]:3.647278388379E-1,41[&rate=4.740008435654092E-4]:4.33320568705E-1)[&rate=4.740008435654092E-4]:1.234660692588E-1,46[&rate=4.740008435654092E-4]:6.114314467067E-1)[&rate=4.740008435654092E-4]:1.391325944382E-3)[&rate=4.740008435654092E-4]:2.719861613421E-2)[&rate=4.740008435654092E-4]:3.671510110596E-2,44[&rate=4.740008435654092E-4]:6.71272009017E-1)[&rate=4.740008435654092E-4]:6.950163645392E-2,47[&rate=4.740008435654092E-4]:7.462381263452E-1)[&rate=4.740008435654092E-4]:4.983443598109E-3,45[&rate=4.740008435654092E-4]:7.430248486319E-1)[&rate=4.740008435654092E-4]:7.8835501028E-2,(((69[&rate=4.740008435654092E-4]:7.582961041823E-1,118[&rate=4.740008435654092E-4]:7.473372000726E-1)[&rate=4.740008435654092E-4]:2.930336062401E-3,((132[&rate=4.740008435654092E-4]:1.867407458452E-1,129[&rate=4.740008435654092E-4]:1.840010198179E-1)[&rate=4.740008435654092E-4]:2.993553691541E-1,(131[&rate=4.740008435654092E-4]:4.300847854543E-1,130[&rate=4.740008435654092E-4]:4.273450594269E-1)[&rate=4.740008435654092E-4]:5.601132954502E-2)[&rate=4.740008435654092E-4]:1.299248457932E-1)[&rate=4.740008435654092E-4]:9.673444380284E-1,(((((60[&rate=4.740008435654092E-4]:1.317237558801E-1,64[&rate=4.740008435654092E-4]:2.824086873868E-1)[&rate=4.740008435654092E-4]:1.357736204501E-1,65[&rate=4.740008435654092E-4]:2.674973763302E-1)[&rate=4.740008435654092E-4]:1.465943569895E-2,62[&rate=4.740008435654092E-4]:4.739376339469E-1)[&rate=4.740008435654092E-4]:2.234657484446E-1,(63[&rate=4.740008435654092E-4]:1.273356054169E-1,61[&rate=4.740008435654092E-4]:1.684314958279E-1)[&rate=4.740008435654092E-4]:5.289718865636E-1)[&rate=4.740008435654092E-4]:8.041860060266E-1,128[&rate=4.740008435654092E-4]:1.361863361021E0)[&rate=4.740008435654092E-4]:2.160225857453E-1)[&rate=4.740008435654092E-4]:1.737061518504E-2)[&rate=4.740008435654092E-4]:2.238858909697E-1,(35[&rate=4.740008435654092E-4]:2.793518753716E-1,36[&rate=4.740008435654092E-4]:3.259272178374E-1)[&rate=4.740008435654092E-4]:1.10234542616E-2)[&rate=4.740008435654092E-4]:1.737464309255E-2,121[&rate=4.740008435654092E-4]:2.433777369986E0)[&rate=4.740008435654092E-4]:7.455434625505E-2,127[&rate=4.740008435654092E-4]:2.949427606652E0)[&rate=4.740008435654092E-4]:4.385569252623E-1)[&rate=4.740008435654092E-4]:1.264801849774E-1,(32[&rate=4.740008435654092E-4]:4.082760364912E-2,34[&rate=4.740008435654092E-4]:6.274541186821E-2)[&rate=4.740008435654092E-4]:2.15823187222E-2)[&rate=4.740008435654092E-4]:1.452858900589E-1);
tree STATE_38700000 [&joint=-20959.561201056247,lnP=-20959.561201056247] = [&R] ((((((38[&rate=6.03572694753437E-4]:1.157444896854E0,((((96[&rate=6.03572694753437E-4]:6.341508008363E-1,99[&rate=6.03572694753437E-4]:6.696699265192E-1)[&rate=6.03572694753437E-4]:1.016381882476E-1,((95[&rate=6.03572694753437E-4]:5.229128231194E-1,100[&rate=6.03572694753437E-4]:4.382133695673E-1)[&rate=6.03572694753437E-4]:2.066281537815E-1,98[&rate=6.03572694753437E-4]:7.186120151521E-1)[&rate=6.03572694753437E-4]:3.083817611741E-2)[&rate=6.03572694753437E-4]:4.085832792392E-2,(147[&rate=6.03572694753437E-4]:6.700698910735E-1,(146[&rate=6.03572694753437E-4]:6.694856379459E-1,(101[&rate=6.03572694753437E-4]:7.217247534459E-1,(((((15[&rate=6.03572694753437E-4]:3.261886106311E-1,10[&rate=6.03572694753437E-4]:2.878324462476E-1)[&rate=6.03572694753437E-4]:1.898181578372E-1,6[&rate=6.03572694753437E-4]:4.612122479205E-1)[&rate=6.03572694753437E-4]:1.11756197626E-1,18[&rate=6.03572694753437E-4]:6.359821441767E-1)[&rate=6.03572694753437E-4]:3.629342790173E-1,(3[&rate=6.03572694753437E-4]:8.185330428801E-1,(((87[&rate=6.03572694753437E-4]:1.285753397867E-1,(92[&rate=6.03572694753437E-4]:7.234992929907E-2,(91[&rate=6.03572694753437E-4]:8.457830853449E-3,90[&rate=6.03572694753437E-4]:8.457830853449E-3)[&rate=6.03572694753437E-4]:6.389209844562E-2)[&rate=6.03572694753437E-4]:6.992404062465E-2)[&rate=6.03572694753437E-4]:8.280068432468E-2,((86[&rate=6.03572694753437E-4]:7.129504335258E-2,83[&rate=6.03572694753437E-4]:7.129504335258E-2)[&rate=6.03572694753437E-4]:1.108540343701E-2,((84[&rate=6.03572694753437E-4]:7.645313003911E-3,93[&rate=6.03572694753437E-4]:2.134394314093E-2)[&rate=6.03572694753437E-4]:6.681637822239E-2,85[&rate=6.03572694753437E-4]:7.44616912263E-2)[&rate=6.03572694753437E-4]:7.918755563297E-3)[&rate=6.03572694753437E-4]:1.289955773218E-1)[&rate=6.03572694753437E-4]:3.632134659909E-1,(89[&rate=6.03572694753437E-4]:1.384380721442E-1,88[&rate=6.03572694753437E-4]:1.247394420072E-1)[&rate=6.03572694753437E-4]:4.49850048095E-1)[&rate=6.03572694753437E-4]:7.83669580175E-1)[&rate=6.03572694753437E-4]:6.531488716327E-2)[&rate=6.03572694753437E-4]:4.346977794101E-1,((102[&rate=6.03572694753437E-4]:3.861415693342E-2,((24[&rate=6.03572694753437E-4]:8.92887618729E-1,(((21[&rate=6.03572694753437E-4]:5.337720956414E-1,17[&rate=6.03572694753437E-4]:5.0363510934E-1)[&rate=6.03572694753437E-4]:4.480130814403E-2,28[&rate=6.03572694753437E-4]:6.032309380319E-1)[&rate=6.03572694753437E-4]:2.924673174842E-1,1[&rate=6.03572694753437E-4]:1.093968856531E-1)[&rate=6.03572694753437E-4]:2.668815267641E-3)[&rate=6.03572694753437E-4]:3.02350742882E-1,((140[&rate=6.03572694753437E-4]:4.46772214814E-1,11[&rate=6.03572694753437E-4]:4.659502970057E-1)[&rate=6.03572694753437E-4]:2.794049614124E-1,((20[&rate=6.03572694753437E-4]:5.697704752198E-1,25[&rate=6.03572694753437E-4]:5.889485574116E-1)[&rate=6.03572694753437E-4]:1.629215124924E-1,23[&rate=6.03572694753437E-4]:7.409111657943E-1)[&rate=6.03572694753437E-4]:8.937559947304E-2)[&rate=6.03572694753437E-4]:3.53992692234E-1)[&rate=6.03572694753437E-4]:5.019630938825E-3)[&rate=6.03572694753437E-4]:1.007764870871E-1,(((144[&rate=6.03572694753437E-4]:3.181924901708E-1,(145[&rate=6.03572694753437E-4]:1.002412190642E-1,141[&rate=6.03572694753437E-4]:9.750149303665E-2)[&rate=6.03572694753437E-4]:2.234307231615E-1)[&rate=6.03572694753437E-4]:2.585216698796E-1,142[&rate=6.03572694753437E-4]:5.821936121054E-1)[&rate=6.03572694753437E-4]:7.389664043817E-1,(((((14[&rate=6.03572694753437E-4]:4.613928530488E-1,(30[&rate=6.03572694753437E-4]:2.775999415405E-1,4[&rate=6.03572694753437E-4]:1.049972018145E-1)[&rate=6.03572694753437E-4]:2.988614046591E-1)[&rate=6.03572694753437E-4]:9.963595271795E-2,117[&rate=6.03572694753437E-4]:5.637685317943E-1)[&rate=6.03572694753437E-4]:6.728637456125E-2,(113[&rate=6.03572694753437E-4]:5.930143845114E-1,9[&rate=6.03572694753437E-4]:5.847952064293E-1)[&rate=6.03572694753437E-4]:3.530079581661E-2)[&rate=6.03572694753437E-4]:8.736087474812E-2,(105[&rate=6.03572694753437E-4]:5.828372589883E-1,110[&rate=6.03572694753437E-4]:6.047550672074E-1)[&rate=6.03572694753437E-4]:1.05441535814E-1)[&rate=6.03572694753437E-4]:2.850787446797E-1,(((115[&rate=6.03572694753437E-4]:5.240427113139E-1,(19[&rate=6.03572694753437E-4]:5.796814824574E-1,13[&rate=6.03572694753437E-4]:5.413253180737E-1)[&rate=6.03572694753437E-4]:6.490917406206E-2)[&rate=6.03572694753437E-4]:1.559018686085E-1,(((112[&rate=6.03572694753437E-4]:4.234718347643E-1,114[&rate=6.03572694753437E-4]:3.412800539424E-1)[&rate=6.03572694753437E-4]:1.26126559309E-1,109[&rate=6.03572694753437E-4]:5.468586680459E-1)[&rate=6.03572694753437E-4]:1.249176445688E-1,(108[&rate=6.03572694753437E-4]:3.539794922722E-1,107[&rate=6.03572694753437E-4]:3.567192182995E-1)[&rate=6.03572694753437E-4]:2.958790121234E-1)[&rate=6.03572694753437E-4]:8.762032210223E-2)[&rate=6.03572694753437E-4]:1.948753705599E-1,((((139[&rate=6.03572694753437E-4]:1.969656482497E-1,111[&rate=6.03572694753437E-4]:2.162318249632E-2)[&rate=6.03572694753437E-4]:4.933368183613E-1,(104[&rate=6.03572694753437E-4]:9.985256720042E-2,106[&rate=6.03572694753437E-4]:9.985256720042E-2)[&rate=6.03572694753437E-4]:3.986690774928E-1)[&rate=6.03572694753437E-4]:1.348414904823E-1,116[&rate=6.03572694753437E-4]:5.730891625728E-1)[&rate=6.03572694753437E-4]:8.854212038811E-2,(148[&rate=6.03572694753437E-4]:2.870946007183E-1,143[&rate=6.03572694753437E-4]:2.84354874691E-1)[&rate=6.03572694753437E-4]:4.128928466262E-1)[&rate=6.03572694753437E-4]:2.131886675214E-1)[&rate=6.03572694753437E-4]:4.37430684517E-2)[&rate=6.03572694753437E-4]:1.478024770049E-1)[&rate=6.03572694753437E-4]:6.480596999929E-2)[&rate=6.03572694753437E-4]:1.818947914603E-1)[&rate=6.03572694753437E-4]:4.0591877002E-1)[&rate=6.03572694753437E-4]:8.007064642589E-1)[&rate=6.03572694753437E-4]:6.342578318213E-2)[&rate=6.03572694753437E-4]:4.920037675405E-2)[&rate=6.03572694753437E-4]:1.275833251159E-2,((39[&rate=6.03572694753437E-4]:6.07263684208E-1,94[&rate=6.03572694753437E-4]:6.61908492951E-1)[&rate=6.03572694753437E-4]:3.884557693912E-2,(((40[&rate=6.03572694753437E-4]:3.738039435772E-1,97[&rate=6.03572694753437E-4]:3.027656922111E-1)[&rate=6.03572694753437E-4]:8.322372597078E-2,(2[&rate=6.03572694753437E-4]:6.43684010858E-1,(31[&rate=6.03572694753437E-4]:8.249608491229E-1,(((7[&rate=6.03572694753437E-4]:2.50243014508E-1,8[&rate=6.03572694753437E-4]:2.50243014508E-1)[&rate=6.03572694753437E-4]:2.889163639155E-1,26[&rate=6.03572694753437E-4]:6.460086934921E-1)[&rate=6.03572694753437E-4]:7.897726330568E-2,(22[&rate=6.03572694753437E-4]:4.192186308958E-1,27[&rate=6.03572694753437E-4]:4.356569870602E-1)[&rate=6.03572694753437E-4]:2.948084217923E-1)[&rate=6.03572694753437E-4]:5.613927588668E-2)[&rate=6.03572694753437E-4]:4.612042200917E-2)[&rate=6.03572694753437E-4]:1.770069461519E0)[&rate=6.03572694753437E-4]:3.773948288476E-2,16[&rate=6.03572694753437E-4]:2.58026007855E0)[&rate=6.03572694753437E-4]:1.513421087144E-1)[&rate=6.03572694753437E-4]:2.854229001164E-2)[&rate=6.03572694753437E-4]:5.510993566242E-1)[&rate=6.03572694753437E-4]:2.342276754996E-1,(((35[&rate=6.03572694753437E-4]:2.759853730487E-2,(121[&rate=6.03572694753437E-4]:1.940132124889E0,127[&rate=6.03572694753437E-4]:2.3812280153E0)[&rate=6.03572694753437E-4]:2.134938096757E-1)[&rate=6.03572694753437E-4]:2.513595770906E-1,36[&rate=6.03572694753437E-4]:3.255334568612E-1)[&rate=6.03572694753437E-4]:1.093610529541E-2,(((((46[&rate=6.03572694753437E-4]:5.361482146164E-1,((42[&rate=6.03572694753437E-4]:2.372916518302E-1,48[&rate=6.03572694753437E-4]:2.755430179504E-1)[&rate=6.03572694753437E-4]:8.663211376531E-2,41[&rate=6.03572694753437E-4]:3.184592847212E-1)[&rate=6.03572694753437E-4]:1.630441211522E-1)[&rate=6.03572694753437E-4]:4.943278562982E-2,43[&rate=6.03572694753437E-4]:5.855810002463E-1)[&rate=6.03572694753437E-4]:9.948482239135E-2,((51[&rate=6.03572694753437E-4]:5.903941935583E-1,(50[&rate=6.03572694753437E-4]:5.6620162096E-1,49[&rate=6.03572694753437E-4]:5.6620162096E-1)[&rate=6.03572694753437E-4]:1.872809172412E-2)[&rate=6.03572694753437E-4]:3.309865086672E-2,(47[&rate=6.03572694753437E-4]:9.288111599147E-2,44[&rate=6.03572694753437E-4]:8.741663511722E-2)[&rate=6.03572694753437E-4]:5.579341328051E-1)[&rate=6.03572694753437E-4]:3.425057384107E-2)[&rate=6.03572694753437E-4]:1.110772395571E-1,45[&rate=6.03572694753437E-4]:7.879463408833E-1)[&rate=6.03572694753437E-4]:1.504697869832E-1,((((131[&rate=6.03572694753437E-4]:9.00754437916E-2,130[&rate=6.03572694753437E-4]:8.733571776424E-2)[&rate=6.03572694753437E-4]:3.468177142879E-2,(129[&rate=6.03572694753437E-4]:6.684314607245E-2,132[&rate=6.03572694753437E-4]:6.95828720998E-2)[&rate=6.03572694753437E-4]:5.517434312058E-2)[&rate=6.03572694753437E-4]:3.794576608389E-1,(69[&rate=6.03572694753437E-4]:6.372001973292E-1,118[&rate=6.03572694753437E-4]:6.262412932196E-1)[&rate=6.03572694753437E-4]:1.222015818227E-2)[&rate=6.03572694753437E-4]:1.027145647152E0,(128[&rate=6.03572694753437E-4]:1.242207785096E0,((62[&rate=6.03572694753437E-4]:5.200870742803E-1,((65[&rate=6.03572694753437E-4]:1.17552119506E-1,60[&rate=6.03572694753437E-4]:1.17552119506E-1)[&rate=6.03572694753437E-4]:3.817694671712E-2,64[&rate=6.03572694753437E-4]:3.064139977299E-1)[&rate=6.03572694753437E-4]:1.725771861394E-1)[&rate=6.03572694753437E-4]:1.948929439822E-1,(63[&rate=6.03572694753437E-4]:1.227288453582E-1,61[&rate=6.03572694753437E-4]:1.638247357692E-1)[&rate=6.03572694753437E-4]:5.511552824933E-1)[&rate=6.03572694753437E-4]:6.669537942303E-1)[&rate=6.03572694753437E-4]:2.836732860606E-1)[&rate=6.03572694753437E-4]:1.859312690017E-1)[&rate=6.03572694753437E-4]:1.068490028206E-1)[&rate=6.03572694753437E-4]:4.994129061472E-1)[&rate=6.03572694753437E-4]:4.556628813789E-2,(((((53[&rate=6.03572694753437E-4]:5.420670329998E-1,((133[&rate=6.03572694753437E-4]:3.802784428759E-1,134[&rate=6.03572694753437E-4]:3.501414565747E-1)[&rate=6.03572694753437E-4]:2.467975370688E-1,137[&rate=6.03572694753437E-4]:6.681718703558E-1)[&rate=6.03572694753437E-4]:6.970705500232E-1)[&rate=6.03572694753437E-4]:9.486017420596E-3,(((77[&rate=6.03572694753437E-4]:2.454036490074E-1,73[&rate=6.03572694753437E-4]:2.508831010621E-1)[&rate=6.03572694753437E-4]:4.384435337102E-1,((81[&rate=6.03572694753437E-4]:8.603328613014E-2,80[&rate=6.03572694753437E-4]:8.603328613014E-2)[&rate=6.03572694753437E-4]:5.135344768204E-1,(82[&rate=6.03572694753437E-4]:4.977596319043E-1,((79[&rate=6.03572694753437E-4]:7.642728189069E-2,71[&rate=6.03572694753437E-4]:4.903002161666E-2)[&rate=6.03572694753437E-4]:3.562059466044E-1,(78[&rate=6.03572694753437E-4]:8.184579589985E-2,72[&rate=6.03572694753437E-4]:5.992798768054E-2)[&rate=6.03572694753437E-4]:3.507874325952E-1)[&rate=6.03572694753437E-4]:5.690722532721E-2)[&rate=6.03572694753437E-4]:1.182464872106E-1)[&rate=6.03572694753437E-4]:4.044380332869E-2)[&rate=6.03572694753437E-4]:1.027065255432E-1,(((76[&rate=6.03572694753437E-4]:4.449114953907E-1,74[&rate=6.03572694753437E-4]:4.449114953907E-1)[&rate=6.03572694753437E-4]:1.377842754952E-1,70[&rate=6.03572694753437E-4]:5.443396065025E-1)[&rate=6.03572694753437E-4]:5.473002999721E-2,75[&rate=6.03572694753437E-4]:6.374258008831E-1)[&rate=6.03572694753437E-4]:1.546073594324E-1)[&rate=6.03572694753437E-4]:5.05982948717E-1)[&rate=6.03572694753437E-4]:8.633980798925E-2,((103[&rate=6.03572694753437E-4]:5.67639104948E-1,(29[&rate=6.03572694753437E-4]:6.731180122474E-1,(12[&rate=6.03572694753437E-4]:2.409507480699E-1,5[&rate=6.03572694753437E-4]:2.025945836864E-1)[&rate=6.03572694753437E-4]:3.25317949109E-1)[&rate=6.03572694753437E-4]:1.273978050294E-1)[&rate=6.03572694753437E-4]:1.527715491303E0,52[&rate=6.03572694753437E-4]:4.310608616899E-1)[&rate=6.03572694753437E-4]:2.150287180311E-1)[&rate=6.03572694753437E-4]:1.758775409665E-1,125[&rate=6.03572694753437E-4]:6.033878857149E-1)[&rate=6.03572694753437E-4]:6.133761077984E-1,((59[&rate=6.03572694753437E-4]:4.368599208867E-1,((58[&rate=6.03572694753437E-4]:2.10948893735E-1,(37[&rate=6.03572694753437E-4]:1.888051423607E-1,54[&rate=6.03572694753437E-4]:1.123024101202E-1)[&rate=6.03572694753437E-4]:4.12694344345E-2)[&rate=6.03572694753437E-4]:1.169506907137E-1,(57[&rate=6.03572694753437E-4]:2.40260270377E-1,(55[&rate=6.03572694753437E-4]:2.072999443006E-1,56[&rate=6.03572694753437E-4]:2.072999443006E-1)[&rate=6.03572694753437E-4]:2.203136432764E-2)[&rate=6.03572694753437E-4]:7.124587144883E-2)[&rate=6.03572694753437E-4]:1.28086019498E-1)[&rate=6.03572694753437E-4]:4.030300878976E-1,68[&rate=6.03572694753437E-4]:7.907096809154E-1)[&rate=6.03572694753437E-4]:2.593876459312E-1)[&rate=6.03572694753437E-4]:3.324967249016E-1)[&rate=6.03572694753437E-4]:4.743111383805E-2,34[&rate=6.03572694753437E-4]:1.92908291839E-2)[&rate=6.03572694753437E-4]:6.883141716127E-2,(((66[&rate=6.03572694753437E-4]:1.341147675007E-1,(126[&rate=6.03572694753437E-4]:7.7757850061E-1,((119[&rate=6.03572694753437E-4]:9.639094938913E-1,((138[&rate=6.03572694753437E-4]:1.944268944637E-1,136[&rate=6.03572694753437E-4]:6.292004514851E-2)[&rate=6.03572694753437E-4]:4.136602728879E-1,135[&rate=6.03572694753437E-4]:4.080871673516E-1)[&rate=6.03572694753437E-4]:2.078771210604E-1)[&rate=6.03572694753437E-4]:2.241599880253E-1,120[&rate=6.03572694753437E-4]:1.092179070958E0)[&rate=6.03572694753437E-4]:3.752115413371E-1)[&rate=6.03572694753437E-4]:6.037104565757E-1)[&rate=6.03572694753437E-4]:1.997995459005E-1,((122[&rate=6.03572694753437E-4]:3.632599667983E-1,(123[&rate=6.03572694753437E-4]:3.379519751242E-1,124[&rate=6.03572694753437E-4]:3.352197346871E-1)[&rate=6.03572694753437E-4]:2.530799167408E-2)[&rate=6.03572694753437E-4]:3.546679743282E-1,67[&rate=6.03572694753437E-4]:2.166553907858E-1)[&rate=6.03572694753437E-4]:1.172589226154E-1)[&rate=6.03572694753437E-4]:5.806695635151E-1,33[&rate=6.03572694753437E-4]:3.513182212193E-2)[&rate=6.03572694753437E-4]:3.655206805887E-2)[&rate=6.03572694753437E-4]:4.181979474067E-3,32[&rate=6.03572694753437E-4]:7.038641760015E-2);
tree STATE_38790000 [&joint=-20979.900375996913,lnP=-20979.900375996913] = [&R] (((34[&rate=5.647971624670362E-4]:1.318583607555E-2,((((((55[&rate=5.647971624670362E-4]:3.30063262632E-1,56[&rate=5.647971624670362E-4]:3.30063262632E-1)[&rate=5.647971624670362E-4]:6.711238812885E-2,(((37[&rate=5.647971624670362E-4]:3.881407646239E-1,54[&rate=5.647971624670362E-4]:3.116380323835E-1)[&rate=5.647971624670362E-4]:4.259718532929E-3,57[&rate=5.647971624670362E-4]:3.568813574738E-1)[&rate=5.647971624670362E-4]:1.374844643387E-2,58[&rate=5.647971624670362E-4]:3.870232465306E-1)[&rate=5.647971624670362E-4]:3.747480860189E-2)[&rate=5.647971624670362E-4]:1.720516850166E-2,59[&rate=5.647971624670362E-4]:4.225775405741E-1)[&rate=5.647971624670362E-4]:2.400898723856E-1,68[&rate=5.647971624670362E-4]:6.134870850907E-1)[&rate=5.647971624670362E-4]:2.852357742583E-1,(((((137[&rate=5.647971624670362E-4]:3.73207671081E-1,133[&rate=5.647971624670362E-4]:3.3211178067E-1)[&rate=5.647971624670362E-4]:2.033215668297E-1,134[&rate=5.647971624670362E-4]:5.052963611985E-1)[&rate=5.647971624670362E-4]:7.478058867302E-1,(((103[&rate=5.647971624670362E-4]:5.1468061942E-1,(12[&rate=5.647971624670362E-4]:3.380918936847E-1,5[&rate=5.647971624670362E-4]:2.997357293013E-1)[&rate=5.647971624670362E-4]:3.026161229955E-1)[&rate=5.647971624670362E-4]:1.363500906001E-1,29[&rate=5.647971624670362E-4]:8.839074223489E-1)[&rate=5.647971624670362E-4]:1.474004376389E0,52[&rate=5.647971624670362E-4]:4.607413518481E-1)[&rate=5.647971624670362E-4]:4.86151067249E-2)[&rate=5.647971624670362E-4]:2.021139172291E-1,(53[&rate=5.647971624670362E-4]:6.948059335851E-1,((((81[&rate=5.647971624670362E-4]:5.994964013422E-2,80[&rate=5.647971624670362E-4]:5.994964013422E-2)[&rate=5.647971624670362E-4]:1.678152178188E-1,(((72[&rate=5.647971624670362E-4]:1.144950471863E-1,78[&rate=5.647971624670362E-4]:1.364128554056E-1)[&rate=5.647971624670362E-4]:5.277120884983E-2,82[&rate=5.647971624670362E-4]:1.974032423375E-1)[&rate=5.647971624670362E-4]:2.746588229211E-2,79[&rate=5.647971624670362E-4]:2.166499465475E-1)[&rate=5.647971624670362E-4]:1.93340894878E-2)[&rate=5.647971624670362E-4]:2.535967603364E-1,((71[&rate=5.647971624670362E-4]:3.282644607584E-1,73[&rate=5.647971624670362E-4]:3.967576114432E-1)[&rate=5.647971624670362E-4]:7.371138255634E-3,77[&rate=5.647971624670362E-4]:3.986492976441E-1)[&rate=5.647971624670362E-4]:1.265479370837E-1)[&rate=5.647971624670362E-4]:1.732948777302E-1,((70[&rate=5.647971624670362E-4]:3.445501303744E-1,(74[&rate=5.647971624670362E-4]:2.672051789381E-1,76[&rate=5.647971624670362E-4]:2.672051789381E-1)[&rate=5.647971624670362E-4]:1.157011158197E-1)[&rate=5.647971624670362E-4]:5.184275203026E-2,75[&rate=5.647971624670362E-4]:4.347490467881E-1)[&rate=5.647971624670362E-4]:2.692225177247E-1)[&rate=5.647971624670362E-4]:7.372974276844E-1)[&rate=5.647971624670362E-4]:8.46772090562E-3)[&rate=5.647971624670362E-4]:1.696646449091E-1,125[&rate=5.647971624670362E-4]:6.625557857386E-1)[&rate=5.647971624670362E-4]:4.028337402772E-1)[&rate=5.647971624670362E-4]:3.61111046151E-1,((((123[&rate=5.647971624670362E-4]:4.027539923537E-1,(124[&rate=5.647971624670362E-4]:3.622777114214E-1,122[&rate=5.647971624670362E-4]:3.650099518585E-1)[&rate=5.647971624670362E-4]:3.774404049514E-2)[&rate=5.647971624670362E-4]:3.863084992064E-1,67[&rate=5.647971624670362E-4]:2.877899412194E-1)[&rate=5.647971624670362E-4]:9.897008048219E-2,(66[&rate=5.647971624670362E-4]:3.725093536709E-1,((((138[&rate=5.647971624670362E-4]:1.842870012358E-1,136[&rate=5.647971624670362E-4]:5.278015192056E-2)[&rate=5.647971624670362E-4]:7.029279221914E-1,135[&rate=5.647971624670362E-4]:6.872149234271E-1)[&rate=5.647971624670362E-4]:8.125061097249E-1,(126[&rate=5.647971624670362E-4]:1.007066030653E0,120[&rate=5.647971624670362E-4]:1.696878142338E0)[&rate=5.647971624670362E-4]:5.489768533447E-2)[&rate=5.647971624670362E-4]:1.83879314942E-1,119[&rate=5.647971624670362E-4]:2.031545553573E0)[&rate=5.647971624670362E-4]:3.738405124262E-1)[&rate=5.647971624670362E-4]:1.425066803076E-2)[&rate=5.647971624670362E-4]:2.855370298639E-1,((38[&rate=5.647971624670362E-4]:8.121120579206E-1,(((((99[&rate=5.647971624670362E-4]:4.776750569254E-1,96[&rate=5.647971624670362E-4]:4.421559312426E-1)[&rate=5.647971624670362E-4]:1.118926000911E-1,98[&rate=5.647971624670362E-4]:5.677097335193E-1)[&rate=5.647971624670362E-4]:4.860720608443E-2,(95[&rate=5.647971624670362E-4]:4.25874191118E-1,100[&rate=5.647971624670362E-4]:3.411747375659E-1)[&rate=5.647971624670362E-4]:2.013717102345E-1)[&rate=5.647971624670362E-4]:1.047644610608E-1,((101[&rate=5.647971624670362E-4]:8.709051859701E-1,(((3[&rate=5.647971624670362E-4]:4.411314683171E-1,(((87[&rate=5.647971624670362E-4]:1.885573094616E-1,(((86[&rate=5.647971624670362E-4]:9.093522332824E-2,83[&rate=5.647971624670362E-4]:9.093522332824E-2)[&rate=5.647971624670362E-4]:3.490564362419E-2,85[&rate=5.647971624670362E-4]:1.258408669524E-1)[&rate=5.647971624670362E-4]:1.239180755102E-2,(93[&rate=5.647971624670362E-4]:4.591252595188E-2,84[&rate=5.647971624670362E-4]:3.221389581487E-2)[&rate=5.647971624670362E-4]:1.060187786886E-1)[&rate=5.647971624670362E-4]:5.032463495818E-2)[&rate=5.647971624670362E-4]:3.13147566551E-3,(92[&rate=5.647971624670362E-4]:1.482771189292E-1,(91[&rate=5.647971624670362E-4]:8.945885864009E-2,90[&rate=5.647971624670362E-4]:8.945885864009E-2)[&rate=5.647971624670362E-4]:5.881826028907E-2)[&rate=5.647971624670362E-4]:5.711029633499E-2)[&rate=5.647971624670362E-4]:3.841326924259E-1,(89[&rate=5.647971624670362E-4]:2.522205076756E-1,88[&rate=5.647971624670362E-4]:2.385218775386E-1)[&rate=5.647971624670362E-4]:3.372996000144E-1)[&rate=5.647971624670362E-4]:4.050360181612E-1)[&rate=5.647971624670362E-4]:2.680739007951E-1,((6[&rate=5.647971624670362E-4]:6.066486089441E-1,18[&rate=5.647971624670362E-4]:6.696623075743E-1)[&rate=5.647971624670362E-4]:3.915391203358E-2,(15[&rate=5.647971624670362E-4]:4.429775959137E-1,10[&rate=5.647971624670362E-4]:4.046214315302E-1)[&rate=5.647971624670362E-4]:2.576194456119E-1)[&rate=5.647971624670362E-4]:1.15457642655E-1)[&rate=5.647971624670362E-4]:6.659628693255E-1,((((145[&rate=5.647971624670362E-4]:8.749885206682E-2,(144[&rate=5.647971624670362E-4]:8.096880898441E-2,141[&rate=5.647971624670362E-4]:8.370853501177E-2)[&rate=5.647971624670362E-4]:1.050591027468E-3)[&rate=5.647971624670362E-4]:1.679405067974E-1,142[&rate=5.647971624670362E-4]:2.554393588642E-1)[&rate=5.647971624670362E-4]:9.95495439071E-1,((((((106[&rate=5.647971624670362E-4]:1.401747001794E-1,(111[&rate=5.647971624670362E-4]:5.626388599593E-3,139[&rate=5.647971624670362E-4]:1.80968854353E-1)[&rate=5.647971624670362E-4]:1.509866677442E-1)[&rate=5.647971624670362E-4]:5.655109622532E-2,104[&rate=5.647971624670362E-4]:1.967257964047E-1)[&rate=5.647971624670362E-4]:2.918717578142E-1,116[&rate=5.647971624670362E-4]:4.283235816162E-1)[&rate=5.647971624670362E-4]:3.021841018511E-1,(148[&rate=5.647971624670362E-4]:3.296391767383E-1,143[&rate=5.647971624670362E-4]:3.26899450711E-1)[&rate=5.647971624670362E-4]:4.392246711127E-1)[&rate=5.647971624670362E-4]:1.012046510766E-1,((115[&rate=5.647971624670362E-4]:6.18103012603E-1,((107[&rate=5.647971624670362E-4]:3.960661496219E-1,108[&rate=5.647971624670362E-4]:3.933264235945E-1)[&rate=5.647971624670362E-4]:2.714634378276E-1,(109[&rate=5.647971624670362E-4]:4.499379323977E-1,(114[&rate=5.647971624670362E-4]:2.135709037369E-1,112[&rate=5.647971624670362E-4]:2.957626845588E-1)[&rate=5.647971624670362E-4]:1.569149738663E-1)[&rate=5.647971624670362E-4]:2.367697372435E-1)[&rate=5.647971624670362E-4]:1.084739775622E-2)[&rate=5.647971624670362E-4]:2.763104676464E-2,(19[&rate=5.647971624670362E-4]:4.456739208902E-1,13[&rate=5.647971624670362E-4]:4.073177565065E-1)[&rate=5.647971624670362E-4]:3.20608083683E-1)[&rate=5.647971624670362E-4]:1.859782751763E-1)[&rate=5.647971624670362E-4]:1.902961427944E-2,(((14[&rate=5.647971624670362E-4]:5.524251414832E-1,(30[&rate=5.647971624670362E-4]:5.741288855592E-1,4[&rate=5.647971624670362E-4]:4.015261458332E-1)[&rate=5.647971624670362E-4]:9.336474907488E-2)[&rate=5.647971624670362E-4]:6.861558659685E-2,(9[&rate=5.647971624670362E-4]:5.363958464515E-1,113[&rate=5.647971624670362E-4]:5.446150245336E-1)[&rate=5.647971624670362E-4]:7.642570354651E-2)[&rate=5.647971624670362E-4]:1.827482164997E-1,(117[&rate=5.647971624670362E-4]:6.36870169615E-1,(105[&rate=5.647971624670362E-4]:5.106862435924E-1,110[&rate=5.647971624670362E-4]:5.326040518114E-1)[&rate=5.647971624670362E-4]:9.604693972123E-2)[&rate=5.647971624670362E-4]:1.696585009923E-1)[&rate=5.647971624670362E-4]:1.291447850655E-1)[&rate=5.647971624670362E-4]:1.453983285638E-1)[&rate=5.647971624670362E-4]:2.162070838724E-1,(((((17[&rate=5.647971624670362E-4]:3.649377115601E-1,21[&rate=5.647971624670362E-4]:3.950746978615E-1)[&rate=5.647971624670362E-4]:2.798086038096E-1,28[&rate=5.647971624670362E-4]:6.995408359175E-1)[&rate=5.647971624670362E-4]:2.130966230731E-1,1[&rate=5.647971624670362E-4]:1.263360891277E-1)[&rate=5.647971624670362E-4]:1.183736127607E-1,24[&rate=5.647971624670362E-4]:1.025531619697E0)[&rate=5.647971624670362E-4]:3.513218456967E-1,(((140[&rate=5.647971624670362E-4]:5.513247645728E-1,11[&rate=5.647971624670362E-4]:5.705028467645E-1)[&rate=5.647971624670362E-4]:1.061295393098E-1,((20[&rate=5.647971624670362E-4]:3.243722449158E-1,25[&rate=5.647971624670362E-4]:3.435503271075E-1)[&rate=5.647971624670362E-4]:1.386126642833E-1,23[&rate=5.647971624670362E-4]:4.712040872812E-1)[&rate=5.647971624670362E-4]:2.903598056423E-1)[&rate=5.647971624670362E-4]:3.97955905125E-1,102[&rate=5.647971624670362E-4]:8.834866541866E-3)[&rate=5.647971624670362E-4]:2.063747632351E-1)[&rate=5.647971624670362E-4]:5.356909564875E-3)[&rate=5.647971624670362E-4]:1.573414251232E-1)[&rate=5.647971624670362E-4]:4.984766735599E-1)[&rate=5.647971624670362E-4]:5.616059470987E-1,(((97[&rate=5.647971624670362E-4]:3.5830629622E-1,(16[&rate=5.647971624670362E-4]:2.410697164868E0,94[&rate=5.647971624670362E-4]:3.798490474932E-1)[&rate=5.647971624670362E-4]:1.041403088359E-1)[&rate=5.647971624670362E-4]:8.694749372082E-3,39[&rate=5.647971624670362E-4]:4.380392969583E-1)[&rate=5.647971624670362E-4]:7.324804447732E-3,147[&rate=5.647971624670362E-4]:5.027411505864E-1)[&rate=5.647971624670362E-4]:1.3982872669E-2)[&rate=5.647971624670362E-4]:1.333191260432E-1)[&rate=5.647971624670362E-4]:3.26465537131E-2,(146[&rate=5.647971624670362E-4]:6.717620853315E-1,((2[&rate=5.647971624670362E-4]:6.98482094981E-1,(((7[&rate=5.647971624670362E-4]:2.734181432824E-1,8[&rate=5.647971624670362E-4]:2.734181432824E-1)[&rate=5.647971624670362E-4]:2.725780988438E-1,26[&rate=5.647971624670362E-4]:6.528455571947E-1)[&rate=5.647971624670362E-4]:1.023157225127E-1,(31[&rate=5.647971624670362E-4]:7.483342960282E-1,(22[&rate=5.647971624670362E-4]:4.963771523496E-1,27[&rate=5.647971624670362E-4]:5.12815508514E-1)[&rate=5.647971624670362E-4]:1.971626231305E-1)[&rate=5.647971624670362E-4]:5.066260011758E-2)[&rate=5.647971624670362E-4]:1.268824591093E-1)[&rate=5.647971624670362E-4]:1.693244466496E0,40[&rate=5.647971624670362E-4]:4.350007586473E-1)[&rate=5.647971624670362E-4]:1.165427474493E-1)[&rate=5.647971624670362E-4]:7.376914773471E-2)[&rate=5.647971624670362E-4]:2.551054150183E-1)[&rate=5.647971624670362E-4]:3.810566157264E-1,(((121[&rate=5.647971624670362E-4]:1.935740236715E0,127[&rate=5.647971624670362E-4]:2.376836127126E0)[&rate=5.647971624670362E-4]:2.887889152982E-1,35[&rate=5.647971624670362E-4]:9.850175475274E-2)[&rate=5.647971624670362E-4]:1.008911779614E-1,((((((((65[&rate=5.647971624670362E-4]:1.848908129909E-1,64[&rate=5.647971624670362E-4]:3.355757444976E-1)[&rate=5.647971624670362E-4]:1.308889297813E-2,62[&rate=5.647971624670362E-4]:3.897605278868E-1)[&rate=5.647971624670362E-4]:9.615735363175E-3,60[&rate=5.647971624670362E-4]:2.075954413322E-1)[&rate=5.647971624670362E-4]:3.608645903063E-1,(63[&rate=5.647971624670362E-4]:2.810272753447E-1,61[&rate=5.647971624670362E-4]:3.221231657558E-1)[&rate=5.647971624670362E-4]:4.381176878005E-1)[&rate=5.647971624670362E-4]:5.968527598833E-1,128[&rate=5.647971624670362E-4]:1.217367586042E0)[&rate=5.647971624670362E-4]:1.214889530318E-1,((118[&rate=5.647971624670362E-4]:8.457292246598E-1,69[&rate=5.647971624670362E-4]:8.566881287694E-1)[&rate=5.647971624670362E-4]:9.605497455823E-2,((131[&rate=5.647971624670362E-4]:1.058367496806E-1,130[&rate=5.647971624670362E-4]:1.030970236532E-1)[&rate=5.647971624670362E-4]:4.066779521151E-2,(132[&rate=5.647971624670362E-4]:7.695883627948E-2,129[&rate=5.647971624670362E-4]:7.421911025212E-2)[&rate=5.647971624670362E-4]:6.95457086126E-2)[&rate=5.647971624670362E-4]:6.610330789834E-1)[&rate=5.647971624670362E-4]:5.367983672533E-1)[&rate=5.647971624670362E-4]:1.31311760371E-1,((((50[&rate=5.647971624670362E-4]:4.881623999394E-1,49[&rate=5.647971624670362E-4]:4.881623999394E-1)[&rate=5.647971624670362E-4]:3.926460832587E-2,44[&rate=5.647971624670362E-4]:5.547494126368E-1)[&rate=5.647971624670362E-4]:2.501482616072E-3,(51[&rate=5.647971624670362E-4]:5.175439661421E-1,((((48[&rate=5.647971624670362E-4]:1.859522502587E-1,42[&rate=5.647971624670362E-4]:1.477008841385E-1)[&rate=5.647971624670362E-4]:1.606514521097E-1,41[&rate=5.647971624670362E-4]:3.028878553739E-1)[&rate=5.647971624670362E-4]:8.165192328089E-2,43[&rate=5.647971624670362E-4]:4.391845873977E-1)[&rate=5.647971624670362E-4]:2.220446209671E-2,46[&rate=5.647971624670362E-4]:4.613890494945E-1)[&rate=5.647971624670362E-4]:8.347732101916E-2)[&rate=5.647971624670362E-4]:1.784900561351E-2)[&rate=5.647971624670362E-4]:1.362905034152E-3,(45[&rate=5.647971624670362E-4]:5.533177205726E-1,47[&rate=5.647971624670362E-4]:5.615144418839E-1)[&rate=5.647971624670362E-4]:2.563839277337E-3)[&rate=5.647971624670362E-4]:1.408905273038E-1)[&rate=5.647971624670362E-4]:9.175738921848E-2,36[&rate=5.647971624670362E-4]:7.973390784155E-2)[&rate=5.647971624670362E-4]:1.662343673384E-1)[&rate=5.647971624670362E-4]:3.914102944174E-1)[&rate=5.647971624670362E-4]:8.149382443394E-2)[&rate=5.647971624670362E-4]:3.981621616229E-2)[&rate=5.647971624670362E-4]:1.640862669778E-1)[&rate=5.647971624670362E-4]:6.627402378073E-3,33[&rate=5.647971624670362E-4]:3.374882289256E-3)[&rate=5.647971624670362E-4]:3.459144398066E-3,32[&rate=5.647971624670362E-4]:1.354574632607E-3);
tree STATE_38880000 [&joint=-20950.724736317014,lnP=-20950.724736317014] = [&R] ((((((123[&rate=5.996951968934943E-4]:2.343461045949E-1,124[&rate=5.996951968934943E-4]:2.316138641578E-1)[&rate=5.996951968934943E-4]:3.211984897164E-2,122[&rate=5.996951968934943E-4]:2.664659535665E-1)[&rate=5.996951968934943E-4]:4.726508694077E-1,67[&rate=5.996951968934943E-4]:2.378442726336E-1)[&rate=5.996951968934943E-4]:2.744939640349E-1,((126[&rate=5.996951968934943E-4]:1.026098101944E0,(119[&rate=5.996951968934943E-4]:1.157224426959E0,(120[&rate=5.996951968934943E-4]:7.722062677815E-1,((138[&rate=5.996951968934943E-4]:1.976292568348E-1,136[&rate=5.996951968934943E-4]:6.612240751965E-2)[&rate=5.996951968934943E-4]:4.298632959218E-1,135[&rate=5.996951968934943E-4]:4.274925527566E-1)[&rate=5.996951968934943E-4]:9.265892050439E-2)[&rate=5.996951968934943E-4]:2.891277482184E-1)[&rate=5.996951968934943E-4]:6.545761976294E-1)[&rate=5.996951968934943E-4]:3.894807186481E-1,66[&rate=5.996951968934943E-4]:1.684046309075E-1)[&rate=5.996951968934943E-4]:3.439336057609E-1)[&rate=5.996951968934943E-4]:3.517001019917E-1,34[&rate=5.996951968934943E-4]:1.024640030137E-3)[&rate=5.996951968934943E-4]:6.980380069923E-2,(33[&rate=5.996951968934943E-4]:1.316735663254E-2,(32[&rate=5.996951968934943E-4]:3.585891865396E-3,((((57[&rate=5.996951968934943E-4]:3.883262244324E-1,(55[&rate=5.996951968934943E-4]:2.658546271705E-1,((37[&rate=5.996951968934943E-4]:2.838233058596E-1,59[&rate=5.996951968934943E-4]:2.455719397394E-1)[&rate=5.996951968934943E-4]:2.820455260695E-2,((58[&rate=5.996951968934943E-4]:2.405905529476E-1,56[&rate=5.996951968934943E-4]:2.132681485759E-1)[&rate=5.996951968934943E-4]:2.177927607592E-2,54[&rate=5.996951968934943E-4]:2.049927798432E-1)[&rate=5.996951968934943E-4]:3.053234638296E-2)[&rate=5.996951968934943E-4]:2.748561357708E-4)[&rate=5.996951968934943E-4]:1.115426355132E-1)[&rate=5.996951968934943E-4]:3.084014220027E-1,68[&rate=5.996951968934943E-4]:6.448150781291E-1)[&rate=5.996951968934943E-4]:3.039195000206E-1,((((103[&rate=5.996951968934943E-4]:3.959557351642E-1,((12[&rate=5.996951968934943E-4]:2.86879225574E-1,5[&rate=5.996951968934943E-4]:2.485230611906E-1)[&rate=5.996951968934943E-4]:1.754110961985E-1,29[&rate=5.996951968934943E-4]:5.691396368411E-1)[&rate=5.996951968934943E-4]:5.969281065192E-2)[&rate=5.996951968934943E-4]:1.91571963268E0,52[&rate=5.996951968934943E-4]:6.473816332829E-1)[&rate=5.996951968934943E-4]:1.179799349925E-1,(((((((81[&rate=5.996951968934943E-4]:5.223534043408E-2,80[&rate=5.996951968934943E-4]:5.223534043408E-2)[&rate=5.996951968934943E-4]:2.773755746046E-1,(77[&rate=5.996951968934943E-4]:2.51758346236E-1,73[&rate=5.996951968934943E-4]:2.572377982907E-1)[&rate=5.996951968934943E-4]:1.216881852411E-1)[&rate=5.996951968934943E-4]:2.920112253566E-2,71[&rate=5.996951968934943E-4]:3.396339553826E-1)[&rate=5.996951968934943E-4]:1.671004746528E-1,(((82[&rate=5.996951968934943E-4]:1.134695356788E-1,72[&rate=5.996951968934943E-4]:8.333254937743E-2)[&rate=5.996951968934943E-4]:3.657337745727E-2,78[&rate=5.996951968934943E-4]:1.41823735054E-1)[&rate=5.996951968934943E-4]:2.197735018033E-1,79[&rate=5.996951968934943E-4]:3.615972368573E-1)[&rate=5.996951968934943E-4]:1.725344534522E-1)[&rate=5.996951968934943E-4]:1.347395184784E-1,(((74[&rate=5.996951968934943E-4]:3.373209808467E-1,76[&rate=5.996951968934943E-4]:3.373209808467E-1)[&rate=5.996951968934943E-4]:6.887485988769E-2,70[&rate=5.996951968934943E-4]:3.67839676351E-1)[&rate=5.996951968934943E-4]:1.399616828599E-1,75[&rate=5.996951968934943E-4]:5.461575235944E-1)[&rate=5.996951968934943E-4]:1.638095756043E-1)[&rate=5.996951968934943E-4]:6.008488812739E-1,53[&rate=5.996951968934943E-4]:5.643529218605E-1)[&rate=5.996951968934943E-4]:1.618823597749E-2,(134[&rate=5.996951968934943E-4]:3.317597860767E-1,(137[&rate=5.996951968934943E-4]:2.445594066557E-1,133[&rate=5.996951968934943E-4]:2.034635162447E-1)[&rate=5.996951968934943E-4]:1.584332561331E-1)[&rate=5.996951968934943E-4]:1.000723882428E0)[&rate=5.996951968934943E-4]:1.766236891261E-1)[&rate=5.996951968934943E-4]:2.151524077069E-1,125[&rate=5.996951968934943E-4]:7.619347410097E-1)[&rate=5.996951968934943E-4]:3.534665038067E-1)[&rate=5.996951968934943E-4]:3.728082956944E-1,((38[&rate=5.996951968934943E-4]:6.547660000084E-1,(((((99[&rate=5.996951968934943E-4]:4.617631072917E-1,40[&rate=5.996951968934943E-4]:3.114898832482E-1)[&rate=5.996951968934943E-4]:2.46104675792E-2,96[&rate=5.996951968934943E-4]:4.508544491881E-1)[&rate=5.996951968934943E-4]:4.119474488448E-2,(95[&rate=5.996951968934943E-4]:4.892308239165E-1,(100[&rate=5.996951968934943E-4]:3.364332667114E-1,94[&rate=5.996951968934943E-4]:3.364332667114E-1)[&rate=5.996951968934943E-4]:6.8098103653E-2)[&rate=5.996951968934943E-4]:2.740853409044E-2)[&rate=5.996951968934943E-4]:5.879388901624E-2,98[&rate=5.996951968934943E-4]:5.645042852744E-1)[&rate=5.996951968934943E-4]:5.804493736257E-2,(146[&rate=5.996951968934943E-4]:6.040042011664E-1,((16[&rate=5.996951968934943E-4]:2.429326523195E0,147[&rate=5.996951968934943E-4]:4.012106462577E-1)[&rate=5.996951968934943E-4]:1.721604387859E-2,((2[&rate=5.996951968934943E-4]:8.047694876708E-1,(((22[&rate=5.996951968934943E-4]:4.272546468384E-1,27[&rate=5.996951968934943E-4]:4.436930030027E-1)[&rate=5.996951968934943E-4]:1.913801049113E-1,31[&rate=5.996951968934943E-4]:6.734292722978E-1)[&rate=5.996951968934943E-4]:4.762319120082E-2,((7[&rate=5.996951968934943E-4]:1.330151660015E-1,8[&rate=5.996951968934943E-4]:1.330151660015E-1)[&rate=5.996951968934943E-4]:3.058117618443E-1,26[&rate=5.996951968934943E-4]:5.456762429143E-1)[&rate=5.996951968934943E-4]:1.315406041459E-1)[&rate=5.996951968934943E-4]:3.111142844463E-1)[&rate=5.996951968934943E-4]:1.502494442326E0,(39[&rate=5.996951968934943E-4]:3.143992263045E-1,(97[&rate=5.996951968934943E-4]:2.094371331406E-1,(101[&rate=5.996951968934943E-4]:7.484902521936E-1,(((((((84[&rate=5.996951968934943E-4]:1.591217669708E-1,86[&rate=5.996951968934943E-4]:1.591217669708E-1)[&rate=5.996951968934943E-4]:1.703667152376E-2,83[&rate=5.996951968934943E-4]:1.761584384945E-1)[&rate=5.996951968934943E-4]:5.33327477608E-4,(85[&rate=5.996951968934943E-4]:1.276533720575E-1,93[&rate=5.996951968934943E-4]:1.413520021945E-1)[&rate=5.996951968934943E-4]:4.903839391465E-2)[&rate=5.996951968934943E-4]:2.246971079649E-2,(92[&rate=5.996951968934943E-4]:1.841932902733E-1,(91[&rate=5.996951968934943E-4]:1.048169361502E-1,90[&rate=5.996951968934943E-4]:1.048169361502E-1)[&rate=5.996951968934943E-4]:7.937635412308E-2)[&rate=5.996951968934943E-4]:2.866681663234E-2)[&rate=5.996951968934943E-4]:8.872748726206E-2,(87[&rate=5.996951968934943E-4]:1.766247873967E-1,(89[&rate=5.996951968934943E-4]:1.526397286911E-1,88[&rate=5.996951968934943E-4]:1.389410985541E-1)[&rate=5.996951968934943E-4]:3.76836888426E-2)[&rate=5.996951968934943E-4]:1.11264176634E-1)[&rate=5.996951968934943E-4]:1.218303853617E0,(6[&rate=5.996951968934943E-4]:6.809744654787E-1,((15[&rate=5.996951968934943E-4]:4.547969922017E-1,10[&rate=5.996951968934943E-4]:4.164408278182E-1)[&rate=5.996951968934943E-4]:2.330720355521E-1,(18[&rate=5.996951968934943E-4]:4.973986527257E-1,3[&rate=5.996951968934943E-4]:3.823301595751E-1)[&rate=5.996951968934943E-4]:1.986895531104E-1)[&rate=5.996951968934943E-4]:4.789995827281E-2)[&rate=5.996951968934943E-4]:3.375471192922E-1)[&rate=5.996951968934943E-4]:5.538111918741E-1,(((((23[&rate=5.996951968934943E-4]:6.164418046439E-1,(25[&rate=5.996951968934943E-4]:3.778600550816E-1,20[&rate=5.996951968934943E-4]:3.586819728898E-1)[&rate=5.996951968934943E-4]:2.49540653672E-1)[&rate=5.996951968934943E-4]:5.290104525113E-2,(140[&rate=5.996951968934943E-4]:5.391605359932E-1,11[&rate=5.996951968934943E-4]:5.58338618185E-1)[&rate=5.996951968934943E-4]:2.607272486083E-2)[&rate=5.996951968934943E-4]:5.168334963506E-1,102[&rate=5.996951968934943E-4]:3.549141473887E-2)[&rate=5.996951968934943E-4]:1.23996675582E-1,(24[&rate=5.996951968934943E-4]:1.094287142444E0,(1[&rate=5.996951968934943E-4]:2.885876116155E-1,((17[&rate=5.996951968934943E-4]:6.026361903622E-1,21[&rate=5.996951968934943E-4]:6.327731766636E-1)[&rate=5.996951968934943E-4]:2.177713897019E-2,28[&rate=5.996951968934943E-4]:6.792078498803E-1)[&rate=5.996951968934943E-4]:3.956811315982E-1)[&rate=5.996951968934943E-4]:2.487761302066E-2)[&rate=5.996951968934943E-4]:2.268447834928E-1)[&rate=5.996951968934943E-4]:6.317408596244E-2,((((145[&rate=5.996951968934943E-4]:1.747611084564E-1,141[&rate=5.996951968934943E-4]:1.720213824288E-1)[&rate=5.996951968934943E-4]:2.843532769692E-1,144[&rate=5.996951968934943E-4]:4.536349333707E-1)[&rate=5.996951968934943E-4]:1.302122169019E-1,142[&rate=5.996951968934943E-4]:5.893266023276E-1)[&rate=5.996951968934943E-4]:8.221407414811E-1,((((108[&rate=5.996951968934943E-4]:5.710746303082E-1,((109[&rate=5.996951968934943E-4]:5.634267675388E-1,107[&rate=5.996951968934943E-4]:5.44248685347E-1)[&rate=5.996951968934943E-4]:5.45587646733E-3,(112[&rate=5.996951968934943E-4]:4.701007271735E-1,114[&rate=5.996951968934943E-4]:3.879089463517E-1)[&rate=5.996951968934943E-4]:1.015216428599E-1)[&rate=5.996951968934943E-4]:2.410979452117E-2)[&rate=5.996951968934943E-4]:3.549118956013E-1,((19[&rate=5.996951968934943E-4]:3.44625545228E-1,13[&rate=5.996951968934943E-4]:3.062693808443E-1)[&rate=5.996951968934943E-4]:2.556796071943E-1,115[&rate=5.996951968934943E-4]:4.797572072167E-1)[&rate=5.996951968934943E-4]:3.886950721174E-1)[&rate=5.996951968934943E-4]:3.815371440703E-2,((116[&rate=5.996951968934943E-4]:6.182329921519E-1,((139[&rate=5.996951968934943E-4]:4.603284957808E-1,104[&rate=5.996951968934943E-4]:2.685476738631E-1)[&rate=5.996951968934943E-4]:2.124269401303E-1,(111[&rate=5.996951968934943E-4]:4.63433045714E-1,106[&rate=5.996951968934943E-4]:4.469946895496E-1)[&rate=5.996951968934943E-4]:3.397992444372E-2)[&rate=5.996951968934943E-4]:1.975323507614E-1)[&rate=5.996951968934943E-4]:1.926721431487E-1,(148[&rate=5.996951968934943E-4]:2.701647080138E-1,143[&rate=5.996951968934943E-4]:2.674249819864E-1)[&rate=5.996951968934943E-4]:5.790965916706E-1)[&rate=5.996951968934943E-4]:9.570085844047E-2)[&rate=5.996951968934943E-4]:1.156203218879E-1,((110[&rate=5.996951968934943E-4]:5.415893754411E-1,105[&rate=5.996951968934943E-4]:5.19671567222E-1)[&rate=5.996951968934943E-4]:4.477716011809E-1,(((30[&rate=5.996951968934943E-4]:2.102101764451E-1,4[&rate=5.996951968934943E-4]:3.760743671913E-2)[&rate=5.996951968934943E-4]:5.044491363517E-1,14[&rate=5.996951968934943E-4]:5.995908196461E-1)[&rate=5.996951968934943E-4]:8.176333887621E-2,(9[&rate=5.996951968934943E-4]:4.980243631114E-1,(113[&rate=5.996951968934943E-4]:4.877430290605E-1,117[&rate=5.996951968934943E-4]:4.90482755088E-1)[&rate=5.996951968934943E-4]:1.850051213299E-2)[&rate=5.996951968934943E-4]:1.751106173288E-1)[&rate=5.996951968934943E-4]:3.134862701545E-1)[&rate=5.996951968934943E-4]:1.095776677741E-1)[&rate=5.996951968934943E-4]:1.344465076315E-1)[&rate=5.996951968934943E-4]:5.777017494046E-2)[&rate=5.996951968934943E-4]:3.003555318686E-1)[&rate=5.996951968934943E-4]:2.309519960966E-1)[&rate=5.996951968934943E-4]:5.05149291307E-1)[&rate=5.996951968934943E-4]:3.392384179774E-2)[&rate=5.996951968934943E-4]:3.613890086251E-2)[&rate=5.996951968934943E-4]:1.051151378892E-2)[&rate=5.996951968934943E-4]:1.227359809755E-1)[&rate=5.996951968934943E-4]:1.034830015924E-2)[&rate=5.996951968934943E-4]:2.289380888468E-1)[&rate=5.996951968934943E-4]:5.309505134033E-1,((36[&rate=5.996951968934943E-4]:9.880620652112E-2,(35[&rate=5.996951968934943E-4]:3.404383796642E-2,(127[&rate=5.996951968934943E-4]:2.235971643301E0,121[&rate=5.996951968934943E-4]:1.79487575289E0)[&rate=5.996951968934943E-4]:3.651954823365E-1)[&rate=5.996951968934943E-4]:1.818702608894E-2)[&rate=5.996951968934943E-4]:1.11031764729E-1,(128[&rate=5.996951968934943E-4]:1.662477830112E0,((((((132[&rate=5.996951968934943E-4]:2.122280948827E-1,129[&rate=5.996951968934943E-4]:2.094883688553E-1)[&rate=5.996951968934943E-4]:2.965441824468E-2,(130[&rate=5.996951968934943E-4]:9.02978311447E-2,131[&rate=5.996951968934943E-4]:9.303755717205E-2)[&rate=5.996951968934943E-4]:1.488449559553E-1)[&rate=5.996951968934943E-4]:1.769193315088E-1,69[&rate=5.996951968934943E-4]:5.640073240884E-1)[&rate=5.996951968934943E-4]:1.535295483791E-1,118[&rate=5.996951968934943E-4]:7.065779683578E-1)[&rate=5.996951968934943E-4]:1.017662405677E0,((62[&rate=5.996951968934943E-4]:3.683366377521E-1,((64[&rate=5.996951968934943E-4]:2.292979200576E-1,65[&rate=5.996951968934943E-4]:7.86129885509E-2)[&rate=5.996951968934943E-4]:2.680425280337E-2,60[&rate=5.996951968934943E-4]:1.054172413543E-1)[&rate=5.996951968934943E-4]:7.113857448004E-2)[&rate=5.996951968934943E-4]:4.417723485676E-1,(63[&rate=5.996951968934943E-4]:1.813588921854E-1,61[&rate=5.996951968934943E-4]:2.224547825964E-1)[&rate=5.996951968934943E-4]:5.876542037233E-1)[&rate=5.996951968934943E-4]:9.141313877155E-1)[&rate=5.996951968934943E-4]:6.610701968938E-2,(45[&rate=5.996951968934943E-4]:6.614694174204E-1,((49[&rate=5.996951968934943E-4]:2.945328266857E-1,50[&rate=5.996951968934943E-4]:2.945328266857E-1)[&rate=5.996951968934943E-4]:2.011163449576E-1,(((47[&rate=5.996951968934943E-4]:1.919460179612E-1,44[&rate=5.996951968934943E-4]:1.864815370869E-1)[&rate=5.996951968934943E-4]:1.995317199715E-1,51[&rate=5.996951968934943E-4]:3.641553335611E-1)[&rate=5.996951968934943E-4]:1.073570778747E-1,((43[&rate=5.996951968934943E-4]:4.190342504321E-1,46[&rate=5.996951968934943E-4]:4.190342504321E-1)[&rate=5.996951968934943E-4]:2.699167570027E-2,((41[&rate=5.996951968934943E-4]:3.144651012731E-1,48[&rate=5.996951968934943E-4]:3.581809482676E-1)[&rate=5.996951968934943E-4]:2.539218846115E-2,42[&rate=5.996951968934943E-4]:3.453217706085E-1)[&rate=5.996951968934943E-4]:5.152382765515E-2)[&rate=5.996951968934943E-4]:5.28088896749E-2)[&rate=5.996951968934943E-4]:2.960124108171E-2)[&rate=5.996951968934943E-4]:1.412300818427E-1)[&rate=5.996951968934943E-4]:2.157557366155E-1)[&rate=5.996951968934943E-4]:1.185646378443E-2)[&rate=5.996951968934943E-4]:2.955192196044E-2)[&rate=5.996951968934943E-4]:4.200884381119E-1)[&rate=5.996951968934943E-4]:1.904711691755E-1)[&rate=5.996951968934943E-4]:1.146951626428E-1)[&rate=5.996951968934943E-4]:4.102012712426E-3)[&rate=5.996951968934943E-4]:4.122272793246E-2);
tree STATE_38970000 [&joint=-20938.079185472405,lnP=-20938.079185472405] = [&R] (33[&rate=5.861517751990479E-4]:1.01650215757E-1,((34[&rate=5.861517751990479E-4]:4.392957603732E-2,(((38[&rate=5.861517751990479E-4]:6.713714552589E-1,((16[&rate=5.861517751990479E-4]:2.597261794517E0,147[&rate=5.861517751990479E-4]:5.691459175802E-1)[&rate=5.861517751990479E-4]:1.370191860237E-1,(((98[&rate=5.861517751990479E-4]:5.209962078688E-1,(96[&rate=5.861517751990479E-4]:4.626096625587E-1,99[&rate=5.861517751990479E-4]:4.981287882416E-1)[&rate=5.861517751990479E-4]:4.472534312448E-2)[&rate=5.861517751990479E-4]:1.549684722125E-2,(95[&rate=5.861517751990479E-4]:4.324068278894E-1,(94[&rate=5.861517751990479E-4]:1.46947285231E-1,100[&rate=5.861517751990479E-4]:1.46947285231E-1)[&rate=5.861517751990479E-4]:2.007600891063E-1)[&rate=5.861517751990479E-4]:1.150151889494E-1)[&rate=5.861517751990479E-4]:2.355094460175E-1,(((39[&rate=5.861517751990479E-4]:3.617109768781E-1,97[&rate=5.861517751990479E-4]:2.906727255119E-1)[&rate=5.861517751990479E-4]:4.717244660054E-2,(40[&rate=5.861517751990479E-4]:3.799018847305E-1,(101[&rate=5.861517751990479E-4]:5.852916915351E-1,((((15[&rate=5.861517751990479E-4]:3.451948796754E-1,10[&rate=5.861517751990479E-4]:3.068387152919E-1)[&rate=5.861517751990479E-4]:3.218621872243E-1,(18[&rate=5.861517751990479E-4]:5.075570371748E-1,6[&rate=5.861517751990479E-4]:4.445433385447E-1)[&rate=5.861517751990479E-4]:1.677192078072E-1)[&rate=5.861517751990479E-4]:1.952043665398E-1,(((((92[&rate=5.861517751990479E-4]:1.095868266511E-1,(91[&rate=5.861517751990479E-4]:7.591800256797E-2,90[&rate=5.861517751990479E-4]:7.591800256797E-2)[&rate=5.861517751990479E-4]:3.366882408311E-2)[&rate=5.861517751990479E-4]:9.633676980136E-2,87[&rate=5.861517751990479E-4]:1.922249663154E-1)[&rate=5.861517751990479E-4]:1.789253507847E-3,(83[&rate=5.861517751990479E-4]:1.647579363037E-1,((93[&rate=5.861517751990479E-4]:9.770645629521E-2,86[&rate=5.861517751990479E-4]:8.400782615819E-2)[&rate=5.861517751990479E-4]:6.141673976293E-2,(84[&rate=5.861517751990479E-4]:3.607038876185E-2,85[&rate=5.861517751990479E-4]:3.607038876185E-2)[&rate=5.861517751990479E-4]:1.093541771593E-1)[&rate=5.861517751990479E-4]:1.93333703826E-2)[&rate=5.861517751990479E-4]:2.925628351954E-2)[&rate=5.861517751990479E-4]:1.407544135295E-1,(89[&rate=5.861517751990479E-4]:5.603222124638E-2,88[&rate=5.861517751990479E-4]:4.233359110936E-2)[&rate=5.861517751990479E-4]:2.924350422434E-1)[&rate=5.861517751990479E-4]:6.503664354273E-1,3[&rate=5.861517751990479E-4]:4.454090413829E-1)[&rate=5.861517751990479E-4]:3.100030769883E-1)[&rate=5.861517751990479E-4]:5.753720358664E-1,(((((9[&rate=5.861517751990479E-4]:4.862840764439E-1,(113[&rate=5.861517751990479E-4]:4.174324023045E-1,((14[&rate=5.861517751990479E-4]:3.248562395482E-1,(30[&rate=5.861517751990479E-4]:2.23830111278E-1,4[&rate=5.861517751990479E-4]:5.122737155203E-2)[&rate=5.861517751990479E-4]:2.16094621421E-1)[&rate=5.861517751990479E-4]:5.544187770775E-2,117[&rate=5.861517751990479E-4]:3.830378432835E-1)[&rate=5.861517751990479E-4]:3.713428504857E-2)[&rate=5.861517751990479E-4]:7.707085222145E-2)[&rate=5.861517751990479E-4]:1.994898124502E-1,(110[&rate=5.861517751990479E-4]:6.65919550636E-1,105[&rate=5.861517751990479E-4]:6.440017424169E-1)[&rate=5.861517751990479E-4]:2.259406428545E-2)[&rate=5.861517751990479E-4]:3.242627330243E-1,((116[&rate=5.861517751990479E-4]:6.772659081415E-1,(((139[&rate=5.861517751990479E-4]:2.847714636458E-1,106[&rate=5.861517751990479E-4]:9.299064172809E-2)[&rate=5.861517751990479E-4]:3.08612223721E-1,(104[&rate=5.861517751990479E-4]:2.815124986164E-1,111[&rate=5.861517751990479E-4]:2.979508547808E-1)[&rate=5.861517751990479E-4]:1.200903668327E-1)[&rate=5.861517751990479E-4]:2.725835886286E-1,(148[&rate=5.861517751990479E-4]:2.149196235082E-1,143[&rate=5.861517751990479E-4]:2.121798974809E-1)[&rate=5.861517751990479E-4]:4.373490223503E-1)[&rate=5.861517751990479E-4]:6.335342666661E-2)[&rate=5.861517751990479E-4]:9.419250337713E-2,(((107[&rate=5.861517751990479E-4]:2.869135210277E-1,108[&rate=5.861517751990479E-4]:2.841737950003E-1)[&rate=5.861517751990479E-4]:2.118853113846E-1,(109[&rate=5.861517751990479E-4]:4.01601941192E-1,(114[&rate=5.861517751990479E-4]:1.283269097832E-1,112[&rate=5.861517751990479E-4]:2.10518690605E-1)[&rate=5.861517751990479E-4]:1.938229766143E-1)[&rate=5.861517751990479E-4]:1.163749734121E-1)[&rate=5.861517751990479E-4]:1.960502470449E-1,(115[&rate=5.861517751990479E-4]:4.015010182551E-1,(13[&rate=5.861517751990479E-4]:3.080426256714E-1,19[&rate=5.861517751990479E-4]:3.463987900551E-1)[&rate=5.861517751990479E-4]:1.756501734055E-1)[&rate=5.861517751990479E-4]:2.330740885994E-1)[&rate=5.861517751990479E-4]:1.368833046642E-1)[&rate=5.861517751990479E-4]:1.646056076599E-1)[&rate=5.861517751990479E-4]:1.685293571158E-1,((141[&rate=5.861517751990479E-4]:1.150769916394E-1,(144[&rate=5.861517751990479E-4]:1.061218276124E-1,145[&rate=5.861517751990479E-4]:1.116012796674E-1)[&rate=5.861517751990479E-4]:6.215437999613E-3)[&rate=5.861517751990479E-4]:5.10413777384E-1,142[&rate=5.861517751990479E-4]:6.28230495051E-1)[&rate=5.861517751990479E-4]:7.311574017915E-1)[&rate=5.861517751990479E-4]:1.45742264294E-1,((1[&rate=5.861517751990479E-4]:2.949637936677E-1,(24[&rate=5.861517751990479E-4]:8.642662053015E-1,(17[&rate=5.861517751990479E-4]:4.423583167929E-1,(28[&rate=5.861517751990479E-4]:3.915143752042E-1,21[&rate=5.861517751990479E-4]:3.668568409578E-1)[&rate=5.861517751990479E-4]:1.056384621365E-1)[&rate=5.861517751990479E-4]:3.725928200155E-1)[&rate=5.861517751990479E-4]:2.115195061744E-1)[&rate=5.861517751990479E-4]:2.89253700531E-1,(((23[&rate=5.861517751990479E-4]:4.742665656712E-1,(25[&rate=5.861517751990479E-4]:2.994529480469E-1,20[&rate=5.861517751990479E-4]:2.802748658552E-1)[&rate=5.861517751990479E-4]:1.85772521734E-1)[&rate=5.861517751990479E-4]:2.419782073175E-1,(140[&rate=5.861517751990479E-4]:5.729018786008E-1,11[&rate=5.861517751990479E-4]:5.920799607925E-1)[&rate=5.861517751990479E-4]:3.923330534698E-2)[&rate=5.861517751990479E-4]:5.684365583119E-1,102[&rate=5.861517751990479E-4]:1.339963997939E-1)[&rate=5.861517751990479E-4]:6.939917659662E-2)[&rate=5.861517751990479E-4]:5.515924228013E-2)[&rate=5.861517751990479E-4]:7.49690615943E-2)[&rate=5.861517751990479E-4]:2.572472633251E-1)[&rate=5.861517751990479E-4]:7.677743521892E-1)[&rate=5.861517751990479E-4]:2.898153874812E-2)[&rate=5.861517751990479E-4]:2.047089502563E-2,(146[&rate=5.861517751990479E-4]:4.943504147612E-1,(2[&rate=5.861517751990479E-4]:6.943615827815E-1,(31[&rate=5.861517751990479E-4]:7.824172044698E-1,(((7[&rate=5.861517751990479E-4]:1.507599786665E-1,8[&rate=5.861517751990479E-4]:1.507599786665E-1)[&rate=5.861517751990479E-4]:3.21543692686E-1,26[&rate=5.861517751990479E-4]:5.79152986421E-1)[&rate=5.861517751990479E-4]:1.188277639617E-1,(22[&rate=5.861517751990479E-4]:4.816288429221E-1,27[&rate=5.861517751990479E-4]:4.980671990865E-1)[&rate=5.861517751990479E-4]:2.05393003351E-1)[&rate=5.861517751990479E-4]:4.060083764869E-2)[&rate=5.861517751990479E-4]:1.393416385858E-1)[&rate=5.861517751990479E-4]:1.636496055574E0)[&rate=5.861517751990479E-4]:5.522248297797E-2)[&rate=5.861517751990479E-4]:2.14232882057E-1)[&rate=5.861517751990479E-4]:5.200853862339E-3)[&rate=5.861517751990479E-4]:9.088941176436E-2)[&rate=5.861517751990479E-4]:4.23902363517E-1,(((((60[&rate=5.861517751990479E-4]:2.139953306855E-1,(65[&rate=5.861517751990479E-4]:2.077519069497E-1,(62[&rate=5.861517751990479E-4]:3.514998574904E-1,64[&rate=5.861517751990479E-4]:3.104039670793E-1)[&rate=5.861517751990479E-4]:4.803287137702E-2)[&rate=5.861517751990479E-4]:6.243423735835E-3)[&rate=5.861517751990479E-4]:3.426006633413E-1,(63[&rate=5.861517751990479E-4]:7.893814293662E-3,61[&rate=5.861517751990479E-4]:4.89897047047E-2)[&rate=5.861517751990479E-4]:6.993871112398E-1)[&rate=5.861517751990479E-4]:6.719611597627E-1,(128[&rate=5.861517751990479E-4]:1.126634862897E0,(((131[&rate=5.861517751990479E-4]:1.862678833956E-1,130[&rate=5.861517751990479E-4]:1.835281573682E-1)[&rate=5.861517751990479E-4]:5.699193856292E-2,(132[&rate=5.861517751990479E-4]:2.245463954118E-1,129[&rate=5.861517751990479E-4]:2.218066693845E-1)[&rate=5.861517751990479E-4]:1.871342654666E-2)[&rate=5.861517751990479E-4]:3.407137611034E-1,(118[&rate=5.861517751990479E-4]:5.832063393539E-1,69[&rate=5.861517751990479E-4]:5.941652434636E-1)[&rate=5.861517751990479E-4]:1.350138190505E-1)[&rate=5.861517751990479E-4]:5.481407318901E-1)[&rate=5.861517751990479E-4]:1.539770854128E-1)[&rate=5.861517751990479E-4]:1.601488428786E-1,(45[&rate=5.861517751990479E-4]:5.296666947023E-1,((44[&rate=5.861517751990479E-4]:4.578733831921E-1,(47[&rate=5.861517751990479E-4]:4.470428637775E-1,(49[&rate=5.861517751990479E-4]:3.344756815414E-1,50[&rate=5.861517751990479E-4]:3.344756815414E-1)[&rate=5.861517751990479E-4]:7.978029699039E-2)[&rate=5.861517751990479E-4]:1.629500028881E-2)[&rate=5.861517751990479E-4]:7.825662288898E-3,(((48[&rate=5.861517751990479E-4]:4.235516207414E-1,(41[&rate=5.861517751990479E-4]:3.504905667779E-1,42[&rate=5.861517751990479E-4]:3.559550476522E-1)[&rate=5.861517751990479E-4]:2.934520696899E-2)[&rate=5.861517751990479E-4]:4.432328025085E-3,(46[&rate=5.861517751990479E-4]:4.172279988303E-1,43[&rate=5.861517751990479E-4]:4.172279988303E-1)[&rate=5.861517751990479E-4]:2.168491168464E-2)[&rate=5.861517751990479E-4]:1.447687570278E-2,51[&rate=5.861517751990479E-4]:4.260673818463E-1)[&rate=5.861517751990479E-4]:1.777374013746E-2)[&rate=5.861517751990479E-4]:6.669988965843E-2)[&rate=5.861517751990479E-4]:1.37697884195E-1)[&rate=5.861517751990479E-4]:1.79743809531E-1,(36[&rate=5.861517751990479E-4]:6.060448107797E-2,(35[&rate=5.861517751990479E-4]:8.340771958007E-3,(121[&rate=5.861517751990479E-4]:1.838465019564E0,127[&rate=5.861517751990479E-4]:2.279560909975E0)[&rate=5.861517751990479E-4]:2.959031496542E-1)[&rate=5.861517751990479E-4]:5.688366654207E-3)[&rate=5.861517751990479E-4]:7.770833881969E-2)[&rate=5.861517751990479E-4]:4.011708948286E-1)[&rate=5.861517751990479E-4]:2.85838592233E-1,((((57[&rate=5.861517751990479E-4]:3.011611895607E-1,(((((56[&rate=5.861517751990479E-4]:1.623851980944E-1,55[&rate=5.861517751990479E-4]:1.623851980944E-1)[&rate=5.861517751990479E-4]:4.783805068665E-2,37[&rate=5.861517751990479E-4]:2.566713362129E-1)[&rate=5.861517751990479E-4]:5.315233264384E-2,58[&rate=5.861517751990479E-4]:2.906979857966E-1)[&rate=5.861517751990479E-4]:1.574752722781E-3,59[&rate=5.861517751990479E-4]:2.731470554593E-1)[&rate=5.861517751990479E-4]:1.922696215742E-3,54[&rate=5.861517751990479E-4]:2.368183855548E-1)[&rate=5.861517751990479E-4]:2.33591974485E-2)[&rate=5.861517751990479E-4]:1.640219416763E-1,68[&rate=5.861517751990479E-4]:4.132705629309E-1)[&rate=5.861517751990479E-4]:7.916920375509E-1,((((52[&rate=5.861517751990479E-4]:6.477084345061E-1,(103[&rate=5.861517751990479E-4]:5.12158920612E-1,((12[&rate=5.861517751990479E-4]:1.283449613038E-1,5[&rate=5.861517751990479E-4]:8.99887969203E-2)[&rate=5.861517751990479E-4]:1.334165650758E-1,29[&rate=5.861517751990479E-4]:3.686108414481E-1)[&rate=5.861517751990479E-4]:3.764247914927E-1)[&rate=5.861517751990479E-4]:1.799843248455E0)[&rate=5.861517751990479E-4]:9.04473972489E-2,(((77[&rate=5.861517751990479E-4]:3.895143009142E-1,(((72[&rate=5.861517751990479E-4]:7.83798175658E-2,78[&rate=5.861517751990479E-4]:1.002976257851E-1)[&rate=5.861517751990479E-4]:1.543809753333E-1,(79[&rate=5.861517751990479E-4]:2.126977289362E-1,82[&rate=5.861517751990479E-4]:2.209169070182E-1)[&rate=5.861517751990479E-4]:4.198087218229E-2)[&rate=5.861517751990479E-4]:4.662881275122E-2,71[&rate=5.861517751990479E-4]:2.739101535956E-1)[&rate=5.861517751990479E-4]:5.259044868838E-2)[&rate=5.861517751990479E-4]:3.523821494945E-2,((81[&rate=5.861517751990479E-4]:2.365599077562E-2,80[&rate=5.861517751990479E-4]:2.365599077562E-2)[&rate=5.861517751990479E-4]:2.623353444385E-1,73[&rate=5.861517751990479E-4]:3.353064037072E-1)[&rate=5.861517751990479E-4]:9.492556421109E-2)[&rate=5.861517751990479E-4]:3.839169534485E-1,(((74[&rate=5.861517751990479E-4]:3.432563037094E-1,76[&rate=5.861517751990479E-4]:3.432563037094E-1)[&rate=5.861517751990479E-4]:3.545688865245E-3,70[&rate=5.861517751990479E-4]:3.084458281912E-1)[&rate=5.861517751990479E-4]:1.211513684311E-1,75[&rate=5.861517751990479E-4]:4.679533610057E-1)[&rate=5.861517751990479E-4]:3.461955603612E-1)[&rate=5.861517751990479E-4]:6.622732476889E-1)[&rate=5.861517751990479E-4]:4.793893868274E-2,((133[&rate=5.861517751990479E-4]:5.800532721301E-1,(137[&rate=5.861517751990479E-4]:4.10017894719E-1,134[&rate=5.861517751990479E-4]:3.387850180067E-1)[&rate=5.861517751990479E-4]:2.111312678222E-1)[&rate=5.861517751990479E-4]:9.181053720283E-1,53[&rate=5.861517751990479E-4]:7.160791471902E-1)[&rate=5.861517751990479E-4]:6.181890193616E-2)[&rate=5.861517751990479E-4]:5.103131215828E-1,125[&rate=5.861517751990479E-4]:1.077828657048E0)[&rate=5.861517751990479E-4]:2.938006101006E-1)[&rate=5.861517751990479E-4]:7.938382006629E-2,((((122[&rate=5.861517751990479E-4]:2.084417720127E-1,(123[&rate=5.861517751990479E-4]:1.828401132287E-1,124[&rate=5.861517751990479E-4]:1.801078727916E-1)[&rate=5.861517751990479E-4]:2.560165878394E-2)[&rate=5.861517751990479E-4]:4.323013163979E-1,67[&rate=5.861517751990479E-4]:1.394705380699E-1)[&rate=5.861517751990479E-4]:1.303685372639E-1,(126[&rate=5.861517751990479E-4]:9.65997336513E-1,119[&rate=5.861517751990479E-4]:1.751699859157E0)[&rate=5.861517751990479E-4]:5.510159285058E-1)[&rate=5.861517751990479E-4]:5.686730522853E-3,(66[&rate=5.861517751990479E-4]:2.304900475137E-1,(((138[&rate=5.861517751990479E-4]:2.834735398771E-1,136[&rate=5.861517751990479E-4]:1.519666905619E-1)[&rate=5.861517751990479E-4]:5.219187677753E-1,135[&rate=5.861517751990479E-4]:6.053923076523E-1)[&rate=5.861517751990479E-4]:6.801445737367E-1,120[&rate=5.861517751990479E-4]:1.53759167591E0)[&rate=5.861517751990479E-4]:6.29884672974E-1)[&rate=5.861517751990479E-4]:4.503575834302E-2)[&rate=5.861517751990479E-4]:4.610999769192E-1)[&rate=5.861517751990479E-4]:4.212118171761E-2)[&rate=5.861517751990479E-4]:1.281963101739E-1)[&rate=5.861517751990479E-4]:2.214819242348E-2,32[&rate=5.861517751990479E-4]:4.415996024171E-2)[&rate=5.861517751990479E-4]:5.201080346061E-2);
tree STATE_39060000 [&joint=-20966.603402636778,lnP=-20966.603402636778] = [&R] (((((((123[&rate=5.950492300916316E-4]:2.949766724633E-1,124[&rate=5.950492300916316E-4]:2.922444320262E-1)[&rate=5.950492300916316E-4]:9.932655296064E-2,122[&rate=5.950492300916316E-4]:3.94303225424E-1)[&rate=5.950492300916316E-4]:5.009460067531E-1,67[&rate=5.950492300916316E-4]:3.939766818364E-1)[&rate=5.950492300916316E-4]:1.603966352114E-1,((119[&rate=5.950492300916316E-4]:1.800011636271E0,(126[&rate=5.950492300916316E-4]:1.002730731141E0,((135[&rate=5.950492300916316E-4]:3.499073089683E-1,(138[&rate=5.950492300916316E-4]:2.168313933298E-1,136[&rate=5.950492300916316E-4]:8.53245440146E-2)[&rate=5.950492300916316E-4]:3.330759156385E-1)[&rate=5.950492300916316E-4]:2.211746029056E-1,120[&rate=5.950492300916316E-4]:8.231367063944E-1)[&rate=5.950492300916316E-4]:8.694061364317E-1)[&rate=5.950492300916316E-4]:1.157838248644E-2)[&rate=5.950492300916316E-4]:6.025332856683E-1,66[&rate=5.950492300916316E-4]:3.69668209611E-1)[&rate=5.950492300916316E-4]:1.847051074368E-1)[&rate=5.950492300916316E-4]:3.679374852759E-1,34[&rate=5.950492300916316E-4]:5.929710369361E-2)[&rate=5.950492300916316E-4]:5.162505418331E-2,((33[&rate=5.950492300916316E-4]:1.897245305838E-2,((((((56[&rate=5.950492300916316E-4]:2.92954730079E-1,55[&rate=5.950492300916316E-4]:2.92954730079E-1)[&rate=5.950492300916316E-4]:1.681114019473E-1,((58[&rate=5.950492300916316E-4]:1.229272770121E-1,54[&rate=5.950492300916316E-4]:6.555022783174E-2)[&rate=5.950492300916316E-4]:1.188874194818E-2,37[&rate=5.950492300916316E-4]:1.539417020204E-1)[&rate=5.950492300916316E-4]:3.535725174378E-1)[&rate=5.950492300916316E-4]:1.110734886758E-2,57[&rate=5.950492300916316E-4]:4.831024426426E-1)[&rate=5.950492300916316E-4]:4.111170433352E-2,59[&rate=5.950492300916316E-4]:5.21481906539E-1)[&rate=5.950492300916316E-4]:5.209189064255E-1,68[&rate=5.950492300916316E-4]:9.932204850955E-1)[&rate=5.950492300916316E-4]:8.475130934374E-2,(((52[&rate=5.950492300916316E-4]:3.178994540937E-1,(103[&rate=5.950492300916316E-4]:3.489224685782E-1,((12[&rate=5.950492300916316E-4]:1.107359923183E-1,5[&rate=5.950492300916316E-4]:7.237982793482E-2)[&rate=5.950492300916316E-4]:2.661247484095E-1,29[&rate=5.950492300916316E-4]:4.837100557963E-1)[&rate=5.950492300916316E-4]:9.808912511062E-2)[&rate=5.950492300916316E-4]:1.633270720076E0)[&rate=5.950492300916316E-4]:3.940148782354E-1,(((((79[&rate=5.950492300916316E-4]:2.192813022038E-1,71[&rate=5.950492300916316E-4]:1.918840419298E-1)[&rate=5.950492300916316E-4]:9.741803153701E-2,(82[&rate=5.950492300916316E-4]:2.865814216634E-1,(78[&rate=5.950492300916316E-4]:4.696022349386E-2,72[&rate=5.950492300916316E-4]:2.504241527454E-2)[&rate=5.950492300916316E-4]:2.314020200875E-1)[&rate=5.950492300916316E-4]:3.833709015945E-2)[&rate=5.950492300916316E-4]:2.222991145962E-1,((77[&rate=5.950492300916316E-4]:1.803698569407E-1,73[&rate=5.950492300916316E-4]:1.858493089954E-1)[&rate=5.950492300916316E-4]:3.636069759608E-1,(81[&rate=5.950492300916316E-4]:2.365515338445E-1,80[&rate=5.950492300916316E-4]:2.365515338445E-1)[&rate=5.950492300916316E-4]:2.635896826186E-1)[&rate=5.950492300916316E-4]:3.063805379161E-2)[&rate=5.950492300916316E-4]:3.214652722609E-1,(75[&rate=5.950492300916316E-4]:3.962519519767E-1,(70[&rate=5.950492300916316E-4]:2.77262271571E-1,(74[&rate=5.950492300916316E-4]:3.14811401381E-1,76[&rate=5.950492300916316E-4]:3.14811401381E-1)[&rate=5.950492300916316E-4]:8.070345734417E-4)[&rate=5.950492300916316E-4]:8.06335160222E-2)[&rate=5.950492300916316E-4]:5.05307659032E-1)[&rate=5.950492300916316E-4]:5.021828518001E-1,(53[&rate=5.950492300916316E-4]:6.161862712863E-1,((137[&rate=5.950492300916316E-4]:2.709174892662E-1,133[&rate=5.950492300916316E-4]:2.298215988551E-1)[&rate=5.950492300916316E-4]:2.079891098343E-1,134[&rate=5.950492300916316E-4]:4.076737223883E-1)[&rate=5.950492300916316E-4]:9.604550595651E-1)[&rate=5.950492300916316E-4]:4.109313291028E-2)[&rate=5.950492300916316E-4]:4.643820682112E-2)[&rate=5.950492300916316E-4]:3.999799809011E-1,125[&rate=5.950492300916316E-4]:8.933150782576E-1)[&rate=5.950492300916316E-4]:3.513233828484E-1)[&rate=5.950492300916316E-4]:3.681733511859E-1)[&rate=5.950492300916316E-4]:2.584006763366E-2,32[&rate=5.950492300916316E-4]:3.933306863733E-2)[&rate=5.950492300916316E-4]:4.96712810205E-2)[&rate=5.950492300916316E-4]:1.977800561943E-1,((38[&rate=5.950492300916316E-4]:7.205946120399E-1,(((98[&rate=5.950492300916316E-4]:5.896942263999E-1,(96[&rate=5.950492300916316E-4]:4.931290891662E-1,99[&rate=5.950492300916316E-4]:5.286482148491E-1)[&rate=5.950492300916316E-4]:8.290393504805E-2)[&rate=5.950492300916316E-4]:4.331651995525E-2,(95[&rate=5.950492300916316E-4]:4.866579501987E-1,(94[&rate=5.950492300916316E-4]:2.63910226536E-1,100[&rate=5.950492300916316E-4]:2.63910226536E-1)[&rate=5.950492300916316E-4]:1.380482701107E-1)[&rate=5.950492300916316E-4]:1.572817579052E-1)[&rate=5.950492300916316E-4]:3.892355390091E-2,(97[&rate=5.950492300916316E-4]:4.708196782385E-1,(((40[&rate=5.950492300916316E-4]:4.75629091035E-1,(146[&rate=5.950492300916316E-4]:5.747795428575E-1,(101[&rate=5.950492300916316E-4]:9.759724699419E-1,((((((89[&rate=5.950492300916316E-4]:1.04121360462E-1,88[&rate=5.950492300916316E-4]:9.0422730325E-2)[&rate=5.950492300916316E-4]:1.416188617372E-1,87[&rate=5.950492300916316E-4]:2.320415920622E-1)[&rate=5.950492300916316E-4]:7.317790386259E-2,((((92[&rate=5.950492300916316E-4]:8.842341611425E-2,(91[&rate=5.950492300916316E-4]:2.871598800873E-2,90[&rate=5.950492300916316E-4]:2.871598800873E-2)[&rate=5.950492300916316E-4]:5.970742810552E-2)[&rate=5.950492300916316E-4]:2.863839618381E-2,(93[&rate=5.950492300916316E-4]:2.557984040817E-2,84[&rate=5.950492300916316E-4]:1.188121027115E-2)[&rate=5.950492300916316E-4]:9.148197188989E-2)[&rate=5.950492300916316E-4]:7.842753601582E-3,86[&rate=5.950492300916316E-4]:1.112059357626E-1)[&rate=5.950492300916316E-4]:4.831948074567E-2,(85[&rate=5.950492300916316E-4]:8.737123480697E-3,83[&rate=5.950492300916316E-4]:8.737123480697E-3)[&rate=5.950492300916316E-4]:1.507882930276E-1)[&rate=5.950492300916316E-4]:1.456940794165E-1)[&rate=5.950492300916316E-4]:5.289108147651E-1,3[&rate=5.950492300916316E-4]:2.944042832927E-1)[&rate=5.950492300916316E-4]:3.687220358468E-1,((15[&rate=5.950492300916316E-4]:4.969343307708E-1,10[&rate=5.950492300916316E-4]:4.585781663873E-1)[&rate=5.950492300916316E-4]:1.390460795472E-1,(6[&rate=5.950492300916316E-4]:2.306470449522E-1,18[&rate=5.950492300916316E-4]:2.936607435823E-1)[&rate=5.950492300916316E-4]:3.50538844818E-1)[&rate=5.950492300916316E-4]:1.339952238898E-1)[&rate=5.950492300916316E-4]:7.586227464649E-1,(((102[&rate=5.950492300916316E-4]:1.007663797434E-1,(((1[&rate=5.950492300916316E-4]:1.291824386113E-1,((17[&rate=5.950492300916316E-4]:4.610182046315E-1,21[&rate=5.950492300916316E-4]:4.911551909328E-1)[&rate=5.950492300916316E-4]:5.682749871893E-2,28[&rate=5.950492300916316E-4]:5.726402238982E-1)[&rate=5.950492300916316E-4]:3.428435845761E-1)[&rate=5.950492300916316E-4]:5.939576668286E-3,24[&rate=5.950492300916316E-4]:9.159439330878E-1)[&rate=5.950492300916316E-4]:2.582876780747E-1,((23[&rate=5.950492300916316E-4]:3.844337303628E-1,(25[&rate=5.950492300916316E-4]:2.102483325598E-1,20[&rate=5.950492300916316E-4]:1.91070250368E-1)[&rate=5.950492300916316E-4]:1.851443019127E-1)[&rate=5.950492300916316E-4]:2.106654970665E-1,(11[&rate=5.950492300916316E-4]:3.650975528196E-1,140[&rate=5.950492300916316E-4]:3.459194706278E-1)[&rate=5.950492300916316E-4]:1.450701677605E-1)[&rate=5.950492300916316E-4]:5.681734796236E-1)[&rate=5.950492300916316E-4]:8.81786041972E-2)[&rate=5.950492300916316E-4]:3.415409659625E-2,((((14[&rate=5.950492300916316E-4]:2.928841106149E-1,(30[&rate=5.950492300916316E-4]:2.158291284434E-1,4[&rate=5.950492300916316E-4]:4.322638871734E-2)[&rate=5.950492300916316E-4]:1.921234753223E-1)[&rate=5.950492300916316E-4]:3.624192009122E-1,(113[&rate=5.950492300916316E-4]:4.718223249222E-1,9[&rate=5.950492300916316E-4]:4.636031468401E-1)[&rate=5.950492300916316E-4]:1.834809866049E-1)[&rate=5.950492300916316E-4]:7.015753796097E-2,((117[&rate=5.950492300916316E-4]:4.750851183803E-1,105[&rate=5.950492300916316E-4]:4.449481320789E-1)[&rate=5.950492300916316E-4]:3.090353756002E-2,110[&rate=5.950492300916316E-4]:4.97769477858E-1)[&rate=5.950492300916316E-4]:2.222119195753E-1)[&rate=5.950492300916316E-4]:3.170124052299E-1,(((148[&rate=5.950492300916316E-4]:2.815210728875E-1,143[&rate=5.950492300916316E-4]:2.787813468602E-1)[&rate=5.950492300916316E-4]:3.170840353683E-1,(((111[&rate=5.950492300916316E-4]:1.297432842322E-1,139[&rate=5.950492300916316E-4]:3.050857499856E-1)[&rate=5.950492300916316E-4]:3.287581751037E-1,(106[&rate=5.950492300916316E-4]:4.363330445735E-1,104[&rate=5.950492300916316E-4]:4.363330445735E-1)[&rate=5.950492300916316E-4]:5.730058597997E-3)[&rate=5.950492300916316E-4]:1.582138459563E-1,116[&rate=5.950492300916316E-4]:5.40002976525E-1)[&rate=5.950492300916316E-4]:2.024596734715E-2)[&rate=5.950492300916316E-4]:2.879853741294E-1,(((108[&rate=5.950492300916316E-4]:3.030517904118E-1,107[&rate=5.950492300916316E-4]:3.057915164391E-1)[&rate=5.950492300916316E-4]:1.896197197873E-1,((114[&rate=5.950492300916316E-4]:3.957555138689E-1,112[&rate=5.950492300916316E-4]:4.779472946908E-1)[&rate=5.950492300916316E-4]:2.478414953103E-2,109[&rate=5.950492300916316E-4]:4.999917181944E-1)[&rate=5.950492300916316E-4]:1.459760022372E-2)[&rate=5.950492300916316E-4]:9.111013254185E-2,((13[&rate=5.950492300916316E-4]:4.635095836862E-1,19[&rate=5.950492300916316E-4]:5.018657480699E-1)[&rate=5.950492300916316E-4]:7.958716393237E-2,115[&rate=5.950492300916316E-4]:4.609049667967E-1)[&rate=5.950492300916316E-4]:6.534242936881E-2)[&rate=5.950492300916316E-4]:3.21986921836E-1)[&rate=5.950492300916316E-4]:1.120471558946E-1)[&rate=5.950492300916316E-4]:1.664198243612E-1)[&rate=5.950492300916316E-4]:9.31394621879E-2,(((141[&rate=5.950492300916316E-4]:1.574911667676E-1,144[&rate=5.950492300916316E-4]:1.547514407403E-1)[&rate=5.950492300916316E-4]:6.125789009204E-2,145[&rate=5.950492300916316E-4]:2.214887828872E-1)[&rate=5.950492300916316E-4]:4.315164786585E-2,142[&rate=5.950492300916316E-4]:2.646404307531E-1)[&rate=5.950492300916316E-4]:1.20999485024E0)[&rate=5.950492300916316E-4]:1.964288531042E-1)[&rate=5.950492300916316E-4]:5.569631303651E-1)[&rate=5.950492300916316E-4]:4.517526526744E-1)[&rate=5.950492300916316E-4]:2.106812741246E-2)[&rate=5.950492300916316E-4]:1.118045855865E-2,(16[&rate=5.950492300916316E-4]:2.214623851008E0,(2[&rate=5.950492300916316E-4]:6.300455930834E-1,((22[&rate=5.950492300916316E-4]:3.748582206734E-1,27[&rate=5.950492300916316E-4]:3.912965768377E-1)[&rate=5.950492300916316E-4]:3.412587800076E-1,(((7[&rate=5.950492300916316E-4]:3.018619655263E-1,8[&rate=5.950492300916316E-4]:3.018619655263E-1)[&rate=5.950492300916316E-4]:1.203365742454E-1,26[&rate=5.950492300916316E-4]:5.290478548402E-1)[&rate=5.950492300916316E-4]:1.39492907691E-1,31[&rate=5.950492300916316E-4]:7.123763789697E-1)[&rate=5.950492300916316E-4]:5.853514225929E-2)[&rate=5.950492300916316E-4]:8.653133212845E-2)[&rate=5.950492300916316E-4]:1.455811134637E0)[&rate=5.950492300916316E-4]:3.576786247031E-1)[&rate=5.950492300916316E-4]:3.883163236448E-2,(147[&rate=5.950492300916316E-4]:5.146894962314E-1,39[&rate=5.950492300916316E-4]:4.573124470511E-1)[&rate=5.950492300916316E-4]:6.832873490711E-2)[&rate=5.950492300916316E-4]:1.621674764652E-2)[&rate=5.950492300916316E-4]:1.661070105063E-3)[&rate=5.950492300916316E-4]:2.453816232592E-1)[&rate=5.950492300916316E-4]:4.602418723969E-1,((((((65[&rate=5.950492300916316E-4]:2.089298599636E-1,62[&rate=5.950492300916316E-4]:4.007106818814E-1)[&rate=5.950492300916316E-4]:1.036625089178E-2,(64[&rate=5.950492300916316E-4]:2.699147286665E-1,60[&rate=5.950492300916316E-4]:1.192297971598E-1)[&rate=5.950492300916316E-4]:1.000663136956E-1)[&rate=5.950492300916316E-4]:2.258425449466E-1,(63[&rate=5.950492300916316E-4]:1.051406867788E-1,61[&rate=5.950492300916316E-4]:1.462365771899E-1)[&rate=5.950492300916316E-4]:4.906829005299E-1)[&rate=5.950492300916316E-4]:8.880427621921E-1,(((((129[&rate=5.950492300916316E-4]:1.324341748862E-1,(131[&rate=5.950492300916316E-4]:4.617243286645E-2,130[&rate=5.950492300916316E-4]:4.34327068391E-2)[&rate=5.950492300916316E-4]:8.900146804707E-2)[&rate=5.950492300916316E-4]:6.400718333129E-2,132[&rate=5.950492300916316E-4]:1.991810842448E-1)[&rate=5.950492300916316E-4]:2.973292826946E-1,69[&rate=5.950492300916316E-4]:6.417158463916E-1)[&rate=5.950492300916316E-4]:1.596479291958E-2,118[&rate=5.950492300916316E-4]:6.467217352015E-1)[&rate=5.950492300916316E-4]:8.704841235301E-1,128[&rate=5.950492300916316E-4]:1.377479831334E0)[&rate=5.950492300916316E-4]:7.756381180283E-3)[&rate=5.950492300916316E-4]:3.094379952897E-1,(45[&rate=5.950492300916316E-4]:6.778585836115E-1,((((42[&rate=5.950492300916316E-4]:3.942001139885E-1,(48[&rate=5.950492300916316E-4]:2.354924501687E-1,41[&rate=5.950492300916316E-4]:1.917766031743E-1)[&rate=5.950492300916316E-4]:1.9695902994E-1)[&rate=5.950492300916316E-4]:1.156081441872E-1,46[&rate=5.950492300916316E-4]:5.589885860444E-1)[&rate=5.950492300916316E-4]:4.897911127116E-2,43[&rate=5.950492300916316E-4]:6.079676973156E-1)[&rate=5.950492300916316E-4]:6.118032383037E-2,((51[&rate=5.950492300916316E-4]:5.317243517156E-1,(47[&rate=5.950492300916316E-4]:5.987318149231E-2,44[&rate=5.950492300916316E-4]:5.440870061806E-2)[&rate=5.950492300916316E-4]:4.991735745948E-1)[&rate=5.950492300916316E-4]:5.916610121078E-2,(50[&rate=5.950492300916316E-4]:4.783263177629E-1,49[&rate=5.950492300916316E-4]:4.783263177629E-1)[&rate=5.950492300916316E-4]:1.070996542893E-1)[&rate=5.950492300916316E-4]:5.093516384807E-2)[&rate=5.950492300916316E-4]:1.690728377689E-2)[&rate=5.950492300916316E-4]:2.434194119014E-1)[&rate=5.950492300916316E-4]:1.943435652999E-1,((36[&rate=5.950492300916316E-4]:1.812627544501E-1,35[&rate=5.950492300916316E-4]:1.346874119843E-1)[&rate=5.950492300916316E-4]:2.275101997914E-2,(121[&rate=5.950492300916316E-4]:2.176987281201E0,127[&rate=5.950492300916316E-4]:2.618083171612E0)[&rate=5.950492300916316E-4]:1.064785480227E-1)[&rate=5.950492300916316E-4]:2.02812217853E-1)[&rate=5.950492300916316E-4]:2.182203881049E-1)[&rate=5.950492300916316E-4]:5.9324487478E-1);
tree STATE_39150000 [&joint=-20978.71670402146,lnP=-20978.71670402146] = [&R] ((32[&rate=5.886866563378457E-4]:2.051162279514E-2,(((34[&rate=5.886866563378457E-4]:1.289637565965E-2,((38[&rate=5.886866563378457E-4]:9.11179684543E-1,(((((95[&rate=5.886866563378457E-4]:4.030832478004E-1,100[&rate=5.886866563378457E-4]:3.183837942483E-1)[&rate=5.886866563378457E-4]:1.508175106581E-1,98[&rate=5.886866563378457E-4]:5.429717967097E-1)[&rate=5.886866563378457E-4]:9.026584876627E-2,(96[&rate=5.886866563378457E-4]:5.040277042949E-1,99[&rate=5.886866563378457E-4]:5.395468299777E-1)[&rate=5.886866563378457E-4]:1.155487389955E-1)[&rate=5.886866563378457E-4]:6.907477636895E-2,((39[&rate=5.886866563378457E-4]:3.448001792024E-1,97[&rate=5.886866563378457E-4]:2.737619278362E-1)[&rate=5.886866563378457E-4]:1.351813723839E-1,147[&rate=5.886866563378457E-4]:5.373586007667E-1)[&rate=5.886866563378457E-4]:9.391556971232E-2)[&rate=5.886866563378457E-4]:7.701261028199E-4,((((146[&rate=5.886866563378457E-4]:4.7622126623E-1,(16[&rate=5.886866563378457E-4]:2.412521998233E0,(101[&rate=5.886866563378457E-4]:6.259107229942E-1,(((((144[&rate=5.886866563378457E-4]:1.959487989225E-1,(145[&rate=5.886866563378457E-4]:1.094517155285E-1,141[&rate=5.886866563378457E-4]:1.067119895009E-1)[&rate=5.886866563378457E-4]:9.19765354489E-2)[&rate=5.886866563378457E-4]:3.858632418089E-1,142[&rate=5.886866563378457E-4]:5.872914927864E-1)[&rate=5.886866563378457E-4]:8.775111759346E-1,((113[&rate=5.886866563378457E-4]:7.76485808437E-1,(((117[&rate=5.886866563378457E-4]:5.276177435826E-1,110[&rate=5.886866563378457E-4]:5.193985655003E-1)[&rate=5.886866563378457E-4]:9.144374799441E-2,105[&rate=5.886866563378457E-4]:5.889245052756E-1)[&rate=5.886866563378457E-4]:8.007708351943E-2,(9[&rate=5.886866563378457E-4]:6.411192752915E-1,((30[&rate=5.886866563378457E-4]:4.460402962278E-1,4[&rate=5.886866563378457E-4]:2.734375565018E-1)[&rate=5.886866563378457E-4]:2.431737596275E-1,(17[&rate=5.886866563378457E-4]:5.027499107449E-1,14[&rate=5.886866563378457E-4]:4.643937463612E-1)[&rate=5.886866563378457E-4]:1.097518163433E-1)[&rate=5.886866563378457E-4]:7.519289066898E-2)[&rate=5.886866563378457E-4]:4.706039569531E-2)[&rate=5.886866563378457E-4]:8.008695936819E-2)[&rate=5.886866563378457E-4]:3.308156780363E-1,(((148[&rate=5.886866563378457E-4]:4.5376751538E-1,143[&rate=5.886866563378457E-4]:4.510277893526E-1)[&rate=5.886866563378457E-4]:2.55242914248E-1,(139[&rate=5.886866563378457E-4]:4.607271630898E-1,((106[&rate=5.886866563378457E-4]:4.9989217374E-2,104[&rate=5.886866563378457E-4]:4.9989217374E-2)[&rate=5.886866563378457E-4]:2.154384081113E-1,111[&rate=5.886866563378457E-4]:2.818659816496E-1)[&rate=5.886866563378457E-4]:3.518715686746E-3)[&rate=5.886866563378457E-4]:4.61981896675E-1)[&rate=5.886866563378457E-4]:6.39148194326E-2,(116[&rate=5.886866563378457E-4]:6.775650395669E-1,(((108[&rate=5.886866563378457E-4]:4.523650813985E-1,((114[&rate=5.886866563378457E-4]:2.3574275629E-1,112[&rate=5.886866563378457E-4]:3.179345371119E-1)[&rate=5.886866563378457E-4]:4.682201715136E-2,(107[&rate=5.886866563378457E-4]:3.308801995014E-1,109[&rate=5.886866563378457E-4]:3.500582816932E-1)[&rate=5.886866563378457E-4]:1.195854654272E-2)[&rate=5.886866563378457E-4]:1.122660613817E-1)[&rate=5.886866563378457E-4]:2.101639868375E-1,(13[&rate=5.886866563378457E-4]:3.757237687377E-1,19[&rate=5.886866563378457E-4]:4.140799331214E-1)[&rate=5.886866563378457E-4]:3.114628337448E-1)[&rate=5.886866563378457E-4]:1.184663073445E-2,115[&rate=5.886866563378457E-4]:6.168414523951E-1)[&rate=5.886866563378457E-4]:6.072358717175E-2)[&rate=5.886866563378457E-4]:5.700404510997E-2)[&rate=5.886866563378457E-4]:2.905406209746E-1)[&rate=5.886866563378457E-4]:1.848984425214E-1)[&rate=5.886866563378457E-4]:1.302599035836E-1,((102[&rate=5.886866563378457E-4]:2.278477276004E-2,((140[&rate=5.886866563378457E-4]:3.703383723285E-1,11[&rate=5.886866563378457E-4]:3.895164545203E-1)[&rate=5.886866563378457E-4]:1.813253997522E-1,((25[&rate=5.886866563378457E-4]:1.68628010101E-1,20[&rate=5.886866563378457E-4]:1.494499279093E-1)[&rate=5.886866563378457E-4]:2.084032510099E-1,23[&rate=5.886866563378457E-4]:3.660723570013E-1)[&rate=5.886866563378457E-4]:2.897010041204E-1)[&rate=5.886866563378457E-4]:5.17696343145E-1)[&rate=5.886866563378457E-4]:1.716382506488E-1,(24[&rate=5.886866563378457E-4]:9.425356317097E-1,((28[&rate=5.886866563378457E-4]:6.519203323835E-1,21[&rate=5.886866563378457E-4]:6.272627981371E-1)[&rate=5.886866563378457E-4]:1.805841588124E-1,1[&rate=5.886866563378457E-4]:4.620312133301E-2)[&rate=5.886866563378457E-4]:1.155105925684E-1)[&rate=5.886866563378457E-4]:4.135312273156E-1)[&rate=5.886866563378457E-4]:1.540642064299E-1)[&rate=5.886866563378457E-4]:7.617096457481E-2,((3[&rate=5.886866563378457E-4]:7.297832898253E-1,((89[&rate=5.886866563378457E-4]:4.989532439051E-2,88[&rate=5.886866563378457E-4]:3.61966942535E-2)[&rate=5.886866563378457E-4]:5.758964093424E-1,((87[&rate=5.886866563378457E-4]:7.964254706673E-2,((86[&rate=5.886866563378457E-4]:4.197882189472E-2,84[&rate=5.886866563378457E-4]:4.197882189472E-2)[&rate=5.886866563378457E-4]:6.74184102871E-3,(93[&rate=5.886866563378457E-4]:5.97781386522E-2,(85[&rate=5.886866563378457E-4]:3.079259535177E-2,83[&rate=5.886866563378457E-4]:3.079259535177E-2)[&rate=5.886866563378457E-4]:1.528691316341E-2)[&rate=5.886866563378457E-4]:2.641154408248E-3)[&rate=5.886866563378457E-4]:3.09218841433E-2)[&rate=5.886866563378457E-4]:2.286889771788E-1,(92[&rate=5.886866563378457E-4]:1.539043949203E-1,(91[&rate=5.886866563378457E-4]:2.758314717509E-2,90[&rate=5.886866563378457E-4]:2.758314717509E-2)[&rate=5.886866563378457E-4]:1.263212477452E-1)[&rate=5.886866563378457E-4]:1.681257594623E-1)[&rate=5.886866563378457E-4]:3.037615793503E-1)[&rate=5.886866563378457E-4]:6.574162136265E-1)[&rate=5.886866563378457E-4]:2.460365964907E-2,((15[&rate=5.886866563378457E-4]:4.639463081415E-1,10[&rate=5.886866563378457E-4]:4.255901437581E-1)[&rate=5.886866563378457E-4]:1.365700401122E-1,(18[&rate=5.886866563378457E-4]:6.05535181738E-1,6[&rate=5.886866563378457E-4]:5.425214831079E-1)[&rate=5.886866563378457E-4]:3.200344598046E-3)[&rate=5.886866563378457E-4]:2.607199162889E-1)[&rate=5.886866563378457E-4]:6.675315189119E-1)[&rate=5.886866563378457E-4]:2.067319806356E-1)[&rate=5.886866563378457E-4]:6.742825081152E-1)[&rate=5.886866563378457E-4]:2.897361487944E-2)[&rate=5.886866563378457E-4]:1.544406034158E-3,(2[&rate=5.886866563378457E-4]:1.161452650207E0,(((7[&rate=5.886866563378457E-4]:2.971675828686E-1,8[&rate=5.886866563378457E-4]:2.971675828686E-1)[&rate=5.886866563378457E-4]:2.644545196866E-1,26[&rate=5.886866563378457E-4]:6.684714176237E-1)[&rate=5.886866563378457E-4]:1.294887452069E-1,((22[&rate=5.886866563378457E-4]:6.880538869237E-1,27[&rate=5.886866563378457E-4]:7.04492243088E-1)[&rate=5.886866563378457E-4]:8.013828435372E-2,31[&rate=5.886866563378457E-4]:8.229866918255E-1)[&rate=5.886866563378457E-4]:1.880908744351E-2)[&rate=5.886866563378457E-4]:5.470541312119E-1)[&rate=5.886866563378457E-4]:1.152820245652E0)[&rate=5.886866563378457E-4]:1.09738078175E-1,40[&rate=5.886866563378457E-4]:4.672851712042E-1)[&rate=5.886866563378457E-4]:4.266829130619E-2,94[&rate=5.886866563378457E-4]:5.645982712533E-1)[&rate=5.886866563378457E-4]:6.471378489112E-2)[&rate=5.886866563378457E-4]:4.048184480706E-1)[&rate=5.886866563378457E-4]:3.898119772151E-1,((36[&rate=5.886866563378457E-4]:1.874116975045E-1,(35[&rate=5.886866563378457E-4]:1.378134705283E-1,(127[&rate=5.886866563378457E-4]:2.187444593452E0,121[&rate=5.886866563378457E-4]:1.746348703041E0)[&rate=5.886866563378457E-4]:5.174921647477E-1)[&rate=5.886866563378457E-4]:3.022884510399E-3)[&rate=5.886866563378457E-4]:2.696367725694E-1,(((128[&rate=5.886866563378457E-4]:1.087077075014E0,((118[&rate=5.886866563378457E-4]:6.30555943358E-1,69[&rate=5.886866563378457E-4]:6.415148474677E-1)[&rate=5.886866563378457E-4]:2.319412656483E-2,(131[&rate=5.886866563378457E-4]:2.620690990402E-1,(130[&rate=5.886866563378457E-4]:1.515981951039E-1,(132[&rate=5.886866563378457E-4]:7.750663674594E-2,129[&rate=5.886866563378457E-4]:7.476691071858E-2)[&rate=5.886866563378457E-4]:7.683128438533E-2)[&rate=5.886866563378457E-4]:1.07731177909E-1)[&rate=5.886866563378457E-4]:2.574343955401E-1)[&rate=5.886866563378457E-4]:5.730530324886E-1)[&rate=5.886866563378457E-4]:1.657014182296E-1,(((62[&rate=5.886866563378457E-4]:2.411701389792E-1,(64[&rate=5.886866563378457E-4]:1.517589138504E-1,60[&rate=5.886866563378457E-4]:1.073982343712E-3)[&rate=5.886866563378457E-4]:4.83153347177E-2)[&rate=5.886866563378457E-4]:3.093997653818E-1,65[&rate=5.886866563378457E-4]:3.587890824432E-1)[&rate=5.886866563378457E-4]:3.778102427171E-1,(63[&rate=5.886866563378457E-4]:1.503056068369E-1,61[&rate=5.886866563378457E-4]:1.914014972479E-1)[&rate=5.886866563378457E-4]:7.369786498302E-1)[&rate=5.886866563378457E-4]:4.64124373563E-1)[&rate=5.886866563378457E-4]:3.609312981496E-1,((44[&rate=5.886866563378457E-4]:6.385886746179E-1,45[&rate=5.886866563378457E-4]:6.358564341808E-1)[&rate=5.886866563378457E-4]:5.620379239961E-2,((50[&rate=5.886866563378457E-4]:2.888428374285E-1,49[&rate=5.886866563378457E-4]:2.888428374285E-1)[&rate=5.886866563378457E-4]:2.838513151075E-1,(((46[&rate=5.886866563378457E-4]:4.405984046456E-1,(43[&rate=5.886866563378457E-4]:4.213510682911E-1,(42[&rate=5.886866563378457E-4]:2.020060276798E-1,(41[&rate=5.886866563378457E-4]:1.957197716315E-1,48[&rate=5.886866563378457E-4]:2.39435618626E-1)[&rate=5.886866563378457E-4]:8.217751740793E-4)[&rate=5.886866563378457E-4]:1.701647127426E-1)[&rate=5.886866563378457E-4]:1.924733635445E-2)[&rate=5.886866563378457E-4]:1.209086291462E-1,51[&rate=5.886866563378457E-4]:5.341846294203E-1)[&rate=5.886866563378457E-4]:1.403102422757E-2,47[&rate=5.886866563378457E-4]:5.755380580194E-1)[&rate=5.886866563378457E-4]:2.994297976241E-2)[&rate=5.886866563378457E-4]:9.477591011E-2)[&rate=5.886866563378457E-4]:1.482533525216E-1)[&rate=5.886866563378457E-4]:3.255304595024E-1)[&rate=5.886866563378457E-4]:2.881530876345E-1)[&rate=5.886866563378457E-4]:1.772838590472E-1)[&rate=5.886866563378457E-4]:4.911401224003E-3,(((59[&rate=5.886866563378457E-4]:4.256747266979E-1,(((37[&rate=5.886866563378457E-4]:3.34987249498E-1,(58[&rate=5.886866563378457E-4]:2.336061676139E-1,54[&rate=5.886866563378457E-4]:1.762291184335E-1)[&rate=5.886866563378457E-4]:8.225539882398E-2)[&rate=5.886866563378457E-4]:1.616695333996E-2,(56[&rate=5.886866563378457E-4]:2.113978542787E-1,55[&rate=5.886866563378457E-4]:2.113978542787E-1)[&rate=5.886866563378457E-4]:9.330826112739E-2)[&rate=5.886866563378457E-4]:4.615796244583E-2,57[&rate=5.886866563378457E-4]:3.617930396007E-1)[&rate=5.886866563378457E-4]:6.661392753439E-2)[&rate=5.886866563378457E-4]:3.352252791342E-1,68[&rate=5.886866563378457E-4]:7.117196779631E-1)[&rate=5.886866563378457E-4]:4.833838573815E-1,(((((103[&rate=5.886866563378457E-4]:4.380192098642E-1,((12[&rate=5.886866563378457E-4]:7.652547933936E-2,5[&rate=5.886866563378457E-4]:3.81693149559E-2)[&rate=5.886866563378457E-4]:2.405260705011E-1,29[&rate=5.886866563378457E-4]:4.23900864909E-1)[&rate=5.886866563378457E-4]:2.469950572841E-1)[&rate=5.886866563378457E-4]:1.802533160573E0,52[&rate=5.886866563378457E-4]:5.762586358758E-1)[&rate=5.886866563378457E-4]:2.160246833306E-1,(((137[&rate=5.886866563378457E-4]:4.708611486164E-1,134[&rate=5.886866563378457E-4]:3.996282719042E-1)[&rate=5.886866563378457E-4]:3.222403726738E-1,133[&rate=5.886866563378457E-4]:7.520056308791E-1)[&rate=5.886866563378457E-4]:6.311312685803E-1,(((81[&rate=5.886866563378457E-4]:7.700067449962E-2,80[&rate=5.886866563378457E-4]:7.700067449962E-2)[&rate=5.886866563378457E-4]:2.682549471482E-1,((73[&rate=5.886866563378457E-4]:3.784034024736E-1,77[&rate=5.886866563378457E-4]:3.729239504189E-1)[&rate=5.886866563378457E-4]:1.350589526074E-2,(82[&rate=5.886866563378457E-4]:3.405481282649E-1,(79[&rate=5.886866563378457E-4]:1.637124772117E-1,((78[&rate=5.886866563378457E-4]:2.241076386724E-2,72[&rate=5.886866563378457E-4]:4.929556479238E-4)[&rate=5.886866563378457E-4]:1.205024575659E-1,71[&rate=5.886866563378457E-4]:1.155159611591E-1)[&rate=5.886866563378457E-4]:2.079925577854E-2)[&rate=5.886866563378457E-4]:1.686164729711E-1)[&rate=5.886866563378457E-4]:1.848445714074E-2)[&rate=5.886866563378457E-4]:2.661392406574E-3)[&rate=5.886866563378457E-4]:4.008183378084E-1,((76[&rate=5.886866563378457E-4]:4.233638932627E-1,(74[&rate=5.886866563378457E-4]:3.386474149386E-1,70[&rate=5.886866563378457E-4]:3.002912505552E-1)[&rate=5.886866563378457E-4]:8.471647832409E-2)[&rate=5.886866563378457E-4]:2.323482636016E-1,75[&rate=5.886866563378457E-4]:6.557121568644E-1)[&rate=5.886866563378457E-4]:1.396768710849E-1)[&rate=5.886866563378457E-4]:5.52131433154E-1)[&rate=5.886866563378457E-4]:1.830291954039E-1)[&rate=5.886866563378457E-4]:5.839118098409E-2,53[&rate=5.886866563378457E-4]:8.424777788792E-1)[&rate=5.886866563378457E-4]:3.455054421416E-1,125[&rate=5.886866563378457E-4]:9.776007073595E-1)[&rate=5.886866563378457E-4]:3.841694946519E-1)[&rate=5.886866563378457E-4]:2.334385779413E-1)[&rate=5.886866563378457E-4]:9.640876637827E-3,33[&rate=5.886866563378457E-4]:1.101029735711E-2)[&rate=5.886866563378457E-4]:1.498077749274E-2)[&rate=5.886866563378457E-4]:6.552846714553E-3,(66[&rate=5.886866563378457E-4]:6.917527535752E-1,((((122[&rate=5.886866563378457E-4]:2.593927654665E-1,123[&rate=5.886866563378457E-4]:2.593927654665E-1)[&rate=5.886866563378457E-4]:9.614143572775E-2,124[&rate=5.886866563378457E-4]:3.528019607571E-1)[&rate=5.886866563378457E-4]:3.724635797165E-1,67[&rate=5.886866563378457E-4]:2.267252305701E-1)[&rate=5.886866563378457E-4]:2.990995140272E-1,(126[&rate=5.886866563378457E-4]:8.730396018612E-1,(119[&rate=5.886866563378457E-4]:1.113418734234E0,(120[&rate=5.886866563378457E-4]:7.116313924848E-1,(135[&rate=5.886866563378457E-4]:1.912286439578E-1,(138[&rate=5.886866563378457E-4]:1.579095986434E-1,136[&rate=5.886866563378457E-4]:2.640274932822E-2)[&rate=5.886866563378457E-4]:2.333190453145E-1)[&rate=5.886866563378457E-4]:2.683479540064E-1)[&rate=5.886866563378457E-4]:3.058969307901E-1)[&rate=5.886866563378457E-4]:5.453233902713E-1)[&rate=5.886866563378457E-4]:8.999593324211E-1)[&rate=5.886866563378457E-4]:1.659280089778E-1)[&rate=5.886866563378457E-4]:2.202432227837E-1);
tree STATE_39240000 [&joint=-20961.553592978882,lnP=-20961.553592978882] = [&R] ((32[&rate=6.267125550794638E-4]:9.428615302456E-4,33[&rate=6.267125550794638E-4]:6.42231358496E-3)[&rate=6.267125550794638E-4]:1.136261495587E-2,(34[&rate=6.267125550794638E-4]:2.108495110955E-3,(((38[&rate=6.267125550794638E-4]:7.719946727241E-1,((((95[&rate=6.267125550794638E-4]:3.809474248855E-1,(94[&rate=6.267125550794638E-4]:2.655768188637E-1,100[&rate=6.267125550794638E-4]:2.655768188637E-1)[&rate=6.267125550794638E-4]:3.067115246982E-2)[&rate=6.267125550794638E-4]:2.027845164691E-1,98[&rate=6.267125550794638E-4]:5.728029796059E-1)[&rate=6.267125550794638E-4]:1.734997159921E-2,(96[&rate=6.267125550794638E-4]:4.867520958084E-1,99[&rate=6.267125550794638E-4]:5.222712214912E-1)[&rate=6.267125550794638E-4]:8.973965321111E-2)[&rate=6.267125550794638E-4]:1.487309116499E-1,((39[&rate=6.267125550794638E-4]:4.443135482566E-1,(((16[&rate=6.267125550794638E-4]:2.451537674359E0,(101[&rate=6.267125550794638E-4]:1.135382300497E0,(((3[&rate=6.267125550794638E-4]:4.309911383786E-1,((89[&rate=6.267125550794638E-4]:4.946984997022E-2,88[&rate=6.267125550794638E-4]:3.57712198332E-2)[&rate=6.267125550794638E-4]:3.49651474217E-1,(((92[&rate=6.267125550794638E-4]:8.99540285646E-2,(91[&rate=6.267125550794638E-4]:7.142138799579E-2,90[&rate=6.267125550794638E-4]:7.142138799579E-2)[&rate=6.267125550794638E-4]:1.853264056882E-2)[&rate=6.267125550794638E-4]:8.380371194752E-2,87[&rate=6.267125550794638E-4]:1.600591103751E-1)[&rate=6.267125550794638E-4]:3.141937337744E-2,(((84[&rate=6.267125550794638E-4]:7.2542964309E-2,93[&rate=6.267125550794638E-4]:8.624159444601E-2)[&rate=6.267125550794638E-4]:6.050321837841E-2,83[&rate=6.267125550794638E-4]:1.330461826874E-1)[&rate=6.267125550794638E-4]:2.385561378896E-2,(86[&rate=6.267125550794638E-4]:7.45827899478E-2,85[&rate=6.267125550794638E-4]:7.45827899478E-2)[&rate=6.267125550794638E-4]:8.231900652857E-2)[&rate=6.267125550794638E-4]:3.457668727618E-2)[&rate=6.267125550794638E-4]:1.939442102977E-1)[&rate=6.267125550794638E-4]:5.852944717255E-1)[&rate=6.267125550794638E-4]:1.131058811965E-1,(18[&rate=6.267125550794638E-4]:5.430017322301E-1,((15[&rate=6.267125550794638E-4]:2.273435922032E-1,10[&rate=6.267125550794638E-4]:1.889874278197E-1)[&rate=6.267125550794638E-4]:2.925177799301E-1,6[&rate=6.267125550794638E-4]:4.650668515855E-1)[&rate=6.267125550794638E-4]:1.492118201448E-2)[&rate=6.267125550794638E-4]:1.161637804956E-1)[&rate=6.267125550794638E-4]:9.64559010339E-1,(((((140[&rate=6.267125550794638E-4]:3.313805452843E-1,11[&rate=6.267125550794638E-4]:3.50558627476E-1)[&rate=6.267125550794638E-4]:3.055133917677E-1,((25[&rate=6.267125550794638E-4]:5.12020540108E-1,20[&rate=6.267125550794638E-4]:4.928424579163E-1)[&rate=6.267125550794638E-4]:8.366914207737E-2,23[&rate=6.267125550794638E-4]:5.847307780758E-1)[&rate=6.267125550794638E-4]:1.562727480172E-1)[&rate=6.267125550794638E-4]:4.335948132679E-1,102[&rate=6.267125550794638E-4]:2.391340785418E-2)[&rate=6.267125550794638E-4]:1.502740726865E-1,((1[&rate=6.267125550794638E-4]:2.006430513956E-1,(28[&rate=6.267125550794638E-4]:8.999363623244E-1,21[&rate=6.267125550794638E-4]:8.752788280779E-1)[&rate=6.267125550794638E-4]:8.700805893421E-2)[&rate=6.267125550794638E-4]:8.615921928933E-2,24[&rate=6.267125550794638E-4]:1.067624188493E0)[&rate=6.267125550794638E-4]:2.682071276639E-1)[&rate=6.267125550794638E-4]:8.799062799344E-2,(((144[&rate=6.267125550794638E-4]:8.552223682093E-2,(145[&rate=6.267125550794638E-4]:7.893636236277E-2,141[&rate=6.267125550794638E-4]:7.619663633518E-2)[&rate=6.267125550794638E-4]:1.206532651311E-2)[&rate=6.267125550794638E-4]:1.83039528463E-1,142[&rate=6.267125550794638E-4]:2.740412173389E-1)[&rate=6.267125550794638E-4]:1.20078068324E0,(((117[&rate=6.267125550794638E-4]:5.371391470892E-1,((113[&rate=6.267125550794638E-4]:4.790623025839E-1,105[&rate=6.267125550794638E-4]:4.516650423101E-1)[&rate=6.267125550794638E-4]:4.997646657907E-2,110[&rate=6.267125550794638E-4]:5.235593171082E-1)[&rate=6.267125550794638E-4]:5.360651898735E-3)[&rate=6.267125550794638E-4]:3.418389286913E-1,((17[&rate=6.267125550794638E-4]:5.18852757096E-1,14[&rate=6.267125550794638E-4]:4.804965927123E-1)[&rate=6.267125550794638E-4]:3.861412703045E-1,((30[&rate=6.267125550794638E-4]:2.33784715103E-1,4[&rate=6.267125550794638E-4]:6.1181975377E-2)[&rate=6.267125550794638E-4]:3.568981071813E-1,9[&rate=6.267125550794638E-4]:4.673951510514E-1)[&rate=6.267125550794638E-4]:3.910235338834E-1)[&rate=6.267125550794638E-4]:9.600486736171E-3)[&rate=6.267125550794638E-4]:1.600763818499E-1,(((((139[&rate=6.267125550794638E-4]:5.139573441117E-1,(104[&rate=6.267125550794638E-4]:3.056389972635E-1,111[&rate=6.267125550794638E-4]:3.220773534279E-1)[&rate=6.267125550794638E-4]:1.653752493046E-2)[&rate=6.267125550794638E-4]:5.370562986683E-2,106[&rate=6.267125550794638E-4]:3.758821520608E-1)[&rate=6.267125550794638E-4]:2.506162323386E-1,116[&rate=6.267125550794638E-4]:5.662244117966E-1)[&rate=6.267125550794638E-4]:7.27859857831E-3,(148[&rate=6.267125550794638E-4]:3.257948940251E-1,143[&rate=6.267125550794638E-4]:3.230551679978E-1)[&rate=6.267125550794638E-4]:2.860642807335E-1)[&rate=6.267125550794638E-4]:3.318591049853E-1,(((109[&rate=6.267125550794638E-4]:3.792541055446E-1,(114[&rate=6.267125550794638E-4]:2.486078859087E-1,112[&rate=6.267125550794638E-4]:3.307996667305E-1)[&rate=6.267125550794638E-4]:5.119416484141E-2)[&rate=6.267125550794638E-4]:7.853193002414E-2,(107[&rate=6.267125550794638E-4]:2.748876484517E-1,108[&rate=6.267125550794638E-4]:2.721479224244E-1)[&rate=6.267125550794638E-4]:1.637203049252E-1)[&rate=6.267125550794638E-4]:2.490964919914E-1,((13[&rate=6.267125550794638E-4]:4.126318396324E-1,19[&rate=6.267125550794638E-4]:4.509880040161E-1)[&rate=6.267125550794638E-4]:2.544279354336E-1,115[&rate=6.267125550794638E-4]:5.848679942441E-1)[&rate=6.267125550794638E-4]:4.256247852155E-2)[&rate=6.267125550794638E-4]:2.779316425946E-1)[&rate=6.267125550794638E-4]:4.876083542079E-2)[&rate=6.267125550794638E-4]:2.659044292499E-1)[&rate=6.267125550794638E-4]:3.393155042089E-2)[&rate=6.267125550794638E-4]:2.492176474073E-1)[&rate=6.267125550794638E-4]:6.294659966106E-1)[&rate=6.267125550794638E-4]:2.038266067382E-1)[&rate=6.267125550794638E-4]:5.948981254452E-3,40[&rate=6.267125550794638E-4]:3.71993729496E-1)[&rate=6.267125550794638E-4]:3.123261981541E-2,((97[&rate=6.267125550794638E-4]:1.618096205162E-1,(2[&rate=6.267125550794638E-4]:1.214299280769E0,(((22[&rate=6.267125550794638E-4]:7.531014893902E-1,27[&rate=6.267125550794638E-4]:7.695398455545E-1)[&rate=6.267125550794638E-4]:1.454693046172E-1,(26[&rate=6.267125550794638E-4]:7.851322877175E-1,(7[&rate=6.267125550794638E-4]:1.110646891379E-1,8[&rate=6.267125550794638E-4]:1.110646891379E-1)[&rate=6.267125550794638E-4]:5.67218283511E-1)[&rate=6.267125550794638E-4]:1.243974103995E-1)[&rate=6.267125550794638E-4]:1.2758068925E-1,31[&rate=6.267125550794638E-4]:1.080946003805E0)[&rate=6.267125550794638E-4]:3.607505372378E-1)[&rate=6.267125550794638E-4]:9.752743939427E-1)[&rate=6.267125550794638E-4]:1.341970678544E-1,146[&rate=6.267125550794638E-4]:4.872635189717E-1)[&rate=6.267125550794638E-4]:3.618140957463E-2)[&rate=6.267125550794638E-4]:4.108719894517E-2)[&rate=6.267125550794638E-4]:1.290856898405E-1,147[&rate=6.267125550794638E-4]:6.307762872775E-1)[&rate=6.267125550794638E-4]:3.70693242116E-2)[&rate=6.267125550794638E-4]:2.298321213445E-1)[&rate=6.267125550794638E-4]:5.001777171657E-1,((36[&rate=6.267125550794638E-4]:1.714580970519E-1,((35[&rate=6.267125550794638E-4]:8.668145179856E-2,((128[&rate=6.267125550794638E-4]:9.613142378262E-1,(118[&rate=6.267125550794638E-4]:6.482316921578E-1,(69[&rate=6.267125550794638E-4]:6.058033110502E-1,((131[&rate=6.267125550794638E-4]:4.611734612138E-2,130[&rate=6.267125550794638E-4]:4.337762009403E-2)[&rate=6.267125550794638E-4]:1.469789749367E-1,(132[&rate=6.267125550794638E-4]:1.239246589244E-1,129[&rate=6.267125550794638E-4]:1.211849328971E-1)[&rate=6.267125550794638E-4]:6.91716621336E-2)[&rate=6.267125550794638E-4]:2.675015105399E-1)[&rate=6.267125550794638E-4]:5.338728521733E-2)[&rate=6.267125550794638E-4]:4.528085730656E-1)[&rate=6.267125550794638E-4]:1.41501916045E-1,(((60[&rate=6.267125550794638E-4]:7.445483938913E-2,65[&rate=6.267125550794638E-4]:7.445483938913E-2)[&rate=6.267125550794638E-4]:1.796822592105E-2,(64[&rate=6.267125550794638E-4]:1.749558989117E-1,62[&rate=6.267125550794638E-4]:2.160517893227E-1)[&rate=6.267125550794638E-4]:6.81520979052E-2)[&rate=6.267125550794638E-4]:1.301425700617E-1,(63[&rate=6.267125550794638E-4]:9.613577505559E-2,61[&rate=6.267125550794638E-4]:1.372316654666E-1)[&rate=6.267125550794638E-4]:2.77114791823E-1)[&rate=6.267125550794638E-4]:8.281957239789E-1)[&rate=6.267125550794638E-4]:5.126324212151E-1)[&rate=6.267125550794638E-4]:1.832777439575E-2,(121[&rate=6.267125550794638E-4]:1.896654116628E0,127[&rate=6.267125550794638E-4]:2.337750007039E0)[&rate=6.267125550794638E-4]:3.343825068262E-1)[&rate=6.267125550794638E-4]:1.98735283918E-2)[&rate=6.267125550794638E-4]:9.975471731199E-2,(((((46[&rate=6.267125550794638E-4]:4.382808673135E-1,43[&rate=6.267125550794638E-4]:4.382808673135E-1)[&rate=6.267125550794638E-4]:2.203377616037E-2,((41[&rate=6.267125550794638E-4]:3.332630738443E-1,42[&rate=6.267125550794638E-4]:3.387275547186E-1)[&rate=6.267125550794638E-4]:5.58239109012E-2,48[&rate=6.267125550794638E-4]:4.3280283174E-1)[&rate=6.267125550794638E-4]:1.658284998541E-2)[&rate=6.267125550794638E-4]:1.681959481419E-2,((50[&rate=6.267125550794638E-4]:3.92790449327E-1,49[&rate=6.267125550794638E-4]:3.92790449327E-1)[&rate=6.267125550794638E-4]:1.535972588382E-2,(51[&rate=6.267125550794638E-4]:3.534247866702E-1,44[&rate=6.267125550794638E-4]:3.752827101675E-1)[&rate=6.267125550794638E-4]:6.01898694149E-2)[&rate=6.267125550794638E-4]:3.619717783148E-2)[&rate=6.267125550794638E-4]:9.573320495591E-2,47[&rate=6.267125550794638E-4]:5.72867443244E-1)[&rate=6.267125550794638E-4]:2.185187976165E-2,45[&rate=6.267125550794638E-4]:5.865226016943E-1)[&rate=6.267125550794638E-4]:3.934857812002E-1)[&rate=6.267125550794638E-4]:4.451694714762E-1)[&rate=6.267125550794638E-4]:1.124490020066E-1,((((59[&rate=6.267125550794638E-4]:3.390490605261E-1,((55[&rate=6.267125550794638E-4]:1.875077086183E-1,57[&rate=6.267125550794638E-4]:1.984366703671E-1)[&rate=6.267125550794638E-4]:8.42616968571E-2,(54[&rate=6.267125550794638E-4]:1.830837136253E-1,((37[&rate=6.267125550794638E-4]:2.397911718848E-1,58[&rate=6.267125550794638E-4]:2.206654888247E-1)[&rate=6.267125550794638E-4]:1.068680335689E-2,56[&rate=6.267125550794638E-4]:2.040298878099E-1)[&rate=6.267125550794638E-4]:9.108470624084E-3)[&rate=6.267125550794638E-4]:5.863104704151E-2)[&rate=6.267125550794638E-4]:5.9082933739E-2)[&rate=6.267125550794638E-4]:4.611013448283E-1,68[&rate=6.267125550794638E-4]:7.509700774854E-1)[&rate=6.267125550794638E-4]:2.852265246052E-1,(((52[&rate=6.267125550794638E-4]:6.173601550127E-1,(((133[&rate=6.267125550794638E-4]:3.29325065682E-1,137[&rate=6.267125550794638E-4]:3.70420956093E-1)[&rate=6.267125550794638E-4]:3.269117919215E-2,134[&rate=6.267125550794638E-4]:3.31879258573E-1)[&rate=6.267125550794638E-4]:1.002266309492E0,(103[&rate=6.267125550794638E-4]:9.099869647542E-1,((12[&rate=6.267125550794638E-4]:1.913787604071E-1,5[&rate=6.267125550794638E-4]:1.530225960237E-1)[&rate=6.267125550794638E-4]:5.291757976649E-1,29[&rate=6.267125550794638E-4]:8.274038731406E-1)[&rate=6.267125550794638E-4]:3.154598039424E-1)[&rate=6.267125550794638E-4]:1.344706548516E0)[&rate=6.267125550794638E-4]:2.696037630318E-2)[&rate=6.267125550794638E-4]:4.159471127532E-2,(53[&rate=6.267125550794638E-4]:5.852143184214E-1,(((81[&rate=6.267125550794638E-4]:3.298189780811E-2,80[&rate=6.267125550794638E-4]:3.298189780811E-2)[&rate=6.267125550794638E-4]:4.416490832098E-1,((71[&rate=6.267125550794638E-4]:2.061958514817E-1,(82[&rate=6.267125550794638E-4]:2.198762863043E-1,(79[&rate=6.267125550794638E-4]:1.379397756967E-1,(72[&rate=6.267125550794638E-4]:8.773267173763E-2,78[&rate=6.267125550794638E-4]:1.096504799569E-1)[&rate=6.267125550794638E-4]:2.828929573975E-2)[&rate=6.267125550794638E-4]:7.371733252554E-2)[&rate=6.267125550794638E-4]:2.193600353353E-2)[&rate=6.267125550794638E-4]:1.858231511005E-1,(73[&rate=6.267125550794638E-4]:2.545086440183E-1,77[&rate=6.267125550794638E-4]:2.490291919636E-1)[&rate=6.267125550794638E-4]:2.060035092488E-1)[&rate=6.267125550794638E-4]:6.343389624402E-2)[&rate=6.267125550794638E-4]:1.645975290022E-1,(75[&rate=6.267125550794638E-4]:4.824275409708E-1,(74[&rate=6.267125550794638E-4]:4.126752166942E-1,(76[&rate=6.267125550794638E-4]:3.773293716264E-1,70[&rate=6.267125550794638E-4]:3.389732072429E-1)[&rate=6.267125550794638E-4]:3.534584506778E-2)[&rate=6.267125550794638E-4]:6.975232427667E-2)[&rate=6.267125550794638E-4]:2.061160375424E-1)[&rate=6.267125550794638E-4]:6.431337985202E-1)[&rate=6.267125550794638E-4]:6.554382655525E-2)[&rate=6.267125550794638E-4]:4.666602501131E-1,125[&rate=6.267125550794638E-4]:9.070358814286E-1)[&rate=6.267125550794638E-4]:2.958273873289E-1)[&rate=6.267125550794638E-4]:2.487220380706E-1,((((124[&rate=6.267125550794638E-4]:1.820638991146E-1,123[&rate=6.267125550794638E-4]:1.847961395517E-1)[&rate=6.267125550794638E-4]:2.771344650584E-2,122[&rate=6.267125550794638E-4]:2.125095860576E-1)[&rate=6.267125550794638E-4]:4.961224677463E-1,67[&rate=6.267125550794638E-4]:2.073595034632E-1)[&rate=6.267125550794638E-4]:1.604303659299E-1,((126[&rate=6.267125550794638E-4]:9.291497270194E-1,(120[&rate=6.267125550794638E-4]:9.517673271693E-1,((135[&rate=6.267125550794638E-4]:3.206947290704E-1,(138[&rate=6.267125550794638E-4]:2.606818204957E-1,136[&rate=6.267125550794638E-4]:1.291749711805E-1)[&rate=6.267125550794638E-4]:2.600129085748E-1)[&rate=6.267125550794638E-4]:1.764059343915E-1,119[&rate=6.267125550794638E-4]:8.450458689413E-1)[&rate=6.267125550794638E-4]:2.026118691868E-1)[&rate=6.267125550794638E-4]:6.67194511535E-1)[&rate=6.267125550794638E-4]:3.813432507855E-1,66[&rate=6.267125550794638E-4]:6.33187881199E-2)[&rate=6.267125550794638E-4]:3.044710812732E-1)[&rate=6.267125550794638E-4]:3.694081329959E-1)[&rate=6.267125550794638E-4]:4.505794299198E-2)[&rate=6.267125550794638E-4]:8.28662483601E-2)[&rate=6.267125550794638E-4]:3.211478959425E-2);
tree STATE_39330000 [&joint=-20979.49835619157,lnP=-20979.49835619157] = [&R] ((32[&rate=6.254083322881225E-4]:4.219022377153E-3,(((((66[&rate=6.254083322881225E-4]:3.093841814398E-1,(((135[&rate=6.254083322881225E-4]:8.075949484543E-1,(138[&rate=6.254083322881225E-4]:2.829153227955E-1,136[&rate=6.254083322881225E-4]:1.514084734803E-1)[&rate=6.254083322881225E-4]:7.246796256588E-1)[&rate=6.254083322881225E-4]:3.167645619779E-1,126[&rate=6.254083322881225E-4]:6.866021932679E-1)[&rate=6.254083322881225E-4]:4.033664580589E-2,(120[&rate=6.254083322881225E-4]:1.387928974296E0,119[&rate=6.254083322881225E-4]:1.483819385255E0)[&rate=6.254083322881225E-4]:2.882197646225E-2)[&rate=6.254083322881225E-4]:8.29619532051E-1)[&rate=6.254083322881225E-4]:1.057152954282E-1,((122[&rate=6.254083322881225E-4]:3.62953654889E-1,(124[&rate=6.254083322881225E-4]:1.699148366064E-1,123[&rate=6.254083322881225E-4]:1.726470770435E-1)[&rate=6.254083322881225E-4]:1.903065778454E-1)[&rate=6.254083322881225E-4]:5.317867558436E-1,67[&rate=6.254083322881225E-4]:3.934678603919E-1)[&rate=6.254083322881225E-4]:2.163161647608E-2)[&rate=6.254083322881225E-4]:4.127450990282E-1,(((((54[&rate=6.254083322881225E-4]:3.17640810458E-1,(56[&rate=6.254083322881225E-4]:1.936242913614E-1,55[&rate=6.254083322881225E-4]:1.936242913614E-1)[&rate=6.254083322881225E-4]:1.540711639053E-1)[&rate=6.254083322881225E-4]:7.693628310187E-3,(57[&rate=6.254083322881225E-4]:2.043609586732E-1,(37[&rate=6.254083322881225E-4]:9.856016583436E-2,58[&rate=6.254083322881225E-4]:7.943448277425E-2)[&rate=6.254083322881225E-4]:1.413199185219E-1)[&rate=6.254083322881225E-4]:1.619570866524E-1)[&rate=6.254083322881225E-4]:3.057837162296E-2,59[&rate=6.254083322881225E-4]:3.941641765114E-1)[&rate=6.254083322881225E-4]:2.664271530316E-1,68[&rate=6.254083322881225E-4]:6.11411001674E-1)[&rate=6.254083322881225E-4]:4.454416929254E-1,((((((73[&rate=6.254083322881225E-4]:1.695281299944E-1,77[&rate=6.254083322881225E-4]:1.640486779397E-1)[&rate=6.254083322881225E-4]:2.114618018413E-1,((79[&rate=6.254083322881225E-4]:2.188442961308E-1,71[&rate=6.254083322881225E-4]:1.914470358568E-1)[&rate=6.254083322881225E-4]:2.014956687587E-2,((78[&rate=6.254083322881225E-4]:2.474816073558E-2,72[&rate=6.254083322881225E-4]:2.830352516267E-3)[&rate=6.254083322881225E-4]:2.081611407716E-1,82[&rate=6.254083322881225E-4]:2.411284795893E-1)[&rate=6.254083322881225E-4]:6.084561499472E-3)[&rate=6.254083322881225E-4]:1.009001784182E-1)[&rate=6.254083322881225E-4]:2.014690820662E-1,(80[&rate=6.254083322881225E-4]:1.152497204013E-1,81[&rate=6.254083322881225E-4]:1.152497204013E-1)[&rate=6.254083322881225E-4]:4.178942250075E-1)[&rate=6.254083322881225E-4]:2.133618408907E-1,(75[&rate=6.254083322881225E-4]:5.112234217151E-1,(70[&rate=6.254083322881225E-4]:3.231558256985E-1,(76[&rate=6.254083322881225E-4]:3.370508865388E-1,74[&rate=6.254083322881225E-4]:3.370508865388E-1)[&rate=6.254083322881225E-4]:2.446110354312E-2)[&rate=6.254083322881225E-4]:1.497114316331E-1)[&rate=6.254083322881225E-4]:2.845974330775E-1)[&rate=6.254083322881225E-4]:7.084212157271E-1,(52[&rate=6.254083322881225E-4]:7.192928866781E-1,(((103[&rate=6.254083322881225E-4]:5.830530056462E-1,((12[&rate=6.254083322881225E-4]:1.332821088846E-1,5[&rate=6.254083322881225E-4]:9.49259445011E-2)[&rate=6.254083322881225E-4]:3.282088179198E-2,29[&rate=6.254083322881225E-4]:2.729523057451E-1)[&rate=6.254083322881225E-4]:5.4297741223E-1)[&rate=6.254083322881225E-4]:1.559166971347E0,53[&rate=6.254083322881225E-4]:4.697295211211E-1)[&rate=6.254083322881225E-4]:4.554626717064E-2,((133[&rate=6.254083322881225E-4]:2.298946911889E-1,137[&rate=6.254083322881225E-4]:2.709905815999E-1)[&rate=6.254083322881225E-4]:3.193994986469E-1,134[&rate=6.254083322881225E-4]:5.191572035346E-1)[&rate=6.254083322881225E-4]:7.480610954242E-1)[&rate=6.254083322881225E-4]:1.958203770751E-1)[&rate=6.254083322881225E-4]:4.668284654089E-2)[&rate=6.254083322881225E-4]:6.194786511393E-1,125[&rate=6.254083322881225E-4]:1.166875149386E0)[&rate=6.254083322881225E-4]:5.664421188041E-2)[&rate=6.254083322881225E-4]:3.18712519069E-1)[&rate=6.254083322881225E-4]:1.689023231369E-2,((38[&rate=6.254083322881225E-4]:1.094009996061E0,((96[&rate=6.254083322881225E-4]:6.800562055874E-1,((99[&rate=6.254083322881225E-4]:6.000748580849E-1,(97[&rate=6.254083322881225E-4]:3.592493688672E-1,98[&rate=6.254083322881225E-4]:5.587029207797E-1)[&rate=6.254083322881225E-4]:1.951401380789E-2)[&rate=6.254083322881225E-4]:6.69841693724E-2,(95[&rate=6.254083322881225E-4]:4.90354375369E-1,(100[&rate=6.254083322881225E-4]:1.882281944452E-1,94[&rate=6.254083322881225E-4]:1.882281944452E-1)[&rate=6.254083322881225E-4]:2.174267273718E-1)[&rate=6.254083322881225E-4]:1.657756903398E-1)[&rate=6.254083322881225E-4]:4.851630381299E-2)[&rate=6.254083322881225E-4]:1.883499054796E-1,((16[&rate=6.254083322881225E-4]:2.659041752432E0,(39[&rate=6.254083322881225E-4]:5.55914878949E-1,(146[&rate=6.254083322881225E-4]:5.72279144713E-1,((2[&rate=6.254083322881225E-4]:6.419025935085E-1,((31[&rate=6.254083322881225E-4]:8.007856169952E-1,(26[&rate=6.254083322881225E-4]:6.421818796421E-1,(7[&rate=6.254083322881225E-4]:1.451821060266E-1,8[&rate=6.254083322881225E-4]:1.451821060266E-1)[&rate=6.254083322881225E-4]:3.901504585469E-1)[&rate=6.254083322881225E-4]:1.147681209147E-1)[&rate=6.254083322881225E-4]:3.647839413397E-3,(22[&rate=6.254083322881225E-4]:1.965156282293E-1,27[&rate=6.254083322881225E-4]:2.129539843936E-1)[&rate=6.254083322881225E-4]:5.531233076313E-1)[&rate=6.254083322881225E-4]:6.486639737399E-2)[&rate=6.254083322881225E-4]:1.612277628522E0,(101[&rate=6.254083322881225E-4]:3.739410928784E-1,((((((145[&rate=6.254083322881225E-4]:6.332206006277E-2,141[&rate=6.254083322881225E-4]:6.058233403519E-2)[&rate=6.254083322881225E-4]:3.22617015595E-1,144[&rate=6.254083322881225E-4]:3.804596236028E-1)[&rate=6.254083322881225E-4]:2.194914042281E-1,142[&rate=6.254083322881225E-4]:6.054304798859E-1)[&rate=6.254083322881225E-4]:6.588799780008E-1,((((105[&rate=6.254083322881225E-4]:3.764666763279E-1,110[&rate=6.254083322881225E-4]:3.98384484547E-1)[&rate=6.254083322881225E-4]:1.994654574311E-1,113[&rate=6.254083322881225E-4]:6.033293940328E-1)[&rate=6.254083322881225E-4]:1.172127290134E-1,(((17[&rate=6.254083322881225E-4]:3.600122580574E-1,14[&rate=6.254083322881225E-4]:3.216560936737E-1)[&rate=6.254083322881225E-4]:2.35491869383E-1,(30[&rate=6.254083322881225E-4]:2.528632946599E-1,4[&rate=6.254083322881225E-4]:8.02605549339E-2)[&rate=6.254083322881225E-4]:4.193531615476E-1)[&rate=6.254083322881225E-4]:1.138573448436E-1,(9[&rate=6.254083322881225E-4]:4.58198844313E-1,117[&rate=6.254083322881225E-4]:4.691577484227E-1)[&rate=6.254083322881225E-4]:2.045872855052E-1)[&rate=6.254083322881225E-4]:4.953681514595E-2)[&rate=6.254083322881225E-4]:2.750653572583E-1,((((13[&rate=6.254083322881225E-4]:2.824873326158E-1,19[&rate=6.254083322881225E-4]:3.208434969995E-1)[&rate=6.254083322881225E-4]:4.471965010806E-1,115[&rate=6.254083322881225E-4]:6.474920528746E-1)[&rate=6.254083322881225E-4]:2.918960108836E-2,((108[&rate=6.254083322881225E-4]:3.454528696295E-1,107[&rate=6.254083322881225E-4]:3.481925956569E-1)[&rate=6.254083322881225E-4]:2.894527505279E-1,(109[&rate=6.254083322881225E-4]:2.228459839994E-1,(112[&rate=6.254083322881225E-4]:2.126027840846E-1,114[&rate=6.254083322881225E-4]:1.304110032627E-1)[&rate=6.254083322881225E-4]:1.298292594224E-2)[&rate=6.254083322881225E-4]:4.339774443771E-1)[&rate=6.254083322881225E-4]:9.931028038087E-2)[&rate=6.254083322881225E-4]:1.58836976569E-1,(116[&rate=6.254083322881225E-4]:6.732331528772E-1,(((104[&rate=6.254083322881225E-4]:1.796937471908E-1,106[&rate=6.254083322881225E-4]:1.796937471908E-1)[&rate=6.254083322881225E-4]:5.641449979515E-2,(139[&rate=6.254083322881225E-4]:4.015555304357E-1,111[&rate=6.254083322881225E-4]:2.262130646823E-1)[&rate=6.254083322881225E-4]:2.633353846805E-2)[&rate=6.254083322881225E-4]:3.773462634777E-1,(148[&rate=6.254083322881225E-4]:3.148736903081E-1,143[&rate=6.254083322881225E-4]:3.121339642807E-1)[&rate=6.254083322881225E-4]:2.766630119365E-1)[&rate=6.254083322881225E-4]:1.200526150164E-1)[&rate=6.254083322881225E-4]:1.622854776547E-1)[&rate=6.254083322881225E-4]:7.789706895077E-2)[&rate=6.254083322881225E-4]:9.610023785591E-2)[&rate=6.254083322881225E-4]:7.011968760842E-2,(102[&rate=6.254083322881225E-4]:7.709133879932E-3,(((140[&rate=6.254083322881225E-4]:5.767196357963E-1,11[&rate=6.254083322881225E-4]:5.95897717988E-1)[&rate=6.254083322881225E-4]:5.393537522616E-2,((25[&rate=6.254083322881225E-4]:6.484695050159E-1,20[&rate=6.254083322881225E-4]:6.292914228242E-1)[&rate=6.254083322881225E-4]:5.369504103264E-2,23[&rate=6.254083322881225E-4]:6.912056419389E-1)[&rate=6.254083322881225E-4]:4.35589581245E-2)[&rate=6.254083322881225E-4]:3.262743277986E-1,(24[&rate=6.254083322881225E-4]:9.526785510579E-1,((21[&rate=6.254083322881225E-4]:6.070273374825E-1,28[&rate=6.254083322881225E-4]:6.31684871729E-1)[&rate=6.254083322881225E-4]:2.322127117133E-1,1[&rate=6.254083322881225E-4]:7.759621357937E-2)[&rate=6.254083322881225E-4]:9.426041967035E-2)[&rate=6.254083322881225E-4]:1.193192809138E-1)[&rate=6.254083322881225E-4]:9.735513752459E-2)[&rate=6.254083322881225E-4]:8.014566914939E-2)[&rate=6.254083322881225E-4]:1.513114803767E-1,((6[&rate=6.254083322881225E-4]:5.884573706194E-1,((15[&rate=6.254083322881225E-4]:4.257902678436E-1,10[&rate=6.254083322881225E-4]:3.874341034602E-1)[&rate=6.254083322881225E-4]:1.067908617635E-1,18[&rate=6.254083322881225E-4]:5.408003076894E-1)[&rate=6.254083322881225E-4]:1.106707615601E-1)[&rate=6.254083322881225E-4]:4.613172861252E-2,(3[&rate=6.254083322881225E-4]:5.410008808251E-1,((87[&rate=6.254083322881225E-4]:1.010696922392E-1,(89[&rate=6.254083322881225E-4]:1.009659995765E-1,88[&rate=6.254083322881225E-4]:8.726736943953E-2)[&rate=6.254083322881225E-4]:1.380232279967E-2)[&rate=6.254083322881225E-4]:2.103412889208E-1,(((83[&rate=6.254083322881225E-4]:8.529055630917E-2,(84[&rate=6.254083322881225E-4]:4.59107608976E-2,85[&rate=6.254083322881225E-4]:4.59107608976E-2)[&rate=6.254083322881225E-4]:3.937979541157E-2)[&rate=6.254083322881225E-4]:1.022604198788E-1,(86[&rate=6.254083322881225E-4]:8.496023294163E-2,93[&rate=6.254083322881225E-4]:9.865886307864E-2)[&rate=6.254083322881225E-4]:1.025907432463E-1)[&rate=6.254083322881225E-4]:4.73900364812E-2,(92[&rate=6.254083322881225E-4]:7.706220314744E-2,(91[&rate=6.254083322881225E-4]:3.788253384135E-2,90[&rate=6.254083322881225E-4]:3.788253384135E-2)[&rate=6.254083322881225E-4]:3.917966930609E-2)[&rate=6.254083322881225E-4]:1.715774396587E-1)[&rate=6.254083322881225E-4]:7.646996849085E-2)[&rate=6.254083322881225E-4]:7.693159270623E-1)[&rate=6.254083322881225E-4]:4.15334238863E-2)[&rate=6.254083322881225E-4]:6.538922526673E-1)[&rate=6.254083322881225E-4]:1.402542615273E-1)[&rate=6.254083322881225E-4]:8.966774853165E-1)[&rate=6.254083322881225E-4]:1.546061462769E-1)[&rate=6.254083322881225E-4]:1.038543134709E-1)[&rate=6.254083322881225E-4]:1.763394736538E-2)[&rate=6.254083322881225E-4]:1.048931852712E-1,(147[&rate=6.254083322881225E-4]:7.175737983265E-1,40[&rate=6.254083322881225E-4]:6.601967491462E-1)[&rate=6.254083322881225E-4]:1.824526243942E-2)[&rate=6.254083322881225E-4]:7.521000112067E-2)[&rate=6.254083322881225E-4]:4.086639942837E-1)[&rate=6.254083322881225E-4]:2.16556909924E-1,(((((47[&rate=6.254083322881225E-4]:4.932226487989E-1,((46[&rate=6.254083322881225E-4]:3.575501683076E-1,(48[&rate=6.254083322881225E-4]:1.932997887735E-1,(41[&rate=6.254083322881225E-4]:1.481155777581E-1,42[&rate=6.254083322881225E-4]:1.535800586324E-1)[&rate=6.254083322881225E-4]:1.46836402092E-3)[&rate=6.254083322881225E-4]:1.533214177855E-1)[&rate=6.254083322881225E-4]:1.835771445114E-2,43[&rate=6.254083322881225E-4]:3.759078827587E-1)[&rate=6.254083322881225E-4]:1.173147660402E-1)[&rate=6.254083322881225E-4]:1.271649380063E-2,(51[&rate=6.254083322881225E-4]:2.514888844989E-1,44[&rate=6.254083322881225E-4]:2.733468079961E-1)[&rate=6.254083322881225E-4]:2.271278537292E-1)[&rate=6.254083322881225E-4]:3.14278136526E-2,(49[&rate=6.254083322881225E-4]:3.913433060879E-1,50[&rate=6.254083322881225E-4]:3.913433060879E-1)[&rate=6.254083322881225E-4]:1.132367649185E-1)[&rate=6.254083322881225E-4]:1.544545944421E-1,45[&rate=6.254083322881225E-4]:6.836248293829E-1)[&rate=6.254083322881225E-4]:5.541447059563E-1,(((128[&rate=6.254083322881225E-4]:1.357224605315E0,(((62[&rate=6.254083322881225E-4]:2.907992316528E-1,(64[&rate=6.254083322881225E-4]:2.118946851704E-1,60[&rate=6.254083322881225E-4]:6.120975366368E-2)[&rate=6.254083322881225E-4]:3.780865607137E-2)[&rate=6.254083322881225E-4]:5.157778910128E-2,65[&rate=6.254083322881225E-4]:1.505961988363E-1)[&rate=6.254083322881225E-4]:2.604826216523E-1,(63[&rate=6.254083322881225E-4]:3.217401540679E-2,61[&rate=6.254083322881225E-4]:7.326990581783E-2)[&rate=6.254083322881225E-4]:5.295897365885E-1)[&rate=6.254083322881225E-4]:8.94090990306E-1)[&rate=6.254083322881225E-4]:8.664080457557E-2,(69[&rate=6.254083322881225E-4]:7.926733979339E-1,(118[&rate=6.254083322881225E-4]:7.772393666344E-1,((129[&rate=6.254083322881225E-4]:3.972664892131E-1,(132[&rate=6.254083322881225E-4]:2.387490055727E-1,130[&rate=6.254083322881225E-4]:2.360092795454E-1)[&rate=6.254083322881225E-4]:1.612572096677E-1)[&rate=6.254083322881225E-4]:3.860298564575E-2,131[&rate=6.254083322881225E-4]:4.386092008862E-1)[&rate=6.254083322881225E-4]:2.043835904057E-1)[&rate=6.254083322881225E-4]:4.475127189765E-3)[&rate=6.254083322881225E-4]:8.018769434638E-1)[&rate=6.254083322881225E-4]:2.895711051422E-1,(35[&rate=6.254083322881225E-4]:3.849911242903E-2,(36[&rate=6.254083322881225E-4]:7.952518279356E-2,(121[&rate=6.254083322881225E-4]:2.025609205313E0,127[&rate=6.254083322881225E-4]:2.466705095723E0)[&rate=6.254083322881225E-4]:1.333680322756E-1)[&rate=6.254083322881225E-4]:5.549272101232E-3)[&rate=6.254083322881225E-4]:1.661702793162E-1)[&rate=6.254083322881225E-4]:2.777292325975E-1)[&rate=6.254083322881225E-4]:2.258028351268E-1)[&rate=6.254083322881225E-4]:1.365333487403E-1)[&rate=6.254083322881225E-4]:2.498597431777E-2,34[&rate=6.254083322881225E-4]:6.707083897503E-3)[&rate=6.254083322881225E-4]:1.942974669874E-2)[&rate=6.254083322881225E-4]:3.647637297091E-2,33[&rate=6.254083322881225E-4]:4.617484740278E-2);
tree STATE_39420000 [&joint=-20972.79366776018,lnP=-20972.79366776018] = [&R] ((((122[&rate=6.019366488939113E-4]:3.018933810332E-1,(124[&rate=6.019366488939113E-4]:1.800268517391E-1,123[&rate=6.019366488939113E-4]:1.827590921762E-1)[&rate=6.019366488939113E-4]:1.19134288857E-1)[&rate=6.019366488939113E-4]:5.303662361742E-1,67[&rate=6.019366488939113E-4]:3.309870668666E-1)[&rate=6.019366488939113E-4]:1.890126761331E-1,((((126[&rate=6.019366488939113E-4]:1.049979245469E0,((138[&rate=6.019366488939113E-4]:5.714689085465E-1,136[&rate=6.019366488939113E-4]:4.399620592313E-1)[&rate=6.019366488939113E-4]:5.288023139774E-1,135[&rate=6.019366488939113E-4]:9.002712225239E-1)[&rate=6.019366488939113E-4]:5.874653401091E-1)[&rate=6.019366488939113E-4]:2.590439562137E-3,120[&rate=6.019366488939113E-4]:1.742381796716E0)[&rate=6.019366488939113E-4]:9.583415018175E-2,119[&rate=6.019366488939113E-4]:1.934106357856E0)[&rate=6.019366488939113E-4]:4.001351691227E-1,66[&rate=6.019366488939113E-4]:3.013648146501E-1)[&rate=6.019366488939113E-4]:2.186349283496E-1)[&rate=6.019366488939113E-4]:5.858369715164E-1,(((32[&rate=6.019366488939113E-4]:1.78842799138E-2,(((57[&rate=6.019366488939113E-4]:5.100059103829E-1,(((56[&rate=6.019366488939113E-4]:2.306371125114E-1,55[&rate=6.019366488939113E-4]:2.306371125114E-1)[&rate=6.019366488939113E-4]:1.647667147834E-1,59[&rate=6.019366488939113E-4]:4.036005486064E-1)[&rate=6.019366488939113E-4]:3.879156135057E-2,(54[&rate=6.019366488939113E-4]:3.899945132615E-1,(37[&rate=6.019366488939113E-4]:1.458911402634E-1,58[&rate=6.019366488939113E-4]:1.267654572033E-1)[&rate=6.019366488939113E-4]:3.206061052386E-1)[&rate=6.019366488939113E-4]:1.414623057523E-2)[&rate=6.019366488939113E-4]:6.488155998879E-2)[&rate=6.019366488939113E-4]:4.956288731092E-1,68[&rate=6.019366488939113E-4]:9.53722215186E-1)[&rate=6.019366488939113E-4]:2.476946606639E-1,(((((103[&rate=6.019366488939113E-4]:6.920527667295E-1,((12[&rate=6.019366488939113E-4]:4.50848761809E-1,5[&rate=6.019366488939113E-4]:4.124925974256E-1)[&rate=6.019366488939113E-4]:1.417072503068E-1,29[&rate=6.019366488939113E-4]:6.994053271844E-1)[&rate=6.019366488939113E-4]:2.255241518739E-1)[&rate=6.019366488939113E-4]:1.463153752098E0,52[&rate=6.019366488939113E-4]:4.90912784267E-1)[&rate=6.019366488939113E-4]:1.503142785614E-2,(133[&rate=6.019366488939113E-4]:5.355590298123E-1,(137[&rate=6.019366488939113E-4]:4.458570865369E-1,134[&rate=6.019366488939113E-4]:3.746242098247E-1)[&rate=6.019366488939113E-4]:1.307978336864E-1)[&rate=6.019366488939113E-4]:7.442679579677E-1)[&rate=6.019366488939113E-4]:2.140625906465E-1,(53[&rate=6.019366488939113E-4]:7.075594407289E-1,((((80[&rate=6.019366488939113E-4]:2.881219964882E-2,81[&rate=6.019366488939113E-4]:2.881219964882E-2)[&rate=6.019366488939113E-4]:3.699016369935E-1,77[&rate=6.019366488939113E-4]:4.425494530807E-1)[&rate=6.019366488939113E-4]:6.917557391336E-3,((71[&rate=6.019366488939113E-4]:1.618451578217E-1,73[&rate=6.019366488939113E-4]:2.303383085066E-1)[&rate=6.019366488939113E-4]:1.70546866599E-1,(82[&rate=6.019366488939113E-4]:3.43857485259E-1,((78[&rate=6.019366488939113E-4]:2.804054282138E-2,72[&rate=6.019366488939113E-4]:6.122734602067E-3)[&rate=6.019366488939113E-4]:8.443399731233E-2,79[&rate=6.019366488939113E-4]:1.124745401337E-1)[&rate=6.019366488939113E-4]:2.231637670432E-1)[&rate=6.019366488939113E-4]:2.415097751788E-2)[&rate=6.019366488939113E-4]:5.406128742117E-2)[&rate=6.019366488939113E-4]:2.184472767482E-1,(75[&rate=6.019366488939113E-4]:4.082645065395E-1,((70[&rate=6.019366488939113E-4]:2.623215040665E-1,76[&rate=6.019366488939113E-4]:3.006776684499E-1)[&rate=6.019366488939113E-4]:8.162527766599E-2,74[&rate=6.019366488939113E-4]:3.823029461159E-1)[&rate=6.019366488939113E-4]:2.596156042364E-2)[&rate=6.019366488939113E-4]:2.651292327354E-1)[&rate=6.019366488939113E-4]:7.80628760066E-1)[&rate=6.019366488939113E-4]:4.250640729384E-3)[&rate=6.019366488939113E-4]:5.140334642627E-1,125[&rate=6.019366488939113E-4]:1.01546103206E0)[&rate=6.019366488939113E-4]:3.52622510457E-1)[&rate=6.019366488939113E-4]:2.491195486854E-1)[&rate=6.019366488939113E-4]:7.314918004341E-2,33[&rate=6.019366488939113E-4]:9.651291201192E-2)[&rate=6.019366488939113E-4]:6.672431306269E-2,(((((((147[&rate=6.019366488939113E-4]:5.011204818186E-1,16[&rate=6.019366488939113E-4]:2.529236358755E0)[&rate=6.019366488939113E-4]:8.055866028541E-3,40[&rate=6.019366488939113E-4]:4.517992986668E-1)[&rate=6.019366488939113E-4]:1.998527274636E-2,(((39[&rate=6.019366488939113E-4]:4.335179998567E-1,97[&rate=6.019366488939113E-4]:3.624797484905E-1)[&rate=6.019366488939113E-4]:4.288041572635E-3,146[&rate=6.019366488939113E-4]:5.580246206642E-1)[&rate=6.019366488939113E-4]:1.945228268408E-2,((((22[&rate=6.019366488939113E-4]:2.889890719488E-1,27[&rate=6.019366488939113E-4]:3.054274281131E-1)[&rate=6.019366488939113E-4]:3.79876340799E-1,((7[&rate=6.019366488939113E-4]:2.013126812981E-1,8[&rate=6.019366488939113E-4]:2.013126812981E-1)[&rate=6.019366488939113E-4]:2.939665779186E-1,26[&rate=6.019366488939113E-4]:6.021285742852E-1)[&rate=6.019366488939113E-4]:7.769574257219E-2)[&rate=6.019366488939113E-4]:1.749578392393E-2,31[&rate=6.019366488939113E-4]:7.411557172197E-1)[&rate=6.019366488939113E-4]:1.69616869452E-1,2[&rate=6.019366488939113E-4]:6.833753263977E-1)[&rate=6.019366488939113E-4]:1.730608800545E0)[&rate=6.019366488939113E-4]:1.452624729973E-2)[&rate=6.019366488939113E-4]:1.128095181606E-2,((((94[&rate=6.019366488939113E-4]:1.622101729887E-1,100[&rate=6.019366488939113E-4]:1.622101729887E-1)[&rate=6.019366488939113E-4]:2.511008311141E-1,95[&rate=6.019366488939113E-4]:4.980104576549E-1)[&rate=6.019366488939113E-4]:2.54374412523E-2,((99[&rate=6.019366488939113E-4]:4.399440855992E-1,96[&rate=6.019366488939113E-4]:4.044249599164E-1)[&rate=6.019366488939113E-4]:6.196850187344E-2,(101[&rate=6.019366488939113E-4]:7.699475259923E-1,((((((141[&rate=6.019366488939113E-4]:1.590231054103E-1,145[&rate=6.019366488939113E-4]:1.617628314379E-1)[&rate=6.019366488939113E-4]:2.58022607541E-1,144[&rate=6.019366488939113E-4]:4.14305986924E-1)[&rate=6.019366488939113E-4]:3.056737894026E-1,142[&rate=6.019366488939113E-4]:7.254592283815E-1)[&rate=6.019366488939113E-4]:7.254736067752E-1,((((((9[&rate=6.019366488939113E-4]:5.970403078351E-1,(30[&rate=6.019366488939113E-4]:3.609713885469E-1,4[&rate=6.019366488939113E-4]:1.883686488209E-1)[&rate=6.019366488939113E-4]:3.593565905212E-1)[&rate=6.019366488939113E-4]:2.586352376922E-2,(105[&rate=6.019366488939113E-4]:4.958373646892E-1,110[&rate=6.019366488939113E-4]:5.177551729082E-1)[&rate=6.019366488939113E-4]:1.078883847235E-1)[&rate=6.019366488939113E-4]:2.403687534779E-2,117[&rate=6.019366488939113E-4]:6.578996110618E-1)[&rate=6.019366488939113E-4]:8.102928423894E-2,113[&rate=6.019366488939113E-4]:7.361891692732E-1)[&rate=6.019366488939113E-4]:1.421163585296E-1,(17[&rate=6.019366488939113E-4]:6.759645257072E-1,14[&rate=6.019366488939113E-4]:6.376083613236E-1)[&rate=6.019366488939113E-4]:2.406971664792E-1)[&rate=6.019366488939113E-4]:1.08877641086E-1,((((148[&rate=6.019366488939113E-4]:2.290843979045E-1,143[&rate=6.019366488939113E-4]:2.263446718772E-1)[&rate=6.019366488939113E-4]:2.416111903033E-1,((111[&rate=6.019366488939113E-4]:2.851001630571E-1,139[&rate=6.019366488939113E-4]:4.604426288104E-1)[&rate=6.019366488939113E-4]:1.004077479283E-1,(104[&rate=6.019366488939113E-4]:2.052849826778E-1,106[&rate=6.019366488939113E-4]:2.052849826778E-1)[&rate=6.019366488939113E-4]:1.637845721432E-1)[&rate=6.019366488939113E-4]:1.235438416059E-1)[&rate=6.019366488939113E-4]:1.150851386308E-2,116[&rate=6.019366488939113E-4]:4.438479376872E-1)[&rate=6.019366488939113E-4]:3.066814437965E-1,((108[&rate=6.019366488939113E-4]:5.864672111323E-1,((109[&rate=6.019366488939113E-4]:4.71003811028E-1,(112[&rate=6.019366488939113E-4]:4.58260489326E-1,114[&rate=6.019366488939113E-4]:3.760687085041E-1)[&rate=6.019366488939113E-4]:1.548304772939E-2)[&rate=6.019366488939113E-4]:5.476574551842E-2,107[&rate=6.019366488939113E-4]:5.065914743547E-1)[&rate=6.019366488939113E-4]:8.261546280496E-2)[&rate=6.019366488939113E-4]:8.15860058337E-2,(115[&rate=6.019366488939113E-4]:4.57903207789E-1,(13[&rate=6.019366488939113E-4]:4.40342180398E-1,19[&rate=6.019366488939113E-4]:4.786983447817E-1)[&rate=6.019366488939113E-4]:9.975280821282E-2)[&rate=6.019366488939113E-4]:1.526157626016E-1)[&rate=6.019366488939113E-4]:1.400104110932E-1)[&rate=6.019366488939113E-4]:1.544620065832E-1)[&rate=6.019366488939113E-4]:2.911469265417E-1)[&rate=6.019366488939113E-4]:3.728946672006E-2,((102[&rate=6.019366488939113E-4]:1.609773029055E-2,((140[&rate=6.019366488939113E-4]:7.239299900063E-1,11[&rate=6.019366488939113E-4]:7.43108072198E-1)[&rate=6.019366488939113E-4]:2.012041931926E-2,((25[&rate=6.019366488939113E-4]:6.326318024657E-1,20[&rate=6.019366488939113E-4]:6.13453720274E-1)[&rate=6.019366488939113E-4]:1.458313655261E-1,23[&rate=6.019366488939113E-4]:7.675042638822E-1)[&rate=6.019366488939113E-4]:8.065573448432E-2)[&rate=6.019366488939113E-4]:3.186226634307E-1)[&rate=6.019366488939113E-4]:1.273072858376E-1,(24[&rate=6.019366488939113E-4]:9.019572032981E-1,((21[&rate=6.019366488939113E-4]:7.874254909907E-1,28[&rate=6.019366488939113E-4]:8.120830252372E-1)[&rate=6.019366488939113E-4]:5.064369911554E-2,1[&rate=6.019366488939113E-4]:7.642535448978E-2)[&rate=6.019366488939113E-4]:4.470993100007E-2)[&rate=6.019366488939113E-4]:4.030916484465E-1)[&rate=6.019366488939113E-4]:9.82419432828E-2)[&rate=6.019366488939113E-4]:1.35840077716E-1,(3[&rate=6.019366488939113E-4]:4.913371397725E-1,((((15[&rate=6.019366488939113E-4]:3.735947760825E-1,10[&rate=6.019366488939113E-4]:3.35238611699E-1)[&rate=6.019366488939113E-4]:6.673912505148E-2,6[&rate=6.019366488939113E-4]:3.855393805861E-1)[&rate=6.019366488939113E-4]:1.429800045894E-1,18[&rate=6.019366488939113E-4]:5.915330838057E-1)[&rate=6.019366488939113E-4]:1.435521136036E-2,(((83[&rate=6.019366488939113E-4]:1.04297917956E-1,(85[&rate=6.019366488939113E-4]:6.461428481319E-2,86[&rate=6.019366488939113E-4]:6.461428481319E-2)[&rate=6.019366488939113E-4]:3.968363314281E-2)[&rate=6.019366488939113E-4]:1.802943599768E-1,(89[&rate=6.019366488939113E-4]:1.988827325153E-1,88[&rate=6.019366488939113E-4]:1.851841023783E-1)[&rate=6.019366488939113E-4]:9.94081755545E-2)[&rate=6.019366488939113E-4]:3.48666973232E-2,(((93[&rate=6.019366488939113E-4]:1.514629199894E-2,84[&rate=6.019366488939113E-4]:1.447661861928E-3)[&rate=6.019366488939113E-4]:1.553324055029E-1,87[&rate=6.019366488939113E-4]:1.567800673648E-1)[&rate=6.019366488939113E-4]:3.863259742879E-2,(92[&rate=6.019366488939113E-4]:9.211398929545E-2,(91[&rate=6.019366488939113E-4]:7.372056197976E-2,90[&rate=6.019366488939113E-4]:7.372056197976E-2)[&rate=6.019366488939113E-4]:1.839342731569E-2)[&rate=6.019366488939113E-4]:1.169973056352E-1)[&rate=6.019366488939113E-4]:1.240463104624E-1)[&rate=6.019366488939113E-4]:7.110868541566E-1)[&rate=6.019366488939113E-4]:5.173377570233E-4)[&rate=6.019366488939113E-4]:8.834101713271E-1)[&rate=6.019366488939113E-4]:3.979399409203E-1)[&rate=6.019366488939113E-4]:5.548559964306E-1)[&rate=6.019366488939113E-4]:3.246427318299E-2)[&rate=6.019366488939113E-4]:6.374226467174E-2,98[&rate=6.019366488939113E-4]:5.762612018302E-1)[&rate=6.019366488939113E-4]:3.521962194531E-2)[&rate=6.019366488939113E-4]:1.081545114255E-1,38[&rate=6.019366488939113E-4]:5.229140237256E-1)[&rate=6.019366488939113E-4]:8.31244834466E-1,(((45[&rate=6.019366488939113E-4]:7.065559812769E-1,(51[&rate=6.019366488939113E-4]:5.528564501191E-1,(((47[&rate=6.019366488939113E-4]:1.157476812573E-1,44[&rate=6.019366488939113E-4]:1.10283200383E-1)[&rate=6.019366488939113E-4]:4.391883543037E-1,(49[&rate=6.019366488939113E-4]:3.746150460486E-1,50[&rate=6.019366488939113E-4]:3.746150460486E-1)[&rate=6.019366488939113E-4]:1.475341042666E-1)[&rate=6.019366488939113E-4]:8.347534526257E-3,(46[&rate=6.019366488939113E-4]:4.849967220513E-1,((42[&rate=6.019366488939113E-4]:3.321647891693E-1,(41[&rate=6.019366488939113E-4]:2.164493291061E-1,48[&rate=6.019366488939113E-4]:2.601651761006E-1)[&rate=6.019366488939113E-4]:1.102509791889E-1)[&rate=6.019366488939113E-4]:5.809505508937E-2,43[&rate=6.019366488939113E-4]:4.394401721274E-1)[&rate=6.019366488939113E-4]:4.555654992389E-2)[&rate=6.019366488939113E-4]:7.828684803595E-2)[&rate=6.019366488939113E-4]:1.689528440336E-2)[&rate=6.019366488939113E-4]:1.345738480977E-1)[&rate=6.019366488939113E-4]:1.14776052153E-1,((128[&rate=6.019366488939113E-4]:1.26755389914E0,121[&rate=6.019366488939113E-4]:1.864814173113E0)[&rate=6.019366488939113E-4]:1.290668026364E-1,(((118[&rate=6.019366488939113E-4]:8.802382964072E-1,(131[&rate=6.019366488939113E-4]:2.893304007299E-1,(130[&rate=6.019366488939113E-4]:1.20204128016E-1,(129[&rate=6.019366488939113E-4]:7.849024409801E-2,132[&rate=6.019366488939113E-4]:8.122997012536E-2)[&rate=6.019366488939113E-4]:4.171388391797E-2)[&rate=6.019366488939113E-4]:1.663865466865E-1)[&rate=6.019366488939113E-4]:4.566613203347E-1)[&rate=6.019366488939113E-4]:3.154374115646E-1,69[&rate=6.019366488939113E-4]:1.206634612081E0)[&rate=6.019366488939113E-4]:3.324726819758E-1,(((62[&rate=6.019366488939113E-4]:4.244657861995E-1,(60[&rate=6.019366488939113E-4]:2.579500635675E-2,64[&rate=6.019366488939113E-4]:1.764799378635E-1)[&rate=6.019366488939113E-4]:2.06889957925E-1)[&rate=6.019366488939113E-4]:4.923501920101E-2,65[&rate=6.019366488939113E-4]:2.819199834828E-1)[&rate=6.019366488939113E-4]:2.926103481105E-1,(63[&rate=6.019366488939113E-4]:3.12344641932E-1,61[&rate=6.019366488939113E-4]:3.53440532343E-1)[&rate=6.019366488939113E-4]:4.128706211681E-1)[&rate=6.019366488939113E-4]:7.618372364365E-1)[&rate=6.019366488939113E-4]:8.198339226263E-3)[&rate=6.019366488939113E-4]:1.981075439447E-1)[&rate=6.019366488939113E-4]:3.911473990257E-1,(127[&rate=6.019366488939113E-4]:2.66224295844E0,(35[&rate=6.019366488939113E-4]:6.487813005334E-2,36[&rate=6.019366488939113E-4]:1.114534725191E-1)[&rate=6.019366488939113E-4]:3.024154071557E-2)[&rate=6.019366488939113E-4]:3.619888506904E-1)[&rate=6.019366488939113E-4]:2.946848902169E-1)[&rate=6.019366488939113E-4]:2.356698170708E-1,34[&rate=6.019366488939113E-4]:1.244495301169E-1)[&rate=6.019366488939113E-4]:5.52260511221E-2)[&rate=6.019366488939113E-4]:6.314743464706E-2);
tree STATE_39510000 [&joint=-20965.024206735274,lnP=-20965.024206735274] = [&R] ((((((57[&rate=5.700615237747075E-4]:4.617191114269E-1,((37[&rate=5.700615237747075E-4]:2.00693612759E-1,54[&rate=5.700615237747075E-4]:1.241908805185E-1)[&rate=5.700615237747075E-4]:2.403890980161E-1,58[&rate=5.700615237747075E-4]:4.219570277149E-1)[&rate=5.700615237747075E-4]:5.615552633499E-2)[&rate=5.700615237747075E-4]:2.73962795201E-2,(55[&rate=5.700615237747075E-4]:3.603177465597E-1,56[&rate=5.700615237747075E-4]:3.603177465597E-1)[&rate=5.700615237747075E-4]:1.178686826386E-1)[&rate=5.700615237747075E-4]:1.361372739031E-2,59[&rate=5.700615237747075E-4]:4.999968779002E-1)[&rate=5.700615237747075E-4]:1.496936118729E-1,68[&rate=5.700615237747075E-4]:6.005101619042E-1)[&rate=5.700615237747075E-4]:8.234672859196E-1,((53[&rate=5.700615237747075E-4]:8.311440595603E-1,(((103[&rate=5.700615237747075E-4]:5.141808602706E-1,((12[&rate=5.700615237747075E-4]:1.725875762182E-1,5[&rate=5.700615237747075E-4]:1.342314118348E-1)[&rate=5.700615237747075E-4]:1.568111870423E-1,29[&rate=5.700615237747075E-4]:4.36248078329E-1)[&rate=5.700615237747075E-4]:3.108094942704E-1)[&rate=5.700615237747075E-4]:1.648632526024E0,52[&rate=5.700615237747075E-4]:4.985196517332E-1)[&rate=5.700615237747075E-4]:2.977259374231E-1,(((134[&rate=5.700615237747075E-4]:4.956882754548E-1,137[&rate=5.700615237747075E-4]:5.66921152167E-1)[&rate=5.700615237747075E-4]:1.228477577292E-2,133[&rate=5.700615237747075E-4]:5.381100375289E-1)[&rate=5.700615237747075E-4]:9.683654644094E-1,((((79[&rate=5.700615237747075E-4]:1.959167852549E-1,((78[&rate=5.700615237747075E-4]:6.718634580244E-2,72[&rate=5.700615237747075E-4]:4.526853758313E-2)[&rate=5.700615237747075E-4]:3.933397323265E-2,82[&rate=5.700615237747075E-4]:1.147394971172E-1)[&rate=5.700615237747075E-4]:8.93964662198E-2)[&rate=5.700615237747075E-4]:7.474000159054E-2,71[&rate=5.700615237747075E-4]:2.432595265714E-1)[&rate=5.700615237747075E-4]:1.325392636835E-1,((80[&rate=5.700615237747075E-4]:1.042911324509E-1,81[&rate=5.700615237747075E-4]:1.042911324509E-1)[&rate=5.700615237747075E-4]:2.218260583301E-1,(73[&rate=5.700615237747075E-4]:1.802123913703E-1,77[&rate=5.700615237747075E-4]:1.747329393156E-1)[&rate=5.700615237747075E-4]:1.952198679037E-1)[&rate=5.700615237747075E-4]:6.885968166572E-2)[&rate=5.700615237747075E-4]:3.324830371812E-1,(75[&rate=5.700615237747075E-4]:3.828700475969E-1,((74[&rate=5.700615237747075E-4]:1.791964496697E-1,76[&rate=5.700615237747075E-4]:1.791964496697E-1)[&rate=5.700615237747075E-4]:1.682239328664E-1,70[&rate=5.700615237747075E-4]:3.090642181526E-1)[&rate=5.700615237747075E-4]:3.544966506083E-2)[&rate=5.700615237747075E-4]:3.939049305241E-1)[&rate=5.700615237747075E-4]:6.940840854612E-1)[&rate=5.700615237747075E-4]:6.365286287491E-2)[&rate=5.700615237747075E-4]:4.309519171534E-2)[&rate=5.700615237747075E-4]:5.021867561046E-1,125[&rate=5.700615237747075E-4]:1.122948302004E0)[&rate=5.700615237747075E-4]:4.676958124868E-1)[&rate=5.700615237747075E-4]:7.346106394395E-2,(((((((((97[&rate=5.700615237747075E-4]:4.190420161322E-1,(16[&rate=5.700615237747075E-4]:2.539370567165E0,(147[&rate=5.700615237747075E-4]:4.976709607066E-1,(2[&rate=5.700615237747075E-4]:1.135201281876E0,((22[&rate=5.700615237747075E-4]:6.552835587893E-1,27[&rate=5.700615237747075E-4]:6.717219149537E-1)[&rate=5.700615237747075E-4]:2.773884612258E-1,(31[&rate=5.700615237747075E-4]:7.873496418436E-1,(26[&rate=5.700615237747075E-4]:7.030041143842E-1,(7[&rate=5.700615237747075E-4]:2.783592011079E-1,8[&rate=5.700615237747075E-4]:2.783592011079E-1)[&rate=5.700615237747075E-4]:3.177955982077E-1)[&rate=5.700615237747075E-4]:4.050991102101E-2)[&rate=5.700615237747075E-4]:2.001168987196E-1)[&rate=5.700615237747075E-4]:3.751320015866E-1)[&rate=5.700615237747075E-4]:1.26181843248E0)[&rate=5.700615237747075E-4]:1.35837295214E-2)[&rate=5.700615237747075E-4]:3.620262645072E-2)[&rate=5.700615237747075E-4]:4.107143671423E-2,39[&rate=5.700615237747075E-4]:5.311517042126E-1)[&rate=5.700615237747075E-4]:1.295765498822E-2,(101[&rate=5.700615237747075E-4]:1.269834697634E0,(((((9[&rate=5.700615237747075E-4]:6.816870351567E-1,(((17[&rate=5.700615237747075E-4]:4.200597196357E-1,14[&rate=5.700615237747075E-4]:3.81703555252E-1)[&rate=5.700615237747075E-4]:2.185415940093E-1,113[&rate=5.700615237747075E-4]:6.002451492614E-1)[&rate=5.700615237747075E-4]:4.950764072025E-2,(30[&rate=5.700615237747075E-4]:2.878814468822E-1,4[&rate=5.700615237747075E-4]:1.152787071561E-1)[&rate=5.700615237747075E-4]:4.769398362503E-1)[&rate=5.700615237747075E-4]:4.015342325714E-2)[&rate=5.700615237747075E-4]:1.09270534208E-1,((110[&rate=5.700615237747075E-4]:3.271846258241E-1,105[&rate=5.700615237747075E-4]:3.05266817605E-1)[&rate=5.700615237747075E-4]:2.343126800438E-1,117[&rate=5.700615237747075E-4]:5.697164839502E-1)[&rate=5.700615237747075E-4]:2.321999895242E-1)[&rate=5.700615237747075E-4]:2.582625764124E-1,((115[&rate=5.700615237747075E-4]:7.560784318468E-1,((13[&rate=5.700615237747075E-4]:7.296051861356E-1,19[&rate=5.700615237747075E-4]:7.679613505193E-1)[&rate=5.700615237747075E-4]:1.038463517419E-1,((109[&rate=5.700615237747075E-4]:6.254486647462E-1,(112[&rate=5.700615237747075E-4]:3.426489811231E-1,114[&rate=5.700615237747075E-4]:2.604572003012E-1)[&rate=5.700615237747075E-4]:2.855394096505E-1)[&rate=5.700615237747075E-4]:3.991423601605E-2,(107[&rate=5.700615237747075E-4]:2.766924518289E-1,108[&rate=5.700615237747075E-4]:2.739527258016E-1)[&rate=5.700615237747075E-4]:3.694923667416E-1)[&rate=5.700615237747075E-4]:1.653489110879E-1)[&rate=5.700615237747075E-4]:4.818674791194E-3)[&rate=5.700615237747075E-4]:8.665122307416E-2,((148[&rate=5.700615237747075E-4]:2.922947050663E-1,143[&rate=5.700615237747075E-4]:2.89554979039E-1)[&rate=5.700615237747075E-4]:3.203347069795E-1,((139[&rate=5.700615237747075E-4]:5.125937698489E-1,((106[&rate=5.700615237747075E-4]:2.881157703982E-1,111[&rate=5.700615237747075E-4]:3.045541265625E-1)[&rate=5.700615237747075E-4]:1.640628035335E-2,104[&rate=5.700615237747075E-4]:3.045220507515E-1)[&rate=5.700615237747075E-4]:1.62908971796E-2)[&rate=5.700615237747075E-4]:1.34797314902E-1,116[&rate=5.700615237747075E-4]:3.953362902303E-1)[&rate=5.700615237747075E-4]:1.789369574318E-1)[&rate=5.700615237747075E-4]:2.684564072588E-1)[&rate=5.700615237747075E-4]:1.325178881164E-1)[&rate=5.700615237747075E-4]:3.092216564087E-1,(((((11[&rate=5.700615237747075E-4]:5.4907680734E-1,140[&rate=5.700615237747075E-4]:5.298987251482E-1)[&rate=5.700615237747075E-4]:3.102647192256E-1,((25[&rate=5.700615237747075E-4]:3.901989171706E-1,20[&rate=5.700615237747075E-4]:3.710208349788E-1)[&rate=5.700615237747075E-4]:3.470731702621E-1,23[&rate=5.700615237747075E-4]:7.26313183323E-1)[&rate=5.700615237747075E-4]:2.179598500917E-1)[&rate=5.700615237747075E-4]:3.749849408553E-1,102[&rate=5.700615237747075E-4]:1.685730427633E-1)[&rate=5.700615237747075E-4]:4.935726334455E-2,(24[&rate=5.700615237747075E-4]:8.777252235068E-1,(1[&rate=5.700615237747075E-4]:4.121686868285E-2,(21[&rate=5.700615237747075E-4]:6.696237957825E-1,28[&rate=5.700615237747075E-4]:6.94281330029E-1)[&rate=5.700615237747075E-4]:1.332369085168E-1)[&rate=5.700615237747075E-4]:5.56864370157E-2)[&rate=5.700615237747075E-4]:5.018489182175E-1)[&rate=5.700615237747075E-4]:5.73168894636E-2,((144[&rate=5.700615237747075E-4]:1.143003951787E-1,(141[&rate=5.700615237747075E-4]:8.592338147735E-2,145[&rate=5.700615237747075E-4]:8.866310750493E-2)[&rate=5.700615237747075E-4]:3.111673972867E-2)[&rate=5.700615237747075E-4]:3.546941725251E-1,142[&rate=5.700615237747075E-4]:4.744740197587E-1)[&rate=5.700615237747075E-4]:1.047348518279E0)[&rate=5.700615237747075E-4]:1.744118195685E-2)[&rate=5.700615237747075E-4]:1.220945199418E-1,((((15[&rate=5.700615237747075E-4]:3.361598995539E-1,10[&rate=5.700615237747075E-4]:2.978037351704E-1)[&rate=5.700615237747075E-4]:3.210294140161E-1,6[&rate=5.700615237747075E-4]:6.023947930222E-1)[&rate=5.700615237747075E-4]:3.961906955739E-3,18[&rate=5.700615237747075E-4]:6.69370398608E-1)[&rate=5.700615237747075E-4]:4.378996660179E-2,(3[&rate=5.700615237747075E-4]:5.256676628357E-1,(87[&rate=5.700615237747075E-4]:3.833266089982E-1,((((85[&rate=5.700615237747075E-4]:1.429334693589E-1,(84[&rate=5.700615237747075E-4]:6.932036775062E-2,93[&rate=5.700615237747075E-4]:8.301899788763E-2)[&rate=5.700615237747075E-4]:7.361310160831E-2)[&rate=5.700615237747075E-4]:2.312990240339E-2,(83[&rate=5.700615237747075E-4]:1.609589862003E-1,86[&rate=5.700615237747075E-4]:1.609589862003E-1)[&rate=5.700615237747075E-4]:5.104385562066E-3)[&rate=5.700615237747075E-4]:9.381596525628E-2,(92[&rate=5.700615237747075E-4]:2.330316682238E-1,(91[&rate=5.700615237747075E-4]:9.86434264422E-2,90[&rate=5.700615237747075E-4]:9.86434264422E-2)[&rate=5.700615237747075E-4]:1.343882417816E-1)[&rate=5.700615237747075E-4]:4.054629893181E-2)[&rate=5.700615237747075E-4]:4.338623295049E-2,(89[&rate=5.700615237747075E-4]:7.972294743205E-2,88[&rate=5.700615237747075E-4]:6.602431729503E-2)[&rate=5.700615237747075E-4]:2.372412526741E-1)[&rate=5.700615237747075E-4]:8.00610390291E-2)[&rate=5.700615237747075E-4]:6.820670812347E-1)[&rate=5.700615237747075E-4]:7.242420922349E-2)[&rate=5.700615237747075E-4]:8.139512993835E-1)[&rate=5.700615237747075E-4]:8.60531252219E-1)[&rate=5.700615237747075E-4]:2.474388205604E-1)[&rate=5.700615237747075E-4]:4.409021686041E-2,((146[&rate=5.700615237747075E-4]:6.474805376782E-1,40[&rate=5.700615237747075E-4]:5.272619584432E-1)[&rate=5.700615237747075E-4]:1.463138930216E-2,(98[&rate=5.700615237747075E-4]:6.535304247665E-1,((95[&rate=5.700615237747075E-4]:4.429639813817E-1,(94[&rate=5.700615237747075E-4]:1.76826374565E-1,100[&rate=5.700615237747075E-4]:1.76826374565E-1)[&rate=5.700615237747075E-4]:1.814381532647E-1)[&rate=5.700615237747075E-4]:1.440373276523E-1,(96[&rate=5.700615237747075E-4]:4.043033761706E-1,99[&rate=5.700615237747075E-4]:4.398225018534E-1)[&rate=5.700615237747075E-4]:1.581077689291E-1)[&rate=5.700615237747075E-4]:7.745807748124E-2)[&rate=5.700615237747075E-4]:1.677822352518E-2)[&rate=5.700615237747075E-4]:4.630622831582E-2)[&rate=5.700615237747075E-4]:2.187868702764E-1,38[&rate=5.700615237747075E-4]:7.386804354085E-1)[&rate=5.700615237747075E-4]:3.486724039143E-1,((127[&rate=5.700615237747075E-4]:2.672258697356E0,((35[&rate=5.700615237747075E-4]:9.646223398137E-3,121[&rate=5.700615237747075E-4]:2.135673620658E0)[&rate=5.700615237747075E-4]:3.438109461936E-2,36[&rate=5.700615237747075E-4]:9.060266048326E-2)[&rate=5.700615237747075E-4]:6.110809166714E-2)[&rate=5.700615237747075E-4]:9.345237404987E-2,((128[&rate=5.700615237747075E-4]:1.554786523486E0,((((60[&rate=5.700615237747075E-4]:9.745889204165E-2,64[&rate=5.700615237747075E-4]:2.481438235484E-1)[&rate=5.700615237747075E-4]:7.872616159499E-2,(65[&rate=5.700615237747075E-4]:1.660038827169E-1,62[&rate=5.700615237747075E-4]:3.577847046347E-1)[&rate=5.700615237747075E-4]:1.018117091973E-2)[&rate=5.700615237747075E-4]:1.844698717705E-1,(63[&rate=5.700615237747075E-4]:2.724658081497E-2,61[&rate=5.700615237747075E-4]:6.834247122601E-2)[&rate=5.700615237747075E-4]:4.840932760988E-1)[&rate=5.700615237747075E-4]:1.138702735185E0,((69[&rate=5.700615237747075E-4]:1.094243447241E0,118[&rate=5.700615237747075E-4]:1.083284543131E0)[&rate=5.700615237747075E-4]:1.594272518762E-1,((129[&rate=5.700615237747075E-4]:1.111922293422E-1,132[&rate=5.700615237747075E-4]:1.139319553695E-1)[&rate=5.700615237747075E-4]:1.094754312199E-1,(130[&rate=5.700615237747075E-4]:7.720852420781E-2,131[&rate=5.700615237747075E-4]:7.994825023517E-2)[&rate=5.700615237747075E-4]:1.434591363543E-1)[&rate=5.700615237747075E-4]:8.850578330756E-1)[&rate=5.700615237747075E-4]:4.484266875026E-1)[&rate=5.700615237747075E-4]:3.374068373212E-3)[&rate=5.700615237747075E-4]:1.161991273787E-1,((44[&rate=5.700615237747075E-4]:5.77049893974E-2,47[&rate=5.700615237747075E-4]:6.316947027166E-2)[&rate=5.700615237747075E-4]:6.203921711454E-1,(((46[&rate=5.700615237747075E-4]:5.464741109634E-1,(43[&rate=5.700615237747075E-4]:5.38873895802E-1,(48[&rate=5.700615237747075E-4]:4.300371185511E-1,(41[&rate=5.700615237747075E-4]:1.169907765329E-1,42[&rate=5.700615237747075E-4]:1.224552574071E-1)[&rate=5.700615237747075E-4]:2.693304950237E-1)[&rate=5.700615237747075E-4]:9.790781550239E-2)[&rate=5.700615237747075E-4]:7.600215161443E-3)[&rate=5.700615237747075E-4]:9.329516802614E-2,((49[&rate=5.700615237747075E-4]:4.82278390239E-1,50[&rate=5.700615237747075E-4]:4.82278390239E-1)[&rate=5.700615237747075E-4]:1.230361182402E-1,51[&rate=5.700615237747075E-4]:6.107789893534E-1)[&rate=5.700615237747075E-4]:1.667885264653E-3)[&rate=5.700615237747075E-4]:3.254087664333E-3,45[&rate=5.700615237747075E-4]:6.348266453425E-1)[&rate=5.700615237747075E-4]:4.05382747632E-2)[&rate=5.700615237747075E-4]:2.222245184678E-1)[&rate=5.700615237747075E-4]:5.63692561574E-2)[&rate=5.700615237747075E-4]:2.863996090729E-1)[&rate=5.700615237747075E-4]:4.048587231231E-1,33[&rate=5.700615237747075E-4]:1.039406113601E-2)[&rate=5.700615237747075E-4]:8.099235852629E-3,(((((138[&rate=5.700615237747075E-4]:3.413096231081E-1,136[&rate=5.700615237747075E-4]:2.098027737929E-1)[&rate=5.700615237747075E-4]:9.239613126648E-1,135[&rate=5.700615237747075E-4]:1.065270935773E0)[&rate=5.700615237747075E-4]:8.572725636796E-1,(((126[&rate=5.700615237747075E-4]:1.134652584481E0,120[&rate=5.700615237747075E-4]:1.824464696166E0)[&rate=5.700615237747075E-4]:5.079644382386E-2,119[&rate=5.700615237747075E-4]:1.971151550949E0)[&rate=5.700615237747075E-4]:1.05950451477E-1,66[&rate=5.700615237747075E-4]:4.42252900973E-2)[&rate=5.700615237747075E-4]:1.933867025058E-1)[&rate=5.700615237747075E-4]:3.448893267943E-1,(((124[&rate=5.700615237747075E-4]:1.489534787371E-2,123[&rate=5.700615237747075E-4]:1.762758831083E-2)[&rate=5.700615237747075E-4]:1.555834157276E-1,122[&rate=5.700615237747075E-4]:1.732110040384E-1)[&rate=5.700615237747075E-4]:6.113251390594E-1,67[&rate=5.700615237747075E-4]:2.832635927571E-1)[&rate=5.700615237747075E-4]:2.992377266404E-1)[&rate=5.700615237747075E-4]:3.055027778768E-1,34[&rate=5.700615237747075E-4]:2.499039864418E-2)[&rate=5.700615237747075E-4]:9.941254508835E-3)[&rate=5.700615237747075E-4]:3.235691084685E-2,32[&rate=5.700615237747075E-4]:4.537075578077E-2)[&rate=5.700615237747075E-4]:1.941561136551E-2);
tree STATE_39600000 [&joint=-20967.424213239734,lnP=-20967.424213239734] = [&R] ((34[&rate=6.001806283911854E-4]:8.322824630416E-2,((((98[&rate=6.001806283911854E-4]:6.27699953585E-1,((95[&rate=6.001806283911854E-4]:3.971619430738E-1,(94[&rate=6.001806283911854E-4]:6.4222164339E-2,100[&rate=6.001806283911854E-4]:6.4222164339E-2)[&rate=6.001806283911854E-4]:2.482403251828E-1)[&rate=6.001806283911854E-4]:2.199023667265E-1,(99[&rate=6.001806283911854E-4]:5.421264396421E-1,96[&rate=6.001806283911854E-4]:5.066073139593E-1)[&rate=6.001806283911854E-4]:8.58668319067E-2)[&rate=6.001806283911854E-4]:2.156460553341E-2)[&rate=6.001806283911854E-4]:1.319432406777E-1,((147[&rate=6.001806283911854E-4]:6.01961966316E-1,(((40[&rate=6.001806283911854E-4]:4.766640703532E-1,((101[&rate=6.001806283911854E-4]:1.11806046966E0,(((((((11[&rate=6.001806283911854E-4]:6.012313969422E-1,140[&rate=6.001806283911854E-4]:5.820533147505E-1)[&rate=6.001806283911854E-4]:3.044239060517E-2,((25[&rate=6.001806283911854E-4]:3.101689875326E-1,20[&rate=6.001806283911854E-4]:2.909909053409E-1)[&rate=6.001806283911854E-4]:3.289788224415E-1,23[&rate=6.001806283911854E-4]:6.281889058645E-1)[&rate=6.001806283911854E-4]:8.841638853208E-2)[&rate=6.001806283911854E-4]:4.833370670887E-1,102[&rate=6.001806283911854E-4]:4.925742997862E-2)[&rate=6.001806283911854E-4]:6.832981249312E-2,(24[&rate=6.001806283911854E-4]:1.109716597531E0,(1[&rate=6.001806283911854E-4]:2.023687237742E-1,(28[&rate=6.001806283911854E-4]:4.134118421935E-1,21[&rate=6.001806283911854E-4]:3.887543079471E-1)[&rate=6.001806283911854E-4]:5.752582514436E-1)[&rate=6.001806283911854E-4]:1.265259559489E-1)[&rate=6.001806283911854E-4]:1.695144805568E-1)[&rate=6.001806283911854E-4]:1.2530229007E-1,(((141[&rate=6.001806283911854E-4]:1.801698338491E-1,(145[&rate=6.001806283911854E-4]:8.8448672421E-2,144[&rate=6.001806283911854E-4]:8.296922036606E-2)[&rate=6.001806283911854E-4]:9.446088745571E-2)[&rate=6.001806283911854E-4]:2.130054868183E-1,142[&rate=6.001806283911854E-4]:3.95915046695E-1)[&rate=6.001806283911854E-4]:1.093457231005E0,(((((17[&rate=6.001806283911854E-4]:5.207444055149E-1,14[&rate=6.001806283911854E-4]:4.823882411312E-1)[&rate=6.001806283911854E-4]:1.244305056083E-1,((30[&rate=6.001806283911854E-4]:3.684223988818E-1,4[&rate=6.001806283911854E-4]:1.958196591558E-1)[&rate=6.001806283911854E-4]:2.996933390518E-1,113[&rate=6.001806283911854E-4]:5.530472447828E-1)[&rate=6.001806283911854E-4]:5.377150195677E-2)[&rate=6.001806283911854E-4]:3.680892700357E-2,9[&rate=6.001806283911854E-4]:6.35408495661E-1)[&rate=6.001806283911854E-4]:7.181743276802E-2,(105[&rate=6.001806283911854E-4]:5.235765672136E-1,(117[&rate=6.001806283911854E-4]:5.396682674391E-1,110[&rate=6.001806283911854E-4]:5.314490893568E-1)[&rate=6.001806283911854E-4]:1.404528607594E-2)[&rate=6.001806283911854E-4]:1.644712790237E-1)[&rate=6.001806283911854E-4]:3.409624469233E-1,(((148[&rate=6.001806283911854E-4]:2.147371826021E-1,143[&rate=6.001806283911854E-4]:2.119974565748E-1)[&rate=6.001806283911854E-4]:5.064285686314E-1,(116[&rate=6.001806283911854E-4]:6.111290116569E-1,((104[&rate=6.001806283911854E-4]:1.330172647431E-1,106[&rate=6.001806283911854E-4]:1.330172647431E-1)[&rate=6.001806283911854E-4]:3.771820480415E-1,(139[&rate=6.001806283911854E-4]:2.147021742889E-1,111[&rate=6.001806283911854E-4]:3.935970853548E-2)[&rate=6.001806283911854E-4]:4.872779604135E-1)[&rate=6.001806283911854E-4]:1.61203671475E-1)[&rate=6.001806283911854E-4]:7.168057519291E-2)[&rate=6.001806283911854E-4]:1.618741886207E-1,(115[&rate=6.001806283911854E-4]:7.489225589302E-1,((13[&rate=6.001806283911854E-4]:4.196568910001E-1,19[&rate=6.001806283911854E-4]:4.580130553838E-1)[&rate=6.001806283911854E-4]:3.745789766223E-1,((108[&rate=6.001806283911854E-4]:3.344008463843E-1,107[&rate=6.001806283911854E-4]:3.371405724116E-1)[&rate=6.001806283911854E-4]:2.027447447802E-1,((112[&rate=6.001806283911854E-4]:2.290136251549E-1,114[&rate=6.001806283911854E-4]:1.468218443331E-1)[&rate=6.001806283911854E-4]:2.265071642241E-1,109[&rate=6.001806283911854E-4]:4.527810633516E-1)[&rate=6.001806283911854E-4]:1.062823360319E-1)[&rate=6.001806283911854E-4]:2.324327422114E-1)[&rate=6.001806283911854E-4]:3.687847212975E-2)[&rate=6.001806283911854E-4]:9.576121654026E-2)[&rate=6.001806283911854E-4]:1.29531997142E-1)[&rate=6.001806283911854E-4]:2.603619845394E-1)[&rate=6.001806283911854E-4]:9.259730749767E-5)[&rate=6.001806283911854E-4]:2.006243256717E-1,(3[&rate=6.001806283911854E-4]:5.863169589226E-1,((6[&rate=6.001806283911854E-4]:4.852512548072E-1,18[&rate=6.001806283911854E-4]:5.482649534374E-1)[&rate=6.001806283911854E-4]:3.164427976883E-2,(15[&rate=6.001806283911854E-4]:3.4170497421E-1,10[&rate=6.001806283911854E-4]:3.033488098265E-1)[&rate=6.001806283911854E-4]:2.299850809139E-1)[&rate=6.001806283911854E-4]:1.21476218867E-1)[&rate=6.001806283911854E-4]:8.544571732635E-1)[&rate=6.001806283911854E-4]:2.138048863558E-2,((((92[&rate=6.001806283911854E-4]:1.709284576121E-1,(91[&rate=6.001806283911854E-4]:1.238309319579E-2,90[&rate=6.001806283911854E-4]:1.238309319579E-2)[&rate=6.001806283911854E-4]:1.585453644163E-1)[&rate=6.001806283911854E-4]:1.107871547763E-2,87[&rate=6.001806283911854E-4]:1.683085429527E-1)[&rate=6.001806283911854E-4]:4.635829159753E-2,(86[&rate=6.001806283911854E-4]:1.786686967057E-1,(85[&rate=6.001806283911854E-4]:9.129373477433E-2,((93[&rate=6.001806283911854E-4]:2.627107539924E-2,84[&rate=6.001806283911854E-4]:1.257244526223E-2)[&rate=6.001806283911854E-4]:4.494045498191E-2,83[&rate=6.001806283911854E-4]:5.751290024414E-2)[&rate=6.001806283911854E-4]:3.378083453019E-2)[&rate=6.001806283911854E-4]:8.737496193141E-2)[&rate=6.001806283911854E-4]:3.599813784452E-2)[&rate=6.001806283911854E-4]:9.738164206311E-2,(89[&rate=6.001806283911854E-4]:1.067055069896E-1,88[&rate=6.001806283911854E-4]:9.300687685258E-2)[&rate=6.001806283911854E-4]:2.190415997608E-1)[&rate=6.001806283911854E-4]:1.689832171605E0)[&rate=6.001806283911854E-4]:6.586455748662E-1)[&rate=6.001806283911854E-4]:3.050442968972E-1,16[&rate=6.001806283911854E-4]:2.535433533681E0)[&rate=6.001806283911854E-4]:2.67234627895E-2)[&rate=6.001806283911854E-4]:6.753123037496E-3,(97[&rate=6.001806283911854E-4]:3.7910630011E-1,(2[&rate=6.001806283911854E-4]:8.125974671771E-1,((22[&rate=6.001806283911854E-4]:6.689963482888E-1,27[&rate=6.001806283911854E-4]:6.854347044532E-1)[&rate=6.001806283911854E-4]:1.67204936454E-1,(((7[&rate=6.001806283911854E-4]:1.7404058516E-1,8[&rate=6.001806283911854E-4]:1.7404058516E-1)[&rate=6.001806283911854E-4]:3.778133626796E-1,26[&rate=6.001806283911854E-4]:6.587032629082E-1)[&rate=6.001806283911854E-4]:1.255965274674E-1,31[&rate=6.001806283911854E-4]:8.28135406814E-1)[&rate=6.001806283911854E-4]:6.286039847686E-2)[&rate=6.001806283911854E-4]:1.489989221603E-1)[&rate=6.001806283911854E-4]:1.594272887128E0)[&rate=6.001806283911854E-4]:3.327264191451E-2)[&rate=6.001806283911854E-4]:5.77505461576E-2,39[&rate=6.001806283911854E-4]:5.411677395483E-1)[&rate=6.001806283911854E-4]:3.41717758737E-3)[&rate=6.001806283911854E-4]:3.120740587471E-2,146[&rate=6.001806283911854E-4]:6.960109022452E-1)[&rate=6.001806283911854E-4]:5.543557070606E-2)[&rate=6.001806283911854E-4]:4.326869210896E-1,38[&rate=6.001806283911854E-4]:9.956088038769E-1)[&rate=6.001806283911854E-4]:4.938002418643E-1,((((((69[&rate=6.001806283911854E-4]:4.404221214235E-1,(118[&rate=6.001806283911854E-4]:3.995257863015E-1,(131[&rate=6.001806283911854E-4]:1.888683770793E-1,((129[&rate=6.001806283911854E-4]:1.12163580506E-1,132[&rate=6.001806283911854E-4]:1.149033065333E-1)[&rate=6.001806283911854E-4]:1.323917454E-2,130[&rate=6.001806283911854E-4]:1.25402755046E-1)[&rate=6.001806283911854E-4]:6.072589600594E-2)[&rate=6.001806283911854E-4]:7.641083387972E-2)[&rate=6.001806283911854E-4]:2.993743101235E-2)[&rate=6.001806283911854E-4]:1.000542200476E0,128[&rate=6.001806283911854E-4]:1.290279390393E0)[&rate=6.001806283911854E-4]:6.272405078751E-2,((65[&rate=6.001806283911854E-4]:1.759412223559E-1,((64[&rate=6.001806283911854E-4]:2.621392474579E-1,60[&rate=6.001806283911854E-4]:1.114543159512E-1)[&rate=6.001806283911854E-4]:4.010447487058E-2,62[&rate=6.001806283911854E-4]:3.433396127395E-1)[&rate=6.001806283911854E-4]:2.438243153412E-2)[&rate=6.001806283911854E-4]:1.109640535901E-1,(63[&rate=6.001806283911854E-4]:8.912448600298E-2,61[&rate=6.001806283911854E-4]:1.30220376414E-1)[&rate=6.001806283911854E-4]:3.484657214497E-1)[&rate=6.001806283911854E-4]:1.014043370714E0)[&rate=6.001806283911854E-4]:2.84257462707E-1,(((((41[&rate=6.001806283911854E-4]:1.138673429387E-1,(42[&rate=6.001806283911854E-4]:5.54598369816E-2,48[&rate=6.001806283911854E-4]:9.371120310182E-2)[&rate=6.001806283911854E-4]:6.387198683133E-2)[&rate=6.001806283911854E-4]:3.482278547893E-1,46[&rate=6.001806283911854E-4]:5.167400064709E-1)[&rate=6.001806283911854E-4]:3.559060002864E-3,43[&rate=6.001806283911854E-4]:5.202990664738E-1)[&rate=6.001806283911854E-4]:1.590212848674E-1,((51[&rate=6.001806283911854E-4]:4.571637718266E-1,(49[&rate=6.001806283911854E-4]:4.055587317584E-1,50[&rate=6.001806283911854E-4]:4.055587317584E-1)[&rate=6.001806283911854E-4]:4.614055919387E-2)[&rate=6.001806283911854E-4]:7.749364218813E-3,(44[&rate=6.001806283911854E-4]:6.532275426255E-2,47[&rate=6.001806283911854E-4]:7.07872351368E-2)[&rate=6.001806283911854E-4]:4.214483052801E-1)[&rate=6.001806283911854E-4]:1.870848109243E-1)[&rate=6.001806283911854E-4]:7.065061822793E-2,45[&rate=6.001806283911854E-4]:7.417742482578E-1)[&rate=6.001806283911854E-4]:1.220904433383E-1)[&rate=6.001806283911854E-4]:1.52977651644E-1,36[&rate=6.001806283911854E-4]:3.080467747095E-1)[&rate=6.001806283911854E-4]:7.356942544968E-2,(121[&rate=6.001806283911854E-4]:2.228673150524E0,(127[&rate=6.001806283911854E-4]:2.62967136958E0,35[&rate=6.001806283911854E-4]:6.25480819085E-2)[&rate=6.001806283911854E-4]:4.009767135489E-2)[&rate=6.001806283911854E-4]:2.3239510443E-1)[&rate=6.001806283911854E-4]:5.520027415324E-1)[&rate=6.001806283911854E-4]:5.919834570847E-2)[&rate=6.001806283911854E-4]:2.712643454293E-2,(32[&rate=6.001806283911854E-4]:6.484998781074E-2,(33[&rate=6.001806283911854E-4]:5.773188474055E-2,(((66[&rate=6.001806283911854E-4]:2.484418898137E-1,(((119[&rate=6.001806283911854E-4]:1.254778354759E0,120[&rate=6.001806283911854E-4]:1.1588879438E0)[&rate=6.001806283911854E-4]:2.201189190586E-2,((138[&rate=6.001806283911854E-4]:2.054908272905E-1,136[&rate=6.001806283911854E-4]:7.398397797528E-2)[&rate=6.001806283911854E-4]:3.931763975529E-1,135[&rate=6.001806283911854E-4]:3.986672248433E-1)[&rate=6.001806283911854E-4]:5.301778163419E-1)[&rate=6.001806283911854E-4]:5.369333082058E-1,126[&rate=6.001806283911854E-4]:1.028021032227E0)[&rate=6.001806283911854E-4]:4.675950472721E-1)[&rate=6.001806283911854E-4]:1.590555262827E-1,((122[&rate=6.001806283911854E-4]:2.706597242136E-1,(124[&rate=6.001806283911854E-4]:1.958197179231E-1,123[&rate=6.001806283911854E-4]:1.985519583602E-1)[&rate=6.001806283911854E-4]:7.210776585334E-2)[&rate=6.001806283911854E-4]:4.332695076574E-1,67[&rate=6.001806283911854E-4]:2.026566815303E-1)[&rate=6.001806283911854E-4]:2.048407345661E-1)[&rate=6.001806283911854E-4]:4.564164502118E-1,(((((133[&rate=6.001806283911854E-4]:3.160057551457E-1,(137[&rate=6.001806283911854E-4]:2.164099695578E-1,134[&rate=6.001806283911854E-4]:1.451770928456E-1)[&rate=6.001806283911854E-4]:1.40691675999E-1)[&rate=6.001806283911854E-4]:1.099870178118E0,(52[&rate=6.001806283911854E-4]:3.832678993896E-1,(103[&rate=6.001806283911854E-4]:6.434318958852E-1,((12[&rate=6.001806283911854E-4]:2.802946324867E-1,5[&rate=6.001806283911854E-4]:2.419384681033E-1)[&rate=6.001806283911854E-4]:1.838209877641E-1,29[&rate=6.001806283911854E-4]:5.709649353193E-1)[&rate=6.001806283911854E-4]:3.053436728947E-1)[&rate=6.001806283911854E-4]:1.404129738065E0)[&rate=6.001806283911854E-4]:2.587252582171E-1)[&rate=6.001806283911854E-4]:2.726468215546E-1,(53[&rate=6.001806283911854E-4]:7.992805488402E-1,((((((79[&rate=6.001806283911854E-4]:2.746120654859E-1,(78[&rate=6.001806283911854E-4]:2.215067716656E-1,72[&rate=6.001806283911854E-4]:1.995889634463E-1)[&rate=6.001806283911854E-4]:5.31052938203E-2)[&rate=6.001806283911854E-4]:2.088769511878E-2,82[&rate=6.001806283911854E-4]:3.037189386867E-1)[&rate=6.001806283911854E-4]:3.239715296035E-2,(73[&rate=6.001806283911854E-4]:2.651528798365E-1,71[&rate=6.001806283911854E-4]:1.966597291516E-1)[&rate=6.001806283911854E-4]:1.038399241394E-1)[&rate=6.001806283911854E-4]:4.219408515701E-3,77[&rate=6.001806283911854E-4]:3.677327604368E-1)[&rate=6.001806283911854E-4]:1.653808411496E-2,(80[&rate=6.001806283911854E-4]:2.807238603407E-2,81[&rate=6.001806283911854E-4]:2.807238603407E-2)[&rate=6.001806283911854E-4]:3.123628420793E-1)[&rate=6.001806283911854E-4]:3.806644094871E-1,(75[&rate=6.001806283911854E-4]:5.565678316779E-1,((76[&rate=6.001806283911854E-4]:3.792802931331E-1,70[&rate=6.001806283911854E-4]:3.409241287496E-1)[&rate=6.001806283911854E-4]:3.041353404991E-2,74[&rate=6.001806283911854E-4]:4.09693827183E-1)[&rate=6.001806283911854E-4]:1.468740044949E-1)[&rate=6.001806283911854E-4]:2.138468744157E-1)[&rate=6.001806283911854E-4]:7.753289013587E-1)[&rate=6.001806283911854E-4]:1.071627090097E-1)[&rate=6.001806283911854E-4]:1.736128591633E-1,125[&rate=6.001806283911854E-4]:8.69673603352E-1)[&rate=6.001806283911854E-4]:3.798632385454E-1,((59[&rate=6.001806283911854E-4]:3.599281759857E-1,((57[&rate=6.001806283911854E-4]:2.842074042187E-1,(37[&rate=6.001806283911854E-4]:2.801735786541E-1,(54[&rate=6.001806283911854E-4]:1.480333034802E-1,58[&rate=6.001806283911854E-4]:2.054103526605E-1)[&rate=6.001806283911854E-4]:5.563754293346E-2)[&rate=6.001806283911854E-4]:3.955295124772E-2)[&rate=6.001806283911854E-4]:7.595335764206E-3,(56[&rate=6.001806283911854E-4]:1.638511843711E-1,55[&rate=6.001806283911854E-4]:1.638511843711E-1)[&rate=6.001806283911854E-4]:1.170225938631E-1)[&rate=6.001806283911854E-4]:7.085767643988E-2)[&rate=6.001806283911854E-4]:4.879539788427E-1,68[&rate=6.001806283911854E-4]:7.987018269594E-1)[&rate=6.001806283911854E-4]:2.841683482712E-1)[&rate=6.001806283911854E-4]:3.287643288499E-1)[&rate=6.001806283911854E-4]:7.327007322673E-2)[&rate=6.001806283911854E-4]:1.25975551249E-2)[&rate=6.001806283911854E-4]:2.358688481727E-2);
tree STATE_39690000 [&joint=-20995.59526158031,lnP=-20995.59526158031] = [&R] ((32[&rate=4.996574396235147E-4]:4.165342288704E-2,(34[&rate=4.996574396235147E-4]:2.285682042514E-2,(((((147[&rate=4.996574396235147E-4]:9.953767069365E-1,(((94[&rate=4.996574396235147E-4]:4.326706877776E-1,16[&rate=4.996574396235147E-4]:2.463518805152E0)[&rate=4.996574396235147E-4]:1.425146854268E-2,97[&rate=4.996574396235147E-4]:3.212390962111E-1)[&rate=4.996574396235147E-4]:7.975209400478E-2,(((2[&rate=4.996574396235147E-4]:1.085641127119E0,((22[&rate=4.996574396235147E-4]:5.520775249228E-1,27[&rate=4.996574396235147E-4]:5.685158810871E-1)[&rate=4.996574396235147E-4]:2.749149986267E-1,(31[&rate=4.996574396235147E-4]:8.740011652052E-1,((7[&rate=4.996574396235147E-4]:3.608437111184E-1,8[&rate=4.996574396235147E-4]:3.608437111184E-1)[&rate=4.996574396235147E-4]:1.762883881632E-1,26[&rate=4.996574396235147E-4]:6.439814143501E-1)[&rate=4.996574396235147E-4]:1.861841344167E-1)[&rate=4.996574396235147E-4]:7.78587889225E-3)[&rate=4.996574396235147E-4]:4.312513432955E-1)[&rate=4.996574396235147E-4]:1.223982436047E0,39[&rate=4.996574396235147E-4]:3.528977603369E-1)[&rate=4.996574396235147E-4]:1.110404233046E-1,((98[&rate=4.996574396235147E-4]:5.325874770146E-1,(146[&rate=4.996574396235147E-4]:4.87814119496E-1,(101[&rate=4.996574396235147E-4]:7.594716057145E-1,((6[&rate=4.996574396235147E-4]:6.05484523928E-1,((15[&rate=4.996574396235147E-4]:2.444012624577E-1,10[&rate=4.996574396235147E-4]:2.060450980742E-1)[&rate=4.996574396235147E-4]:3.983188289463E-1,(18[&rate=4.996574396235147E-4]:5.101359662282E-1,3[&rate=4.996574396235147E-4]:3.950674730776E-1)[&rate=4.996574396235147E-4]:1.408033032581E-1)[&rate=4.996574396235147E-4]:1.755895307188E-2)[&rate=4.996574396235147E-4]:1.025503374132E0,((((((117[&rate=4.996574396235147E-4]:3.962016613274E-1,9[&rate=4.996574396235147E-4]:3.852427572177E-1)[&rate=4.996574396235147E-4]:3.902062049627E-1,((30[&rate=4.996574396235147E-4]:4.90661592299E-1,4[&rate=4.996574396235147E-4]:3.180588525729E-1)[&rate=4.996574396235147E-4]:3.760876997979E-1,(17[&rate=4.996574396235147E-4]:3.990232803119E-1,14[&rate=4.996574396235147E-4]:3.606671159282E-1)[&rate=4.996574396235147E-4]:3.910136830178E-1)[&rate=4.996574396235147E-4]:3.198734131646E-2)[&rate=4.996574396235147E-4]:2.232474600203E-1,(110[&rate=4.996574396235147E-4]:7.384380624505E-1,(105[&rate=4.996574396235147E-4]:4.484798894682E-1,113[&rate=4.996574396235147E-4]:4.75877149742E-1)[&rate=4.996574396235147E-4]:2.680403647632E-1)[&rate=4.996574396235147E-4]:2.629980857775E-1)[&rate=4.996574396235147E-4]:5.200220440556E-1,(((115[&rate=4.996574396235147E-4]:5.352775444753E-1,(13[&rate=4.996574396235147E-4]:5.104205530912E-1,19[&rate=4.996574396235147E-4]:5.487767174749E-1)[&rate=4.996574396235147E-4]:1.070487722059E-1)[&rate=4.996574396235147E-4]:3.83590702695E-1,(((112[&rate=4.996574396235147E-4]:2.919483616496E-1,114[&rate=4.996574396235147E-4]:2.097565808277E-1)[&rate=4.996574396235147E-4]:4.316099526873E-1,109[&rate=4.996574396235147E-4]:7.208185883095E-1)[&rate=4.996574396235147E-4]:1.222392811663E-1,(107[&rate=4.996574396235147E-4]:4.5521765456E-1,108[&rate=4.996574396235147E-4]:4.524779285327E-1)[&rate=4.996574396235147E-4]:3.686621327241E-1)[&rate=4.996574396235147E-4]:1.552624324889E-1)[&rate=4.996574396235147E-4]:1.279025910787E-1,(((148[&rate=4.996574396235147E-4]:2.571502419757E-1,143[&rate=4.996574396235147E-4]:2.544105159483E-1)[&rate=4.996574396235147E-4]:5.209887922292E-1,(139[&rate=4.996574396235147E-4]:6.039902203161E-1,((111[&rate=4.996574396235147E-4]:3.149340155754E-1,106[&rate=4.996574396235147E-4]:2.98495659411E-1)[&rate=4.996574396235147E-4]:5.358819318209E-2,104[&rate=4.996574396235147E-4]:3.520838525931E-1)[&rate=4.996574396235147E-4]:6.012554580521E-2)[&rate=4.996574396235147E-4]:3.878474440256E-1)[&rate=4.996574396235147E-4]:1.472540964417E-1,116[&rate=4.996574396235147E-4]:8.870369662628E-1)[&rate=4.996574396235147E-4]:1.597338719861E-1)[&rate=4.996574396235147E-4]:3.979750252676E-1)[&rate=4.996574396235147E-4]:8.095458308515E-2,(((((23[&rate=4.996574396235147E-4]:6.286247601154E-1,(20[&rate=4.996574396235147E-4]:2.910661772281E-1,25[&rate=4.996574396235147E-4]:3.102442594198E-1)[&rate=4.996574396235147E-4]:3.293394048052E-1)[&rate=4.996574396235147E-4]:1.505892543076E-1,(140[&rate=4.996574396235147E-4]:5.660373439751E-1,11[&rate=4.996574396235147E-4]:5.852154261668E-1)[&rate=4.996574396235147E-4]:1.09067081407E-1)[&rate=4.996574396235147E-4]:4.682280376445E-1,102[&rate=4.996574396235147E-4]:9.67571205608E-2)[&rate=4.996574396235147E-4]:5.215473279554E-2,(24[&rate=4.996574396235147E-4]:1.109353001478E0,((28[&rate=4.996574396235147E-4]:5.661402545281E-1,21[&rate=4.996574396235147E-4]:5.414827202817E-1)[&rate=4.996574396235147E-4]:3.722557246882E-1,1[&rate=4.996574396235147E-4]:1.520946093534E-1)[&rate=4.996574396235147E-4]:1.764364743159E-1)[&rate=4.996574396235147E-4]:2.012026874951E-1)[&rate=4.996574396235147E-4]:2.749077388312E-1,((144[&rate=4.996574396235147E-4]:4.089595473721E-1,(141[&rate=4.996574396235147E-4]:3.700377510107E-1,145[&rate=4.996574396235147E-4]:3.727774770383E-1)[&rate=4.996574396235147E-4]:4.166152238871E-2)[&rate=4.996574396235147E-4]:1.385047641438E-1,142[&rate=4.996574396235147E-4]:5.529437635708E-1)[&rate=4.996574396235147E-4]:1.117451171083E0)[&rate=4.996574396235147E-4]:1.101000324964E-1)[&rate=4.996574396235147E-4]:4.052318439332E-2,(((87[&rate=4.996574396235147E-4]:2.043909571917E-1,(92[&rate=4.996574396235147E-4]:1.223767895189E-1,(91[&rate=4.996574396235147E-4]:5.590730619167E-2,90[&rate=4.996574396235147E-4]:5.590730619167E-2)[&rate=4.996574396235147E-4]:6.646948332724E-2)[&rate=4.996574396235147E-4]:9.571279780978E-2)[&rate=4.996574396235147E-4]:1.134755840919E-1,(85[&rate=4.996574396235147E-4]:1.934435948188E-1,(((83[&rate=4.996574396235147E-4]:1.60608220744E-1,86[&rate=4.996574396235147E-4]:1.60608220744E-1)[&rate=4.996574396235147E-4]:5.072544880105E-3,84[&rate=4.996574396235147E-4]:1.656807656241E-1)[&rate=4.996574396235147E-4]:2.751051015931E-2,93[&rate=4.996574396235147E-4]:2.068899059205E-1)[&rate=4.996574396235147E-4]:2.523190353436E-4)[&rate=4.996574396235147E-4]:1.244229464648E-1)[&rate=4.996574396235147E-4]:5.284326064323E-1,(89[&rate=4.996574396235147E-4]:1.007463773714E-1,88[&rate=4.996574396235147E-4]:8.704774723438E-2)[&rate=4.996574396235147E-4]:7.592514004815E-1)[&rate=4.996574396235147E-4]:1.265129962731E0)[&rate=4.996574396235147E-4]:7.230020489914E-3)[&rate=4.996574396235147E-4]:1.832782282023E-1)[&rate=4.996574396235147E-4]:5.812880935403E-1)[&rate=4.996574396235147E-4]:3.657663620726E-2)[&rate=4.996574396235147E-4]:7.973159620549E-3,40[&rate=4.996574396235147E-4]:4.121453360888E-1)[&rate=4.996574396235147E-4]:5.17928475526E-2)[&rate=4.996574396235147E-4]:8.091257940615E-3)[&rate=4.996574396235147E-4]:4.659702161741E-1)[&rate=4.996574396235147E-4]:2.064018444263E-2,((95[&rate=4.996574396235147E-4]:5.314521983516E-1,100[&rate=4.996574396235147E-4]:4.467527447996E-1)[&rate=4.996574396235147E-4]:9.634042838142E-2,(99[&rate=4.996574396235147E-4]:5.183310557681E-1,96[&rate=4.996574396235147E-4]:4.828119300852E-1)[&rate=4.996574396235147E-4]:1.203905327134E-1)[&rate=4.996574396235147E-4]:4.701914777608E-1)[&rate=4.996574396235147E-4]:9.194689863939E-2,38[&rate=4.996574396235147E-4]:9.822807299091E-1)[&rate=4.996574396235147E-4]:2.328589635346E-1,(((121[&rate=4.996574396235147E-4]:2.350571207472E0,(36[&rate=4.996574396235147E-4]:2.318467165425E-1,127[&rate=4.996574396235147E-4]:2.752394661748E0)[&rate=4.996574396235147E-4]:3.927243613506E-2)[&rate=4.996574396235147E-4]:6.520455940344E-2,(((44[&rate=4.996574396235147E-4]:6.115373601465E-1,(((49[&rate=4.996574396235147E-4]:4.36010732304E-1,50[&rate=4.996574396235147E-4]:4.36010732304E-1)[&rate=4.996574396235147E-4]:5.405549986059E-2,(51[&rate=4.996574396235147E-4]:4.821227252098E-1,47[&rate=4.996574396235147E-4]:5.094451295813E-1)[&rate=4.996574396235147E-4]:1.3407987829E-2)[&rate=4.996574396235147E-4]:7.058858765933E-2,((((42[&rate=4.996574396235147E-4]:2.894361450079E-2,41[&rate=4.996574396235147E-4]:2.347913362654E-2)[&rate=4.996574396235147E-4]:3.798027562948E-1,46[&rate=4.996574396235147E-4]:4.579266986644E-1)[&rate=4.996574396235147E-4]:1.076903666427E-1,43[&rate=4.996574396235147E-4]:5.65617065307E-1)[&rate=4.996574396235147E-4]:9.346756756845E-3,48[&rate=4.996574396235147E-4]:5.640348603154E-1)[&rate=4.996574396235147E-4]:1.847788300577E-2)[&rate=4.996574396235147E-4]:2.35601359511E-2)[&rate=4.996574396235147E-4]:3.417382179864E-2,45[&rate=4.996574396235147E-4]:6.42978941508E-1)[&rate=4.996574396235147E-4]:3.072387354995E-1,(128[&rate=4.996574396235147E-4]:1.469234617234E0,(((65[&rate=4.996574396235147E-4]:2.49698011498E-1,((64[&rate=4.996574396235147E-4]:2.609517372685E-1,62[&rate=4.996574396235147E-4]:3.020476276795E-1)[&rate=4.996574396235147E-4]:3.191517248622E-2,60[&rate=4.996574396235147E-4]:1.42181978248E-1)[&rate=4.996574396235147E-4]:1.0751603325E-1)[&rate=4.996574396235147E-4]:1.509660962499E-1,(63[&rate=4.996574396235147E-4]:1.817568778204E-1,61[&rate=4.996574396235147E-4]:2.228527682314E-1)[&rate=4.996574396235147E-4]:3.695921614342E-1)[&rate=4.996574396235147E-4]:8.365650018855E-1,(118[&rate=4.996574396235147E-4]:8.08201221703E-1,(69[&rate=4.996574396235147E-4]:8.014917387313E-1,(129[&rate=4.996574396235147E-4]:3.48136954601E-1,(132[&rate=4.996574396235147E-4]:2.349683653667E-1,(130[&rate=4.996574396235147E-4]:2.149579968037E-1,131[&rate=4.996574396235147E-4]:2.176977228311E-1)[&rate=4.996574396235147E-4]:1.727064253564E-2)[&rate=4.996574396235147E-4]:1.159083152616E-1)[&rate=4.996574396235147E-4]:3.054095786508E-1)[&rate=4.996574396235147E-4]:1.766838708134E-2)[&rate=4.996574396235147E-4]:6.208087098481E-1)[&rate=4.996574396235147E-4]:1.799507130799E-1)[&rate=4.996574396235147E-4]:2.543792720651E-1)[&rate=4.996574396235147E-4]:9.49016036041E-2)[&rate=4.996574396235147E-4]:4.204514887239E-2,35[&rate=4.996574396235147E-4]:3.317935184877E-1)[&rate=4.996574396235147E-4]:2.809807284406E-1)[&rate=4.996574396235147E-4]:2.00669350777E-1,(((((134[&rate=4.996574396235147E-4]:5.863698741575E-1,(133[&rate=4.996574396235147E-4]:5.950091388315E-1,137[&rate=4.996574396235147E-4]:6.361050292426E-1)[&rate=4.996574396235147E-4]:2.149772162719E-2)[&rate=4.996574396235147E-4]:9.156112007853E-1,((((((77[&rate=4.996574396235147E-4]:5.005238463971E-1,73[&rate=4.996574396235147E-4]:5.060032984518E-1)[&rate=4.996574396235147E-4]:8.41684801422E-3,((71[&rate=4.996574396235147E-4]:1.405892081214E-1,82[&rate=4.996574396235147E-4]:1.762056464775E-1)[&rate=4.996574396235147E-4]:1.323942600095E-1,((78[&rate=4.996574396235147E-4]:1.368477747372E-1,72[&rate=4.996574396235147E-4]:1.149299665179E-1)[&rate=4.996574396235147E-4]:1.411536260596E-1,79[&rate=4.996574396235147E-4]:2.780014007968E-1)[&rate=4.996574396235147E-4]:2.237932760817E-2)[&rate=4.996574396235147E-4]:1.729435276503E-1)[&rate=4.996574396235147E-4]:3.19018183203E-3,(81[&rate=4.996574396235147E-4]:5.320866842697E-2,80[&rate=4.996574396235147E-4]:5.320866842697E-2)[&rate=4.996574396235147E-4]:4.15086591378E-1)[&rate=4.996574396235147E-4]:2.882267214216E-1,((76[&rate=4.996574396235147E-4]:4.419307710279E-1,(70[&rate=4.996574396235147E-4]:3.825759132974E-1,74[&rate=4.996574396235147E-4]:4.209320776808E-1)[&rate=4.996574396235147E-4]:2.099869334708E-2)[&rate=4.996574396235147E-4]:3.004548233115E-1,75[&rate=4.996574396235147E-4]:7.423855943394E-1)[&rate=4.996574396235147E-4]:6.345145538033E-2)[&rate=4.996574396235147E-4]:6.77203500405E-1,(52[&rate=4.996574396235147E-4]:6.479970480209E-1,(103[&rate=4.996574396235147E-4]:6.972424953059E-1,((12[&rate=4.996574396235147E-4]:2.781710437458E-1,5[&rate=4.996574396235147E-4]:2.398148793623E-1)[&rate=4.996574396235147E-4]:4.64858942042E-1,29[&rate=4.996574396235147E-4]:8.498793008563E-1)[&rate=4.996574396235147E-4]:8.023990677845E-2)[&rate=4.996574396235147E-4]:1.615048287276E0)[&rate=4.996574396235147E-4]:9.677716480302E-2)[&rate=4.996574396235147E-4]:4.2179338102E-3,53[&rate=4.996574396235147E-4]:7.407954253228E-1)[&rate=4.996574396235147E-4]:9.243138953026E-3)[&rate=4.996574396235147E-4]:4.582625539645E-1,125[&rate=4.996574396235147E-4]:9.979186045791E-1)[&rate=4.996574396235147E-4]:1.820097113437E-1,((57[&rate=4.996574396235147E-4]:4.868461132606E-1,(((37[&rate=4.996574396235147E-4]:3.76922713739E-1,(55[&rate=4.996574396235147E-4]:2.731647114306E-1,56[&rate=4.996574396235147E-4]:2.731647114306E-1)[&rate=4.996574396235147E-4]:5.730991487662E-2)[&rate=4.996574396235147E-4]:4.73085216835E-2,59[&rate=4.996574396235147E-4]:3.859798693023E-1)[&rate=4.996574396235147E-4]:3.768973176968E-2,(54[&rate=4.996574396235147E-4]:3.157891215472E-1,58[&rate=4.996574396235147E-4]:3.731661707275E-1)[&rate=4.996574396235147E-4]:6.962911340461E-2)[&rate=4.996574396235147E-4]:6.044427175144E-2)[&rate=4.996574396235147E-4]:3.900387381426E-1,68[&rate=4.996574396235147E-4]:8.24972283097E-1)[&rate=4.996574396235147E-4]:1.882893661591E-1)[&rate=4.996574396235147E-4]:3.223187286605E-1,((((122[&rate=4.996574396235147E-4]:2.797223903328E-1,(123[&rate=4.996574396235147E-4]:1.977817565097E-1,124[&rate=4.996574396235147E-4]:1.950495160726E-1)[&rate=4.996574396235147E-4]:8.194063382302E-2)[&rate=4.996574396235147E-4]:4.337670462518E-1,67[&rate=4.996574396235147E-4]:2.122168862439E-1)[&rate=4.996574396235147E-4]:1.541604950848E-1,(((((138[&rate=4.996574396235147E-4]:2.663899409197E-1,136[&rate=4.996574396235147E-4]:1.348830916045E-1)[&rate=4.996574396235147E-4]:3.544779728979E-1,135[&rate=4.996574396235147E-4]:4.208679138176E-1)[&rate=4.996574396235147E-4]:1.063719518224E0,119[&rate=4.996574396235147E-4]:1.832532637521E0)[&rate=4.996574396235147E-4]:4.888362672243E-1,126[&rate=4.996574396235147E-4]:1.535666382101E0)[&rate=4.996574396235147E-4]:2.887978114377E-2,66[&rate=4.996574396235147E-4]:3.173719735598E-1)[&rate=4.996574396235147E-4]:4.90054077689E-2)[&rate=4.996574396235147E-4]:5.143835233168E-2,120[&rate=4.996574396235147E-4]:2.35480203503E0)[&rate=4.996574396235147E-4]:3.700440064839E-1)[&rate=4.996574396235147E-4]:2.558385756102E-2)[&rate=4.996574396235147E-4]:7.24269213499E-2)[&rate=4.996574396235147E-4]:4.071441068098E-2)[&rate=4.996574396235147E-4]:3.344394572632E-2,33[&rate=4.996574396235147E-4]:8.057682066807E-2);
tree STATE_39780000 [&joint=-20956.353444019634,lnP=-20956.353444019634] = [&R] ((((((((124[&rate=6.059120590111818E-4]:1.056340825911E-1,123[&rate=6.059120590111818E-4]:1.083663230282E-1)[&rate=6.059120590111818E-4]:7.368970042773E-2,122[&rate=6.059120590111818E-4]:1.82056023456E-1)[&rate=6.059120590111818E-4]:3.850417624627E-1,67[&rate=6.059120590111818E-4]:6.582523557803E-2)[&rate=6.059120590111818E-4]:7.998396503979E-2,(((138[&rate=6.059120590111818E-4]:1.446289970059E-1,136[&rate=6.059120590111818E-4]:1.312214769072E-2)[&rate=6.059120590111818E-4]:4.052684052171E-1,135[&rate=6.059120590111818E-4]:3.498974022229E-1)[&rate=6.059120590111818E-4]:1.194501277609E0,((119[&rate=6.059120590111818E-4]:9.849398934355E-1,120[&rate=6.059120590111818E-4]:8.890494824766E-1)[&rate=6.059120590111818E-4]:6.634361114708E-1,126[&rate=6.059120590111818E-4]:8.626734822625E-1)[&rate=6.059120590111818E-4]:2.439678804047E-1)[&rate=6.059120590111818E-4]:2.863420276356E-1)[&rate=6.059120590111818E-4]:1.512626135104E-2,66[&rate=6.059120590111818E-4]:1.609354619689E-1)[&rate=6.059120590111818E-4]:7.313594819256E-1,32[&rate=6.059120590111818E-4]:7.363437045329E-3)[&rate=6.059120590111818E-4]:5.507188670973E-3,(34[&rate=6.059120590111818E-4]:8.339462987287E-3,((((((39[&rate=6.059120590111818E-4]:3.481553756551E-1,(16[&rate=6.059120590111818E-4]:2.425491688916E0,147[&rate=6.059120590111818E-4]:3.973758119786E-1)[&rate=6.059120590111818E-4]:8.156612856794E-3)[&rate=6.059120590111818E-4]:1.664489396165E-1,(98[&rate=6.059120590111818E-4]:5.789377871182E-1,(((100[&rate=6.059120590111818E-4]:1.033325107971E-1,94[&rate=6.059120590111818E-4]:1.033325107971E-1)[&rate=6.059120590111818E-4]:2.427764019675E-1,95[&rate=6.059120590111818E-4]:4.308083663167E-1)[&rate=6.059120590111818E-4]:1.525669317102E-1,(96[&rate=6.059120590111818E-4]:5.144783886545E-1,99[&rate=6.059120590111818E-4]:5.499975143374E-1)[&rate=6.059120590111818E-4]:4.4306745438E-2)[&rate=6.059120590111818E-4]:6.491450840099E-3)[&rate=6.059120590111818E-4]:6.408182869964E-2)[&rate=6.059120590111818E-4]:9.529019966324E-2,((((((22[&rate=6.059120590111818E-4]:4.110216519406E-1,27[&rate=6.059120590111818E-4]:4.274600081049E-1)[&rate=6.059120590111818E-4]:1.600819012868E-1,31[&rate=6.059120590111818E-4]:6.258980737754E-1)[&rate=6.059120590111818E-4]:1.362946102251E-1,2[&rate=6.059120590111818E-4]:5.347954237264E-1)[&rate=6.059120590111818E-4]:2.98345238822E-1,(26[&rate=6.059120590111818E-4]:5.585100663872E-1,(7[&rate=6.059120590111818E-4]:2.217201169341E-1,8[&rate=6.059120590111818E-4]:2.217201169341E-1)[&rate=6.059120590111818E-4]:2.299406343846E-1)[&rate=6.059120590111818E-4]:4.581922399969E-1)[&rate=6.059120590111818E-4]:1.559130036409E0,(97[&rate=6.059120590111818E-4]:2.463592250741E-1,(101[&rate=6.059120590111818E-4]:6.867324257155E-1,((((((87[&rate=6.059120590111818E-4]:2.021912358967E-1,(92[&rate=6.059120590111818E-4]:9.444995266422E-2,(91[&rate=6.059120590111818E-4]:6.433078171264E-2,90[&rate=6.059120590111818E-4]:6.433078171264E-2)[&rate=6.059120590111818E-4]:3.011917095158E-2)[&rate=6.059120590111818E-4]:1.214399133695E-1)[&rate=6.059120590111818E-4]:3.32192616736E-2,(85[&rate=6.059120590111818E-4]:1.390328960393E-1,((84[&rate=6.059120590111818E-4]:1.185170600047E-2,93[&rate=6.059120590111818E-4]:2.555033613749E-2)[&rate=6.059120590111818E-4]:5.637136464925E-2,(86[&rate=6.059120590111818E-4]:5.115480181652E-2,83[&rate=6.059120590111818E-4]:5.115480181652E-2)[&rate=6.059120590111818E-4]:1.70682688332E-2)[&rate=6.059120590111818E-4]:7.080982538961E-2)[&rate=6.059120590111818E-4]:9.637760153096E-2)[&rate=6.059120590111818E-4]:8.262118082127E-2,(89[&rate=6.059120590111818E-4]:6.270968871858E-2,88[&rate=6.059120590111818E-4]:4.901105858157E-2)[&rate=6.059120590111818E-4]:2.6902061981E-1)[&rate=6.059120590111818E-4]:7.001602357305E-1,3[&rate=6.059120590111818E-4]:4.784658867249E-1)[&rate=6.059120590111818E-4]:1.740818368245E-1,((6[&rate=6.059120590111818E-4]:4.122795970186E-1,18[&rate=6.059120590111818E-4]:4.752932956487E-1)[&rate=6.059120590111818E-4]:1.412006033123E-1,(15[&rate=6.059120590111818E-4]:3.292263115556E-1,10[&rate=6.059120590111818E-4]:2.908701471721E-1)[&rate=6.059120590111818E-4]:2.790484093231E-1)[&rate=6.059120590111818E-4]:1.51122317739E-1)[&rate=6.059120590111818E-4]:7.170719179617E-1,((((144[&rate=6.059120590111818E-4]:9.243251910595E-2,(141[&rate=6.059120590111818E-4]:9.446121410356E-2,145[&rate=6.059120590111818E-4]:9.720094013114E-2)[&rate=6.059120590111818E-4]:7.110310297512E-4)[&rate=6.059120590111818E-4]:3.239919445387E-1,142[&rate=6.059120590111818E-4]:4.219039156996E-1)[&rate=6.059120590111818E-4]:7.830047006419E-1,(((((30[&rate=6.059120590111818E-4]:3.176414639232E-1,4[&rate=6.059120590111818E-4]:1.450387241972E-1)[&rate=6.059120590111818E-4]:1.420379645368E-1,9[&rate=6.059120590111818E-4]:3.363917572271E-1)[&rate=6.059120590111818E-4]:2.120009330199E-1,(110[&rate=6.059120590111818E-4]:4.104373152413E-1,105[&rate=6.059120590111818E-4]:3.885195070222E-1)[&rate=6.059120590111818E-4]:1.40695101033E-1)[&rate=6.059120590111818E-4]:1.938799030025E-1,((113[&rate=6.059120590111818E-4]:5.44248323308E-1,117[&rate=6.059120590111818E-4]:5.469880493356E-1)[&rate=6.059120590111818E-4]:2.015940304436E-1,(17[&rate=6.059120590111818E-4]:4.898887149532E-1,14[&rate=6.059120590111818E-4]:4.515325505695E-1)[&rate=6.059120590111818E-4]:2.943098031821E-1)[&rate=6.059120590111818E-4]:4.649417579942E-3)[&rate=6.059120590111818E-4]:1.9686994208E-1,(((108[&rate=6.059120590111818E-4]:5.242121238255E-1,(((112[&rate=6.059120590111818E-4]:3.965809191779E-1,114[&rate=6.059120590111818E-4]:3.14389138356E-1)[&rate=6.059120590111818E-4]:2.33809290999E-2,107[&rate=6.059120590111818E-4]:3.980440400587E-1)[&rate=6.059120590111818E-4]:7.678709431763E-2,109[&rate=6.059120590111818E-4]:4.94009216568E-1)[&rate=6.059120590111818E-4]:5.212071547659E-2)[&rate=6.059120590111818E-4]:1.973113903091E-1,(115[&rate=6.059120590111818E-4]:5.313243007816E-1,(13[&rate=6.059120590111818E-4]:3.80503222499E-1,19[&rate=6.059120590111818E-4]:4.188593868827E-1)[&rate=6.059120590111818E-4]:2.330128591045E-1)[&rate=6.059120590111818E-4]:1.326649667776E-1)[&rate=6.059120590111818E-4]:1.534304601085E-1,((((104[&rate=6.059120590111818E-4]:3.659567336404E-1,111[&rate=6.059120590111818E-4]:3.823950898048E-1)[&rate=6.059120590111818E-4]:3.392835322147E-2,(106[&rate=6.059120590111818E-4]:2.667176773667E-1,139[&rate=6.059120590111818E-4]:4.584984992844E-1)[&rate=6.059120590111818E-4]:1.331674094952E-1)[&rate=6.059120590111818E-4]:2.273999605284E-1,116[&rate=6.059120590111818E-4]:5.670110747875E-1)[&rate=6.059120590111818E-4]:1.326205198478E-2,(148[&rate=6.059120590111818E-4]:1.617229748125E-1,143[&rate=6.059120590111818E-4]:1.589832487852E-1)[&rate=6.059120590111818E-4]:4.569063163434E-1)[&rate=6.059120590111818E-4]:2.371466008955E-1)[&rate=6.059120590111818E-4]:4.775020492196E-2)[&rate=6.059120590111818E-4]:8.494416320367E-2)[&rate=6.059120590111818E-4]:2.194400203187E-1,((((21[&rate=6.059120590111818E-4]:4.944828230062E-1,28[&rate=6.059120590111818E-4]:5.191403572526E-1)[&rate=6.059120590111818E-4]:4.699178332561E-1,1[&rate=6.059120590111818E-4]:2.027568206458E-1)[&rate=6.059120590111818E-4]:4.571721114464E-2,24[&rate=6.059120590111818E-4]:1.029295949599E0)[&rate=6.059120590111818E-4]:1.868407066343E-1,(((23[&rate=6.059120590111818E-4]:4.535772400098E-1,(20[&rate=6.059120590111818E-4]:2.862873311532E-1,25[&rate=6.059120590111818E-4]:3.05465413345E-1)[&rate=6.059120590111818E-4]:1.590707307745E-1)[&rate=6.059120590111818E-4]:1.611305824692E-1,(140[&rate=6.059120590111818E-4]:3.752095077863E-1,11[&rate=6.059120590111818E-4]:3.94387589978E-1)[&rate=6.059120590111818E-4]:1.353887256518E-1)[&rate=6.059120590111818E-4]:5.456209467714E-1,102[&rate=6.059120590111818E-4]:9.643837743663E-3)[&rate=6.059120590111818E-4]:4.484898287296E-2)[&rate=6.059120590111818E-4]:1.232804735777E-1)[&rate=6.059120590111818E-4]:1.945860733442E-1)[&rate=6.059120590111818E-4]:3.198525102319E-1)[&rate=6.059120590111818E-4]:6.038292097186E-1)[&rate=6.059120590111818E-4]:1.181474196878E-1)[&rate=6.059120590111818E-4]:1.465696894519E-1,(146[&rate=6.059120590111818E-4]:5.800149109799E-1,40[&rate=6.059120590111818E-4]:4.59796331745E-1)[&rate=6.059120590111818E-4]:1.22318253835E-1)[&rate=6.059120590111818E-4]:2.777992935484E-2)[&rate=6.059120590111818E-4]:1.898415474086E-1,38[&rate=6.059120590111818E-4]:7.314300514143E-1)[&rate=6.059120590111818E-4]:3.537456552917E-1,(35[&rate=6.059120590111818E-4]:8.549770481518E-2,(((121[&rate=6.059120590111818E-4]:1.692930506502E0,127[&rate=6.059120590111818E-4]:2.134026396913E0)[&rate=6.059120590111818E-4]:3.359425803667E-1,((((65[&rate=6.059120590111818E-4]:1.745460184397E-1,(62[&rate=6.059120590111818E-4]:3.538594713168E-1,(60[&rate=6.059120590111818E-4]:8.59736173946E-2,64[&rate=6.059120590111818E-4]:2.366585489013E-1)[&rate=6.059120590111818E-4]:7.610503200449E-2)[&rate=6.059120590111818E-4]:1.246736904064E-2)[&rate=6.059120590111818E-4]:1.634551605464E-1,(63[&rate=6.059120590111818E-4]:3.223884114857E-1,61[&rate=6.059120590111818E-4]:3.634843018967E-1)[&rate=6.059120590111818E-4]:1.662976990072E-1)[&rate=6.059120590111818E-4]:8.591784408296E-1,(128[&rate=6.059120590111818E-4]:1.065108827777E0,((((129[&rate=6.059120590111818E-4]:3.29263288745E-1,132[&rate=6.059120590111818E-4]:3.320030147724E-1)[&rate=6.059120590111818E-4]:6.820172038313E-2,(130[&rate=6.059120590111818E-4]:6.366119083513E-2,131[&rate=6.059120590111818E-4]:6.640091686248E-2)[&rate=6.059120590111818E-4]:3.33803818293E-1)[&rate=6.059120590111818E-4]:2.02507398678E-1,118[&rate=6.059120590111818E-4]:7.36958709176E-1)[&rate=6.059120590111818E-4]:1.122051091789E-2,69[&rate=6.059120590111818E-4]:7.591381242036E-1)[&rate=6.059120590111818E-4]:4.5665563508E-1)[&rate=6.059120590111818E-4]:1.841255865596E-1)[&rate=6.059120590111818E-4]:1.272061088187E-1,(((51[&rate=6.059120590111818E-4]:4.40289013943E-1,(47[&rate=6.059120590111818E-4]:1.003347762674E-1,44[&rate=6.059120590111818E-4]:9.48702953931E-2)[&rate=6.059120590111818E-4]:3.672766420471E-1)[&rate=6.059120590111818E-4]:5.433133186558E-2,((49[&rate=6.059120590111818E-4]:2.519921611432E-1,50[&rate=6.059120590111818E-4]:2.519921611432E-1)[&rate=6.059120590111818E-4]:1.764474404981E-1,((43[&rate=6.059120590111818E-4]:3.60555466049E-1,46[&rate=6.059120590111818E-4]:3.60555466049E-1)[&rate=6.059120590111818E-4]:1.994931985922E-2,((42[&rate=6.059120590111818E-4]:4.614145071428E-2,48[&rate=6.059120590111818E-4]:8.43928168345E-2)[&rate=6.059120590111818E-4]:2.212845433224E-1,41[&rate=6.059120590111818E-4]:2.619615131625E-1)[&rate=6.059120590111818E-4]:6.389846400278E-2)[&rate=6.059120590111818E-4]:8.072170097882E-2)[&rate=6.059120590111818E-4]:6.071626329297E-2)[&rate=6.059120590111818E-4]:1.48983359457E-2,45[&rate=6.059120590111818E-4]:5.286443648144E-1)[&rate=6.059120590111818E-4]:7.439994604921E-2)[&rate=6.059120590111818E-4]:5.51722897411E-2)[&rate=6.059120590111818E-4]:1.759825788619E-1,36[&rate=6.059120590111818E-4]:1.25403610936E-1)[&rate=6.059120590111818E-4]:6.669436344934E-3)[&rate=6.059120590111818E-4]:3.973125553753E-1)[&rate=6.059120590111818E-4]:3.693172106475E-1,((((((103[&rate=6.059120590111818E-4]:5.001216835248E-1,((12[&rate=6.059120590111818E-4]:2.186259808747E-1,5[&rate=6.059120590111818E-4]:1.802698164912E-1)[&rate=6.059120590111818E-4]:1.800998774067E-1,29[&rate=6.059120590111818E-4]:5.055751733499E-1)[&rate=6.059120590111818E-4]:2.274232225036E-1)[&rate=6.059120590111818E-4]:1.733975876033E0,(134[&rate=6.059120590111818E-4]:6.054473782352E-1,(137[&rate=6.059120590111818E-4]:2.742467277201E-1,133[&rate=6.059120590111818E-4]:2.331508373091E-1)[&rate=6.059120590111818E-4]:4.024335272273E-1)[&rate=6.059120590111818E-4]:7.081022361176E-1)[&rate=6.059120590111818E-4]:4.666091082738E-3,((((77[&rate=6.059120590111818E-4]:3.737703820219E-1,(80[&rate=6.059120590111818E-4]:8.119746326316E-2,81[&rate=6.059120590111818E-4]:8.119746326316E-2)[&rate=6.059120590111818E-4]:2.487373023203E-1)[&rate=6.059120590111818E-4]:4.896632513611E-2,(71[&rate=6.059120590111818E-4]:9.700265466544E-2,73[&rate=6.059120590111818E-4]:1.654958053503E-1)[&rate=6.059120590111818E-4]:2.627203538624E-1)[&rate=6.059120590111818E-4]:1.656644734603E-1,(82[&rate=6.059120590111818E-4]:3.168130742325E-1,((72[&rate=6.059120590111818E-4]:2.676975604938E-2,78[&rate=6.059120590111818E-4]:4.86875642687E-2)[&rate=6.059120590111818E-4]:1.770380707359E-1,79[&rate=6.059120590111818E-4]:2.257256350046E-1)[&rate=6.059120590111818E-4]:8.286826114579E-2)[&rate=6.059120590111818E-4]:2.441908461118E-1)[&rate=6.059120590111818E-4]:7.871492429878E-2,((76[&rate=6.059120590111818E-4]:5.509856270441E-1,(70[&rate=6.059120590111818E-4]:3.876131603649E-1,74[&rate=6.059120590111818E-4]:4.259693247484E-1)[&rate=6.059120590111818E-4]:1.250163022958E-1)[&rate=6.059120590111818E-4]:4.916541039847E-2,75[&rate=6.059120590111818E-4]:6.001510374426E-1)[&rate=6.059120590111818E-4]:7.244451952914E-2)[&rate=6.059120590111818E-4]:6.401406964088E-1)[&rate=6.059120590111818E-4]:3.785017939295E-2,(52[&rate=6.059120590111818E-4]:5.826327730626E-1,53[&rate=6.059120590111818E-4]:5.744360517513E-1)[&rate=6.059120590111818E-4]:2.968732241013E-2)[&rate=6.059120590111818E-4]:3.325620041792E-1,125[&rate=6.059120590111818E-4]:7.263028646794E-1)[&rate=6.059120590111818E-4]:6.984410864902E-1,(((58[&rate=6.059120590111818E-4]:2.612301913362E-1,((((55[&rate=6.059120590111818E-4]:9.518378560469E-2,56[&rate=6.059120590111818E-4]:9.518378560469E-2)[&rate=6.059120590111818E-4]:5.510479488653E-2,54[&rate=6.059120590111818E-4]:1.202339356826E-1)[&rate=6.059120590111818E-4]:4.439458391974E-3,57[&rate=6.059120590111818E-4]:1.656570006319E-1)[&rate=6.059120590111818E-4]:8.051175317817E-3,37[&rate=6.059120590111818E-4]:2.092273016328E-1)[&rate=6.059120590111818E-4]:7.112857276343E-2)[&rate=6.059120590111818E-4]:6.235344697452E-2,59[&rate=6.059120590111818E-4]:3.044579552506E-1)[&rate=6.059120590111818E-4]:2.361310624213E-1,68[&rate=6.059120590111818E-4]:4.914086898029E-1)[&rate=6.059120590111818E-4]:7.666685946999E-1)[&rate=6.059120590111818E-4]:1.417708241074E-1)[&rate=6.059120590111818E-4]:1.922569077936E-2)[&rate=6.059120590111818E-4]:2.64489709481E-2)[&rate=6.059120590111818E-4]:6.487144761303E-2,33[&rate=6.059120590111818E-4]:8.322152538404E-2);
tree STATE_39870000 [&joint=-20970.0959215068,lnP=-20970.0959215068] = [&R] ((33[&rate=4.991242868412316E-4]:1.669802658074E-2,32[&rate=4.991242868412316E-4]:1.121857452603E-2)[&rate=4.991242868412316E-4]:7.692229840285E-3,((((66[&rate=4.991242868412316E-4]:4.047160811245E-1,(((124[&rate=4.991242868412316E-4]:2.303674962624E-1,123[&rate=4.991242868412316E-4]:2.330997366996E-1)[&rate=4.991242868412316E-4]:9.554415138325E-2,122[&rate=4.991242868412316E-4]:3.286438880828E-1)[&rate=4.991242868412316E-4]:4.924798413132E-1,67[&rate=4.991242868412316E-4]:3.198511790554E-1)[&rate=4.991242868412316E-4]:8.486490206913E-2)[&rate=4.991242868412316E-4]:1.322607833275E-1,((126[&rate=4.991242868412316E-4]:9.991380299464E-1,((138[&rate=4.991242868412316E-4]:3.918888374538E-1,136[&rate=4.991242868412316E-4]:2.603819881386E-1)[&rate=4.991242868412316E-4]:1.852597353731E-1,135[&rate=4.991242868412316E-4]:3.771485728268E-1)[&rate=4.991242868412316E-4]:1.059746774284E0)[&rate=4.991242868412316E-4]:1.05863646076E-1,(119[&rate=4.991242868412316E-4]:7.218849016659E-1,120[&rate=4.991242868412316E-4]:6.25994490707E-1)[&rate=4.991242868412316E-4]:1.168819297E0)[&rate=4.991242868412316E-4]:6.791493781144E-1)[&rate=4.991242868412316E-4]:2.273814225574E-1,(((((((77[&rate=4.991242868412316E-4]:4.389835580408E-1,71[&rate=4.991242868412316E-4]:3.759698594107E-1)[&rate=4.991242868412316E-4]:1.474520560208E-1,((((79[&rate=4.991242868412316E-4]:2.873362206323E-1,82[&rate=4.991242868412316E-4]:2.955553987144E-1)[&rate=4.991242868412316E-4]:3.639787045943E-3,(72[&rate=4.991242868412316E-4]:1.305553895832E-1,78[&rate=4.991242868412316E-4]:1.524731978025E-1)[&rate=4.991242868412316E-4]:1.385028098757E-1)[&rate=4.991242868412316E-4]:1.829810932386E-2,73[&rate=4.991242868412316E-4]:3.503700074129E-1)[&rate=4.991242868412316E-4]:1.987516950411E-1,(80[&rate=4.991242868412316E-4]:7.746318389753E-2,81[&rate=4.991242868412316E-4]:7.746318389753E-2)[&rate=4.991242868412316E-4]:4.223434500633E-1)[&rate=4.991242868412316E-4]:4.27933636623E-2)[&rate=4.991242868412316E-4]:1.821556380458E-1,((70[&rate=4.991242868412316E-4]:3.463549890234E-1,(74[&rate=4.991242868412316E-4]:3.736303785357E-1,76[&rate=4.991242868412316E-4]:3.736303785357E-1)[&rate=4.991242868412316E-4]:1.108077487117E-2)[&rate=4.991242868412316E-4]:7.399530652443E-2,75[&rate=4.991242868412316E-4]:4.587064599313E-1)[&rate=4.991242868412316E-4]:3.153642442308E-1)[&rate=4.991242868412316E-4]:6.235965098301E-1,((134[&rate=4.991242868412316E-4]:2.151558591661E-1,133[&rate=4.991242868412316E-4]:2.452928454672E-1)[&rate=4.991242868412316E-4]:1.228424482002E-1,137[&rate=4.991242868412316E-4]:4.092311840785E-1)[&rate=4.991242868412316E-4]:1.065148358681E0)[&rate=4.991242868412316E-4]:7.943839352828E-2,((52[&rate=4.991242868412316E-4]:3.703663116169E-1,(103[&rate=4.991242868412316E-4]:6.394124387994E-1,((12[&rate=4.991242868412316E-4]:3.106826274525E-1,5[&rate=4.991242868412316E-4]:2.723264630691E-1)[&rate=4.991242868412316E-4]:8.85584768141E-2,29[&rate=4.991242868412316E-4]:5.060904193352E-1)[&rate=4.991242868412316E-4]:3.661987317931E-1)[&rate=4.991242868412316E-4]:1.395247607378E0)[&rate=4.991242868412316E-4]:3.643501764364E-1,53[&rate=4.991242868412316E-4]:7.265197667419E-1)[&rate=4.991242868412316E-4]:4.122782166372E-3)[&rate=4.991242868412316E-4]:4.740660423776E-1,125[&rate=4.991242868412316E-4]:9.943260776247E-1)[&rate=4.991242868412316E-4]:3.067319573873E-1,((57[&rate=4.991242868412316E-4]:4.192563393172E-1,(((58[&rate=4.991242868412316E-4]:2.979223255203E-1,(54[&rate=4.991242868412316E-4]:2.40491624937E-1,37[&rate=4.991242868412316E-4]:3.169943571774E-1)[&rate=4.991242868412316E-4]:5.365140295632E-5)[&rate=4.991242868412316E-4]:8.250069986815E-2,(55[&rate=4.991242868412316E-4]:3.031038637699E-1,56[&rate=4.991242868412316E-4]:3.031038637699E-1)[&rate=4.991242868412316E-4]:4.999675724684E-2)[&rate=4.991242868412316E-4]:9.588406009642E-3,59[&rate=4.991242868412316E-4]:3.708857483379E-1)[&rate=4.991242868412316E-4]:4.563835054209E-2)[&rate=4.991242868412316E-4]:1.788466411539E-1,68[&rate=4.991242868412316E-4]:5.46190412165E-1)[&rate=4.991242868412316E-4]:5.882009561802E-1)[&rate=4.991242868412316E-4]:1.776875564364E-1)[&rate=4.991242868412316E-4]:1.170308718622E-1,(34[&rate=4.991242868412316E-4]:3.218544137643E-3,(((((((2[&rate=4.991242868412316E-4]:6.957482496915E-1,(((22[&rate=4.991242868412316E-4]:4.681538302359E-1,27[&rate=4.991242868412316E-4]:4.845921864003E-1)[&rate=4.991242868412316E-4]:1.245479758646E-1,((7[&rate=4.991242868412316E-4]:1.661884556905E-1,8[&rate=4.991242868412316E-4]:1.661884556905E-1)[&rate=4.991242868412316E-4]:1.859204031693E-1,26[&rate=4.991242868412316E-4]:4.589581739283E-1)[&rate=4.991242868412316E-4]:1.447025362819E-1)[&rate=4.991242868412316E-4]:1.837752600954E-1,31[&rate=4.991242868412316E-4]:8.312715867439E-1)[&rate=4.991242868412316E-4]:9.18739232216E-2)[&rate=4.991242868412316E-4]:1.635291128777E0,(147[&rate=4.991242868412316E-4]:4.268120608583E-1,97[&rate=4.991242868412316E-4]:2.983967603117E-1)[&rate=4.991242868412316E-4]:4.878563961399E-3)[&rate=4.991242868412316E-4]:5.247243684522E-2,(101[&rate=4.991242868412316E-4]:7.597600508437E-1,((((18[&rate=4.991242868412316E-4]:5.09620430628E-1,6[&rate=4.991242868412316E-4]:4.466067319979E-1)[&rate=4.991242868412316E-4]:1.884946972557E-2,(15[&rate=4.991242868412316E-4]:3.894040176796E-1,10[&rate=4.991242868412316E-4]:3.510478532961E-1)[&rate=4.991242868412316E-4]:1.308467045917E-1)[&rate=4.991242868412316E-4]:2.862672588932E-1,(((((92[&rate=4.991242868412316E-4]:1.328035549886E-1,(91[&rate=4.991242868412316E-4]:8.505551330217E-2,90[&rate=4.991242868412316E-4]:8.505551330217E-2)[&rate=4.991242868412316E-4]:4.774804168638E-2)[&rate=4.991242868412316E-4]:6.313708389705E-2,87[&rate=4.991242868412316E-4]:1.822420087486E-1)[&rate=4.991242868412316E-4]:1.26863564494E-2,((83[&rate=4.991242868412316E-4]:1.194327914039E-1,85[&rate=4.991242868412316E-4]:1.194327914039E-1)[&rate=4.991242868412316E-4]:5.015591562776E-2,(93[&rate=4.991242868412316E-4]:8.958805624314E-2,(86[&rate=4.991242868412316E-4]:7.387357568365E-2,84[&rate=4.991242868412316E-4]:7.387357568365E-2)[&rate=4.991242868412316E-4]:2.015850422468E-3)[&rate=4.991242868412316E-4]:9.369928092555E-2)[&rate=4.991242868412316E-4]:2.533965816631E-2)[&rate=4.991242868412316E-4]:1.816890025767E-2,(89[&rate=4.991242868412316E-4]:2.049394175745E-1,88[&rate=4.991242868412316E-4]:1.912407874375E-1)[&rate=4.991242868412316E-4]:2.185647801818E-2)[&rate=4.991242868412316E-4]:6.999030876827E-1,3[&rate=4.991242868412316E-4]:3.732743257412E-1)[&rate=4.991242868412316E-4]:3.26394340355E-1)[&rate=4.991242868412316E-4]:6.842475589863E-1,((((((13[&rate=4.991242868412316E-4]:4.723230369171E-1,19[&rate=4.991242868412316E-4]:5.106792013008E-1)[&rate=4.991242868412316E-4]:3.548594465592E-1,(115[&rate=4.991242868412316E-4]:7.435700422496E-1,(108[&rate=4.991242868412316E-4]:6.937601205949E-1,(109[&rate=4.991242868412316E-4]:4.960993094262E-1,((112[&rate=4.991242868412316E-4]:4.412713086945E-1,114[&rate=4.991242868412316E-4]:3.590795278726E-1)[&rate=4.991242868412316E-4]:2.734845530583E-2,107[&rate=4.991242868412316E-4]:4.467019557812E-1)[&rate=4.991242868412316E-4]:3.021927145326E-2)[&rate=4.991242868412316E-4]:2.195786193878E-1)[&rate=4.991242868412316E-4]:1.073441682302E-1)[&rate=4.991242868412316E-4]:1.420660404778E-3)[&rate=4.991242868412316E-4]:3.510865146185E-1,((((111[&rate=4.991242868412316E-4]:4.034752510441E-1,139[&rate=4.991242868412316E-4]:5.788177167974E-1)[&rate=4.991242868412316E-4]:1.23924803314E-2,(104[&rate=4.991242868412316E-4]:2.530752805069E-2,106[&rate=4.991242868412316E-4]:2.530752805069E-2)[&rate=4.991242868412316E-4]:3.741218471604E-1)[&rate=4.991242868412316E-4]:8.41920328878E-2,116[&rate=4.991242868412316E-4]:4.233474354961E-1)[&rate=4.991242868412316E-4]:7.174745175371E-2,(148[&rate=4.991242868412316E-4]:2.752771058074E-1,143[&rate=4.991242868412316E-4]:2.725373797801E-1)[&rate=4.991242868412316E-4]:2.581739458261E-1)[&rate=4.991242868412316E-4]:6.009823300231E-1)[&rate=4.991242868412316E-4]:1.406824667831E-1,((105[&rate=4.991242868412316E-4]:4.062173516806E-1,110[&rate=4.991242868412316E-4]:4.281351598997E-1)[&rate=4.991242868412316E-4]:3.611825686038E-1,(((113[&rate=4.991242868412316E-4]:4.776259362221E-1,(117[&rate=4.991242868412316E-4]:4.668099815393E-1,(17[&rate=4.991242868412316E-4]:3.954808060489E-1,14[&rate=4.991242868412316E-4]:3.571246416652E-1)[&rate=4.991242868412316E-4]:1.069456138466E-1)[&rate=4.991242868412316E-4]:1.355568071039E-2)[&rate=4.991242868412316E-4]:2.981715655509E-2,9[&rate=4.991242868412316E-4]:4.992239146951E-1)[&rate=4.991242868412316E-4]:1.218990332848E-2,(30[&rate=4.991242868412316E-4]:4.489604731005E-1,4[&rate=4.991242868412316E-4]:2.763577333745E-1)[&rate=4.991242868412316E-4]:1.85741016156E-1)[&rate=4.991242868412316E-4]:2.751641844525E-1)[&rate=4.991242868412316E-4]:5.241542843198E-1)[&rate=4.991242868412316E-4]:7.854797766253E-2,((144[&rate=4.991242868412316E-4]:5.959322055697E-1,(145[&rate=4.991242868412316E-4]:5.445844501179E-1,141[&rate=4.991242868412316E-4]:5.418447240903E-1)[&rate=4.991242868412316E-4]:5.68272075068E-2)[&rate=4.991242868412316E-4]:1.875934727402E-1,142[&rate=4.991242868412316E-4]:7.890051303649E-1)[&rate=4.991242868412316E-4]:7.810970519019E-1)[&rate=4.991242868412316E-4]:1.752408579932E-2,((((1[&rate=4.991242868412316E-4]:9.899397058392E-2,(21[&rate=4.991242868412316E-4]:5.979105491683E-1,28[&rate=4.991242868412316E-4]:6.225680834147E-1)[&rate=4.991242868412316E-4]:2.627272570321E-1)[&rate=4.991242868412316E-4]:1.230547395173E-1,24[&rate=4.991242868412316E-4]:1.002870627909E0)[&rate=4.991242868412316E-4]:2.274765806667E-1,(((25[&rate=4.991242868412316E-4]:5.716855567085E-1,20[&rate=4.991242868412316E-4]:5.525074745168E-1)[&rate=4.991242868412316E-4]:4.34602900133E-2,23[&rate=4.991242868412316E-4]:6.041869426121E-1)[&rate=4.991242868412316E-4]:2.061678732279E-1,(140[&rate=4.991242868412316E-4]:4.910188711736E-1,11[&rate=4.991242868412316E-4]:5.101969533653E-1)[&rate=4.991242868412316E-4]:2.152263556255E-1)[&rate=4.991242868412316E-4]:4.090334886265E-1)[&rate=4.991242868412316E-4]:1.618557263568E-2,102[&rate=4.991242868412316E-4]:8.488894559553E-2)[&rate=4.991242868412316E-4]:2.561619800047E-1)[&rate=4.991242868412316E-4]:4.560502550963E-2)[&rate=4.991242868412316E-4]:3.785835517888E-1)[&rate=4.991242868412316E-4]:6.401901206346E-1)[&rate=4.991242868412316E-4]:8.913232633455E-3,((16[&rate=4.991242868412316E-4]:2.493821410938E0,39[&rate=4.991242868412316E-4]:4.083284848212E-1)[&rate=4.991242868412316E-4]:2.663854921539E-2,146[&rate=4.991242868412316E-4]:5.551856132715E-1)[&rate=4.991242868412316E-4]:7.322110813761E-4)[&rate=4.991242868412316E-4]:2.662404751747E-1,((98[&rate=4.991242868412316E-4]:6.485148964161E-1,((100[&rate=4.991242868412316E-4]:9.705124672934E-2,94[&rate=4.991242868412316E-4]:9.705124672934E-2)[&rate=4.991242868412316E-4]:3.295315280043E-1,95[&rate=4.991242868412316E-4]:5.112822282857E-1)[&rate=4.991242868412316E-4]:1.481616298791E-1)[&rate=4.991242868412316E-4]:7.244584629168E-2,(96[&rate=4.991242868412316E-4]:6.238463252112E-1,(99[&rate=4.991242868412316E-4]:6.526507967782E-1,40[&rate=4.991242868412316E-4]:5.023775727347E-1)[&rate=4.991242868412316E-4]:6.714654115793E-3)[&rate=4.991242868412316E-4]:8.345321531097E-2)[&rate=4.991242868412316E-4]:1.093942781313E-1)[&rate=4.991242868412316E-4]:2.994687945703E-1,38[&rate=4.991242868412316E-4]:9.331025039339E-1)[&rate=4.991242868412316E-4]:3.692474113757E-1,(127[&rate=4.991242868412316E-4]:3.096633244624E0,(((((((131[&rate=4.991242868412316E-4]:2.955086287814E-1,(132[&rate=4.991242868412316E-4]:1.915043187543E-1,(130[&rate=4.991242868412316E-4]:1.570962638423E-1,129[&rate=4.991242868412316E-4]:1.570962638423E-1)[&rate=4.991242868412316E-4]:3.166832888466E-2)[&rate=4.991242868412316E-4]:1.040043100271E-1)[&rate=4.991242868412316E-4]:3.362596557274E-1,69[&rate=4.991242868412316E-4]:7.76973763961E-1)[&rate=4.991242868412316E-4]:1.14274137125E-2,118[&rate=4.991242868412316E-4]:7.774422735638E-1)[&rate=4.991242868412316E-4]:6.637537509846E-1,((65[&rate=4.991242868412316E-4]:3.749476747534E-1,(60[&rate=4.991242868412316E-4]:2.020870526698E-1,(64[&rate=4.991242868412316E-4]:3.240508094526E-1,62[&rate=4.991242868412316E-4]:3.651466998636E-1)[&rate=4.991242868412316E-4]:2.872117472397E-2)[&rate=4.991242868412316E-4]:1.728606220836E-1)[&rate=4.991242868412316E-4]:1.818175819952E-1,(63[&rate=4.991242868412316E-4]:9.25959436827E-2,61[&rate=4.991242868412316E-4]:1.336918340937E-1)[&rate=4.991242868412316E-4]:6.148542445726E-1)[&rate=4.991242868412316E-4]:6.926499458821E-1)[&rate=4.991242868412316E-4]:1.37721431321E-2,128[&rate=4.991242868412316E-4]:1.315242140283E0)[&rate=4.991242868412316E-4]:4.934314924641E-1,((((49[&rate=4.991242868412316E-4]:5.175322023535E-1,50[&rate=4.991242868412316E-4]:5.175322023535E-1)[&rate=4.991242868412316E-4]:2.80453606962E-2,51[&rate=4.991242868412316E-4]:5.510420439239E-1)[&rate=4.991242868412316E-4]:1.081858241088E-2,47[&rate=4.991242868412316E-4]:5.891830307063E-1)[&rate=4.991242868412316E-4]:3.662142311889E-2,((((43[&rate=4.991242868412316E-4]:3.863653043938E-1,46[&rate=4.991242868412316E-4]:3.863653043938E-1)[&rate=4.991242868412316E-4]:7.095083184789E-2,((42[&rate=4.991242868412316E-4]:2.558689446774E-1,48[&rate=4.991242868412316E-4]:2.941203107976E-1)[&rate=4.991242868412316E-4]:6.635732005507E-2,41[&rate=4.991242868412316E-4]:3.167617838582E-1)[&rate=4.991242868412316E-4]:8.590954364051E-2)[&rate=4.991242868412316E-4]:4.212057481514E-2,45[&rate=4.991242868412316E-4]:4.912399897454E-1)[&rate=4.991242868412316E-4]:6.244281124681E-2,44[&rate=4.991242868412316E-4]:5.564150414294E-1)[&rate=4.991242868412316E-4]:6.392493152157E-2)[&rate=4.991242868412316E-4]:4.176696879422E-1)[&rate=4.991242868412316E-4]:2.2900550309E-1,((36[&rate=4.991242868412316E-4]:3.738285228329E-1,121[&rate=4.991242868412316E-4]:2.453280577627E0)[&rate=4.991242868412316E-4]:1.507031688019E-1,35[&rate=4.991242868412316E-4]:4.77956349169E-1)[&rate=4.991242868412316E-4]:3.095566338067E-2)[&rate=4.991242868412316E-4]:2.05979444034E-2)[&rate=4.991242868412316E-4]:1.704745118411E-1)[&rate=4.991242868412316E-4]:1.662477739736E-1)[&rate=4.991242868412316E-4]:1.515691610374E-2)[&rate=4.991242868412316E-4]:2.245315234402E-2);
tree STATE_39960000 [&joint=-20958.34203463745,lnP=-20958.34203463745] = [&R] (((((40[&rate=5.832393997958321E-4]:8.198066330475E-1,(((147[&rate=5.832393997958321E-4]:5.417311099104E-1,(((16[&rate=5.832393997958321E-4]:2.475835329297E0,(39[&rate=5.832393997958321E-4]:3.591990612244E-1,97[&rate=5.832393997958321E-4]:2.881608098583E-1)[&rate=5.832393997958321E-4]:3.114334195516E-2)[&rate=5.832393997958321E-4]:3.843610239324E-2,(((7[&rate=5.832393997958321E-4]:4.625742829671E-1,8[&rate=5.832393997958321E-4]:4.625742829671E-1)[&rate=5.832393997958321E-4]:1.12946639333E-1,26[&rate=5.832393997958321E-4]:6.823702373687E-1)[&rate=5.832393997958321E-4]:1.167597226167E-1,((31[&rate=5.832393997958321E-4]:6.388468605265E-1,2[&rate=5.832393997958321E-4]:4.114496002525E-1)[&rate=5.832393997958321E-4]:2.002123814878E-1,(22[&rate=5.832393997958321E-4]:4.714020203647E-1,27[&rate=5.832393997958321E-4]:4.87840376529E-1)[&rate=5.832393997958321E-4]:3.128627011016E-1)[&rate=5.832393997958321E-4]:3.906334409473E-3)[&rate=5.832393997958321E-4]:1.769935992253E0)[&rate=5.832393997958321E-4]:5.015917527429E-2,146[&rate=5.832393997958321E-4]:5.991562600821E-1)[&rate=5.832393997958321E-4]:5.416379882891E-3)[&rate=5.832393997958321E-4]:1.419398156378E-1,(101[&rate=5.832393997958321E-4]:1.3324521699E0,((((18[&rate=5.832393997958321E-4]:7.510838262239E-1,(6[&rate=5.832393997958321E-4]:6.334993372169E-1,(15[&rate=5.832393997958321E-4]:4.234667769046E-1,10[&rate=5.832393997958321E-4]:3.851106125212E-1)[&rate=5.832393997958321E-4]:2.648270808601E-1)[&rate=5.832393997958321E-4]:5.457079037682E-2)[&rate=5.832393997958321E-4]:1.359814385905E-1,(((((89[&rate=5.832393997958321E-4]:1.422943216618E-1,88[&rate=5.832393997958321E-4]:1.285956915248E-1)[&rate=5.832393997958321E-4]:4.002757478672E-2,83[&rate=5.832393997958321E-4]:1.686232663115E-1)[&rate=5.832393997958321E-4]:4.2476132391E-2,85[&rate=5.832393997958321E-4]:2.110993987026E-1)[&rate=5.832393997958321E-4]:1.041146084039E-2,87[&rate=5.832393997958321E-4]:2.215108595429E-1)[&rate=5.832393997958321E-4]:6.311117235957E-2,((92[&rate=5.832393997958321E-4]:1.028202869109E-1,(91[&rate=5.832393997958321E-4]:1.725776777186E-2,90[&rate=5.832393997958321E-4]:1.725776777186E-2)[&rate=5.832393997958321E-4]:8.556251913906E-2)[&rate=5.832393997958321E-4]:3.956346675921E-2,((84[&rate=5.832393997958321E-4]:3.651650957453E-2,93[&rate=5.832393997958321E-4]:5.021513971155E-2)[&rate=5.832393997958321E-4]:6.973942414195E-3,86[&rate=5.832393997958321E-4]:4.349045198873E-2)[&rate=5.832393997958321E-4]:8.519467154438E-2)[&rate=5.832393997958321E-4]:1.559369083694E-1)[&rate=5.832393997958321E-4]:1.027100767158E0)[&rate=5.832393997958321E-4]:2.27546775302E-2,3[&rate=5.832393997958321E-4]:7.94751449194E-1)[&rate=5.832393997958321E-4]:7.836818063154E-1,(((141[&rate=5.832393997958321E-4]:1.775874231503E-1,(145[&rate=5.832393997958321E-4]:1.131550626316E-1,144[&rate=5.832393997958321E-4]:1.076756105767E-1)[&rate=5.832393997958321E-4]:6.717208654629E-2)[&rate=5.832393997958321E-4]:4.378089402896E-1,142[&rate=5.832393997958321E-4]:6.181360894675E-1)[&rate=5.832393997958321E-4]:9.113812903048E-1,(((102[&rate=5.832393997958321E-4]:3.11382793022E-2,(((28[&rate=5.832393997958321E-4]:6.822697402098E-1,21[&rate=5.832393997958321E-4]:6.576122059634E-1)[&rate=5.832393997958321E-4]:2.057106130569E-1,1[&rate=5.832393997958321E-4]:1.016789834037E-1)[&rate=5.832393997958321E-4]:1.743269404413E-1,24[&rate=5.832393997958321E-4]:1.056827841653E0)[&rate=5.832393997958321E-4]:1.359542732653E-1)[&rate=5.832393997958321E-4]:1.726920179384E-1,((140[&rate=5.832393997958321E-4]:4.105772607E-1,11[&rate=5.832393997958321E-4]:4.297553428918E-1)[&rate=5.832393997958321E-4]:3.810406673815E-1,((25[&rate=5.832393997958321E-4]:5.688081481254E-1,20[&rate=5.832393997958321E-4]:5.496300659337E-1)[&rate=5.832393997958321E-4]:3.16923316405E-1,23[&rate=5.832393997958321E-4]:8.747725604208E-1)[&rate=5.832393997958321E-4]:2.095495670174E-2)[&rate=5.832393997958321E-4]:4.587877116248E-1)[&rate=5.832393997958321E-4]:7.300917453361E-2,(((((104[&rate=5.832393997958321E-4]:4.884703625406E-1,(139[&rate=5.832393997958321E-4]:5.445422282688E-1,(106[&rate=5.832393997958321E-4]:2.069126093279E-3,111[&rate=5.832393997958321E-4]:1.850748225765E-2)[&rate=5.832393997958321E-4]:3.506922802578E-1)[&rate=5.832393997958321E-4]:1.357089561895E-1)[&rate=5.832393997958321E-4]:1.80758125935E-1,116[&rate=5.832393997958321E-4]:6.089545158728E-1)[&rate=5.832393997958321E-4]:5.291370557787E-2,(148[&rate=5.832393997958321E-4]:3.470000597588E-1,143[&rate=5.832393997958321E-4]:3.442603337314E-1)[&rate=5.832393997958321E-4]:3.532243260756E-1)[&rate=5.832393997958321E-4]:6.792622003936E-2,((108[&rate=5.832393997958321E-4]:4.816562009453E-1,(107[&rate=5.832393997958321E-4]:4.306726262075E-1,(109[&rate=5.832393997958321E-4]:3.681387925239E-1,(112[&rate=5.832393997958321E-4]:3.570171983536E-1,114[&rate=5.832393997958321E-4]:2.748254175317E-1)[&rate=5.832393997958321E-4]:1.386132019771E-2)[&rate=5.832393997958321E-4]:8.171191587535E-2)[&rate=5.832393997958321E-4]:5.372330076512E-2)[&rate=5.832393997958321E-4]:1.824051277896E-1,(115[&rate=5.832393997958321E-4]:5.398795378051E-1,(13[&rate=5.832393997958321E-4]:5.023004118032E-1,19[&rate=5.832393997958321E-4]:5.406565761869E-1)[&rate=5.832393997958321E-4]:1.197709068238E-1)[&rate=5.832393997958321E-4]:6.664754435436E-2)[&rate=5.832393997958321E-4]:1.232673593305E-1)[&rate=5.832393997958321E-4]:3.374692682834E-1,((105[&rate=5.832393997958321E-4]:7.793301013876E-1,110[&rate=5.832393997958321E-4]:8.012479096067E-1)[&rate=5.832393997958321E-4]:6.268103426498E-2,((((30[&rate=5.832393997958321E-4]:3.58412111611E-1,4[&rate=5.832393997958321E-4]:1.858093718849E-1)[&rate=5.832393997958321E-4]:1.971232765825E-1,117[&rate=5.832393997958321E-4]:4.432066210702E-1)[&rate=5.832393997958321E-4]:2.987379459225E-1,(9[&rate=5.832393997958321E-4]:6.442090879825E-1,(17[&rate=5.832393997958321E-4]:4.555142642775E-1,14[&rate=5.832393997958321E-4]:4.171580998938E-1)[&rate=5.832393997958321E-4]:2.352701661707E-1)[&rate=5.832393997958321E-4]:8.677657490061E-2)[&rate=5.832393997958321E-4]:4.552418373097E-2,113[&rate=5.832393997958321E-4]:7.847290246961E-1)[&rate=5.832393997958321E-4]:8.467937123031E-2)[&rate=5.832393997958321E-4]:2.800470946689E-1)[&rate=5.832393997958321E-4]:2.013565839185E-1)[&rate=5.832393997958321E-4]:6.102565532324E-3)[&rate=5.832393997958321E-4]:2.982309442302E-1)[&rate=5.832393997958321E-4]:7.567586404183E-1)[&rate=5.832393997958321E-4]:2.670058654615E-1)[&rate=5.832393997958321E-4]:8.07315132686E-2,((99[&rate=5.832393997958321E-4]:5.010106230034E-1,96[&rate=5.832393997958321E-4]:4.654914973205E-1)[&rate=5.832393997958321E-4]:2.806366355198E-1,(98[&rate=5.832393997958321E-4]:7.246035580029E-1,((100[&rate=5.832393997958321E-4]:3.268726803273E-1,94[&rate=5.832393997958321E-4]:3.268726803273E-1)[&rate=5.832393997958321E-4]:1.842825809531E-1,95[&rate=5.832393997958321E-4]:5.958547148324E-1)[&rate=5.832393997958321E-4]:1.396778049192E-1)[&rate=5.832393997958321E-4]:3.518577702304E-2)[&rate=5.832393997958321E-4]:7.565135515684E-2)[&rate=5.832393997958321E-4]:1.12781243411E-1)[&rate=5.832393997958321E-4]:2.821074810533E-1,38[&rate=5.832393997958321E-4]:1.033608103172E0)[&rate=5.832393997958321E-4]:3.20413198701E-1,(((45[&rate=5.832393997958321E-4]:6.666045734597E-1,((51[&rate=5.832393997958321E-4]:4.717571553996E-1,((47[&rate=5.832393997958321E-4]:3.382789099024E-1,(49[&rate=5.832393997958321E-4]:1.961733974762E-1,50[&rate=5.832393997958321E-4]:1.961733974762E-1)[&rate=5.832393997958321E-4]:1.093186271804E-1)[&rate=5.832393997958321E-4]:1.374513170529E-1,44[&rate=5.832393997958321E-4]:4.70265746081E-1)[&rate=5.832393997958321E-4]:2.334933281577E-2)[&rate=5.832393997958321E-4]:1.368212272034E-1,((41[&rate=5.832393997958321E-4]:4.061203734428E-1,(42[&rate=5.832393997958321E-4]:4.038376675363E-1,48[&rate=5.832393997958321E-4]:4.420890336566E-1)[&rate=5.832393997958321E-4]:7.747186780701E-3)[&rate=5.832393997958321E-4]:6.896182112914E-2,(43[&rate=5.832393997958321E-4]:4.442816812494E-1,46[&rate=5.832393997958321E-4]:4.442816812494E-1)[&rate=5.832393997958321E-4]:8.544532206554E-2)[&rate=5.832393997958321E-4]:1.061737836596E-1)[&rate=5.832393997958321E-4]:3.890050779659E-2)[&rate=5.832393997958321E-4]:6.177634215378E-2,((128[&rate=5.832393997958321E-4]:1.184644231608E0,(69[&rate=5.832393997958321E-4]:6.433247974572E-1,(((130[&rate=5.832393997958321E-4]:1.408406738092E-1,131[&rate=5.832393997958321E-4]:1.435803998365E-1)[&rate=5.832393997958321E-4]:6.846428812569E-2,(129[&rate=5.832393997958321E-4]:1.225096564014E-1,132[&rate=5.832393997958321E-4]:1.252493824287E-1)[&rate=5.832393997958321E-4]:8.679530553349E-2)[&rate=5.832393997958321E-4]:2.528073192906E-1,118[&rate=5.832393997958321E-4]:5.990985825954E-1)[&rate=5.832393997958321E-4]:3.326731075211E-2)[&rate=5.832393997958321E-4]:6.920043656574E-1)[&rate=5.832393997958321E-4]:1.680054032427E-1,((65[&rate=5.832393997958321E-4]:8.770045830847E-2,((62[&rate=5.832393997958321E-4]:2.528610860828E-1,60[&rate=5.832393997958321E-4]:6.108026416507E-2)[&rate=5.832393997958321E-4]:3.298239975224E-3,64[&rate=5.832393997958321E-4]:2.15063435647E-1)[&rate=5.832393997958321E-4]:2.332195416818E-2)[&rate=5.832393997958321E-4]:3.575337997074E-1,(63[&rate=5.832393997958321E-4]:9.915836220883E-2,61[&rate=5.832393997958321E-4]:1.402542526199E-1)[&rate=5.832393997958321E-4]:4.967608273137E-1)[&rate=5.832393997958321E-4]:8.55360582314E-1)[&rate=5.832393997958321E-4]:1.491274930545E-1)[&rate=5.832393997958321E-4]:7.534991555035E-2,((35[&rate=5.832393997958321E-4]:4.364923527572E-3,(127[&rate=5.832393997958321E-4]:2.533839664555E0,36[&rate=5.832393997958321E-4]:1.329171934938E-2)[&rate=5.832393997958321E-4]:3.764854664395E-2)[&rate=5.832393997958321E-4]:1.413234354518E-2,121[&rate=5.832393997958321E-4]:2.144524664333E0)[&rate=5.832393997958321E-4]:2.986265309473E-2)[&rate=5.832393997958321E-4]:7.032959351898E-1)[&rate=5.832393997958321E-4]:1.217983334122E-1,(((((126[&rate=5.832393997958321E-4]:9.443745716098E-1,120[&rate=5.832393997958321E-4]:1.634186683295E0)[&rate=5.832393997958321E-4]:2.627462130465E-2,(119[&rate=5.832393997958321E-4]:1.147823866146E0,((138[&rate=5.832393997958321E-4]:4.726485948963E-1,136[&rate=5.832393997958321E-4]:3.411417455811E-1)[&rate=5.832393997958321E-4]:2.868409603989E-1,135[&rate=5.832393997958321E-4]:5.594895552952E-1)[&rate=5.832393997958321E-4]:2.403891053712E-1)[&rate=5.832393997958321E-4]:6.085278494124E-1)[&rate=5.832393997958321E-4]:6.285495218609E-1,66[&rate=5.832393997958321E-4]:3.520245250903E-1)[&rate=5.832393997958321E-4]:2.446146930591E-2,(((123[&rate=5.832393997958321E-4]:3.382274794462E-1,122[&rate=5.832393997958321E-4]:3.382274794462E-1)[&rate=5.832393997958321E-4]:1.082899994755E-3,124[&rate=5.832393997958321E-4]:3.365781390039E-1)[&rate=5.832393997958321E-4]:3.107084256834E-1,67[&rate=5.832393997958321E-4]:1.487462547837E-1)[&rate=5.832393997958321E-4]:2.277397396125E-1)[&rate=5.832393997958321E-4]:4.963290484399E-1,34[&rate=5.832393997958321E-4]:9.801344206E-3)[&rate=5.832393997958321E-4]:6.391459333788E-4)[&rate=5.832393997958321E-4]:5.654172233566E-2,((33[&rate=5.832393997958321E-4]:2.488710948522E-2,32[&rate=5.832393997958321E-4]:1.94076574305E-2)[&rate=5.832393997958321E-4]:3.389744872424E-3,(((57[&rate=5.832393997958321E-4]:3.711044573555E-1,(((58[&rate=5.832393997958321E-4]:3.149955144224E-1,(54[&rate=5.832393997958321E-4]:2.365399437053E-1,37[&rate=5.832393997958321E-4]:3.130426759458E-1)[&rate=5.832393997958321E-4]:2.107852153677E-2)[&rate=5.832393997958321E-4]:4.091545777556E-3,(55[&rate=5.832393997958321E-4]:1.96285156602E-1,56[&rate=5.832393997958321E-4]:1.96285156602E-1)[&rate=5.832393997958321E-4]:9.547949922629E-2)[&rate=5.832393997958321E-4]:5.618634399906E-2,59[&rate=5.832393997958321E-4]:3.56147721139E-1)[&rate=5.832393997958321E-4]:1.222449577941E-2)[&rate=5.832393997958321E-4]:2.602348984677E-1,68[&rate=5.832393997958321E-4]:5.794267875171E-1)[&rate=5.832393997958321E-4]:6.108487553324E-1,(125[&rate=5.832393997958321E-4]:7.423446467961E-1,((52[&rate=5.832393997958321E-4]:6.091724578252E-1,(103[&rate=5.832393997958321E-4]:6.683584348072E-1,((12[&rate=5.832393997958321E-4]:4.132616809781E-1,5[&rate=5.832393997958321E-4]:3.749055165946E-1)[&rate=5.832393997958321E-4]:1.337159678217E-1,29[&rate=5.832393997958321E-4]:6.538269638683E-1)[&rate=5.832393997958321E-4]:2.474081832677E-1)[&rate=5.832393997958321E-4]:1.605107757579E0)[&rate=5.832393997958321E-4]:1.341720512912E-1,(53[&rate=5.832393997958321E-4]:6.627683600302E-1,(((137[&rate=5.832393997958321E-4]:3.541498113516E-1,134[&rate=5.832393997958321E-4]:2.829169346394E-1)[&rate=5.832393997958321E-4]:2.892124975543E-1,133[&rate=5.832393997958321E-4]:6.022664184948E-1)[&rate=5.832393997958321E-4]:7.822355585558E-1,((75[&rate=5.832393997958321E-4]:7.550900802205E-1,((74[&rate=5.832393997958321E-4]:4.959752483369E-1,70[&rate=5.832393997958321E-4]:4.576190839534E-1)[&rate=5.832393997958321E-4]:6.854532852642E-2,76[&rate=5.832393997958321E-4]:5.645205768633E-1)[&rate=5.832393997958321E-4]:1.905695033572E-1)[&rate=5.832393997958321E-4]:4.741613407493E-2,((((81[&rate=5.832393997958321E-4]:4.142453524691E-2,80[&rate=5.832393997958321E-4]:4.142453524691E-2)[&rate=5.832393997958321E-4]:1.763895456404E-1,73[&rate=5.832393997958321E-4]:2.671291493804E-1)[&rate=5.832393997958321E-4]:1.023639386805E-1,77[&rate=5.832393997958321E-4]:3.640136360062E-1)[&rate=5.832393997958321E-4]:7.391591194135E-2,(71[&rate=5.832393997958321E-4]:2.283048725052E-1,(((72[&rate=5.832393997958321E-4]:1.068385965468E-1,78[&rate=5.832393997958321E-4]:1.287564047661E-1)[&rate=5.832393997958321E-4]:9.838954192894E-2,79[&rate=5.832393997958321E-4]:2.271459466951E-1)[&rate=5.832393997958321E-4]:7.889097189578E-3,82[&rate=5.832393997958321E-4]:2.432542219667E-1)[&rate=5.832393997958321E-4]:2.06670888946E-2)[&rate=5.832393997958321E-4]:1.466109768122E-1)[&rate=5.832393997958321E-4]:3.590972142931E-1)[&rate=5.832393997958321E-4]:5.463793243992E-1)[&rate=5.832393997958321E-4]:6.034587994772E-2)[&rate=5.832393997958321E-4]:7.237942777481E-2)[&rate=5.832393997958321E-4]:2.175793726523E-1)[&rate=5.832393997958321E-4]:6.145975627202E-1)[&rate=5.832393997958321E-4]:2.651740040748E-1)[&rate=5.832393997958321E-4]:2.226700195302E-2);
tree STATE_40050000 [&joint=-20967.298882425315,lnP=-20967.298882425315] = [&R] (((((((((119[&rate=5.112290153534329E-4]:7.122505468836E-1,120[&rate=5.112290153534329E-4]:6.163601359247E-1)[&rate=5.112290153534329E-4]:1.203877074691E0,((138[&rate=5.112290153534329E-4]:1.769506757724E-1,136[&rate=5.112290153534329E-4]:4.544382645719E-2)[&rate=5.112290153534329E-4]:4.985729486058E-1,135[&rate=5.112290153534329E-4]:4.755236243781E-1)[&rate=5.112290153534329E-4]:1.092658791717E0)[&rate=5.112290153534329E-4]:1.918869926929E-2,126[&rate=5.112290153534329E-4]:1.1496137982E0)[&rate=5.112290153534329E-4]:5.871988237583E-1,66[&rate=5.112290153534329E-4]:4.896384322734E-1)[&rate=5.112290153534329E-4]:3.015527067918E-5,(((124[&rate=5.112290153534329E-4]:3.663579642795E-1,123[&rate=5.112290153534329E-4]:3.690902047166E-1)[&rate=5.112290153534329E-4]:7.280624643108E-3,122[&rate=5.112290153534329E-4]:3.763708293597E-1)[&rate=5.112290153534329E-4]:3.657768512615E-1,67[&rate=5.112290153534329E-4]:2.408751302806E-1)[&rate=5.112290153534329E-4]:2.487934572635E-1)[&rate=5.112290153534329E-4]:4.05438923983E-1,32[&rate=5.112290153534329E-4]:1.017600467791E-2)[&rate=5.112290153534329E-4]:2.311833222135E-3,33[&rate=5.112290153534329E-4]:1.796728995476E-2)[&rate=5.112290153534329E-4]:1.757827351946E-2,((((16[&rate=5.112290153534329E-4]:2.734724826134E0,((((99[&rate=5.112290153534329E-4]:6.463727949867E-1,(40[&rate=5.112290153534329E-4]:4.699053875064E-1,96[&rate=5.112290153534329E-4]:5.846594858671E-1)[&rate=5.112290153534329E-4]:2.61941834367E-2)[&rate=5.112290153534329E-4]:6.193886757238E-2,((95[&rate=5.112290153534329E-4]:4.696967376893E-1,100[&rate=5.112290153534329E-4]:3.849972841372E-1)[&rate=5.112290153534329E-4]:2.082891655933E-1,98[&rate=5.112290153534329E-4]:6.670569415338E-1)[&rate=5.112290153534329E-4]:1.939679752801E-2)[&rate=5.112290153534329E-4]:5.500190038615E-2,((((22[&rate=5.112290153534329E-4]:4.305681865009E-1,27[&rate=5.112290153534329E-4]:4.470065426653E-1)[&rate=5.112290153534329E-4]:2.198377494482E-1,((26[&rate=5.112290153534329E-4]:6.033771018216E-1,(7[&rate=5.112290153534329E-4]:2.176475384828E-1,8[&rate=5.112290153534329E-4]:2.176475384828E-1)[&rate=5.112290153534329E-4]:2.788802482702E-1)[&rate=5.112290153534329E-4]:5.639152187573E-2,31[&rate=5.112290153534329E-4]:7.036042401357E-1)[&rate=5.112290153534329E-4]:1.596216361503E-3)[&rate=5.112290153534329E-4]:3.314392707898E-1,2[&rate=5.112290153534329E-4]:8.09242467013E-1)[&rate=5.112290153534329E-4]:1.721318739297E0,((147[&rate=5.112290153534329E-4]:5.594419679299E-1,((101[&rate=5.112290153534329E-4]:7.834124338916E-1,((((24[&rate=5.112290153534329E-4]:9.02596483342E-1,(1[&rate=5.112290153534329E-4]:7.062391016562E-2,(28[&rate=5.112290153534329E-4]:5.639848236064E-1,21[&rate=5.112290153534329E-4]:5.3932728936E-1)[&rate=5.112290153534329E-4]:2.929404564221E-1)[&rate=5.112290153534329E-4]:5.115065536813E-2)[&rate=5.112290153534329E-4]:5.800749378382E-1,(((11[&rate=5.112290153534329E-4]:4.8558450753E-1,140[&rate=5.112290153534329E-4]:4.664064253383E-1)[&rate=5.112290153534329E-4]:3.375196732021E-1,(23[&rate=5.112290153534329E-4]:7.551687093078E-1,(25[&rate=5.112290153534329E-4]:4.300476648194E-1,20[&rate=5.112290153534329E-4]:4.108695826276E-1)[&rate=5.112290153534329E-4]:3.360799485981E-1)[&rate=5.112290153534329E-4]:1.528669782735E-1)[&rate=5.112290153534329E-4]:4.904479168934E-1,102[&rate=5.112290153534329E-4]:2.47798672968E-1)[&rate=5.112290153534329E-4]:7.322891259579E-2)[&rate=5.112290153534329E-4]:1.163505117368E-1,(((144[&rate=5.112290153534329E-4]:2.948999230777E-1,(145[&rate=5.112290153534329E-4]:1.985904532805E-1,141[&rate=5.112290153534329E-4]:1.958507272529E-1)[&rate=5.112290153534329E-4]:1.017889218522E-1)[&rate=5.112290153534329E-4]:3.625083001423E-1,142[&rate=5.112290153534329E-4]:6.62887675275E-1)[&rate=5.112290153534329E-4]:9.166259548211E-1,((((115[&rate=5.112290153534329E-4]:5.930235426713E-1,(13[&rate=5.112290153534329E-4]:2.97742122973E-1,19[&rate=5.112290153534329E-4]:3.360982873567E-1)[&rate=5.112290153534329E-4]:3.774732005201E-1)[&rate=5.112290153534329E-4]:5.971260735897E-2,((109[&rate=5.112290153534329E-4]:4.074297278881E-1,(112[&rate=5.112290153534329E-4]:3.950809760438E-1,114[&rate=5.112290153534329E-4]:3.128891952219E-1)[&rate=5.112290153534329E-4]:1.508847787171E-2)[&rate=5.112290153534329E-4]:1.368219083572E-1,(107[&rate=5.112290153534329E-4]:3.502114713508E-1,108[&rate=5.112290153534329E-4]:3.474717453234E-1)[&rate=5.112290153534329E-4]:1.748620827028E-1)[&rate=5.112290153534329E-4]:1.879365685794E-1)[&rate=5.112290153534329E-4]:1.647296739585E-1,((116[&rate=5.112290153534329E-4]:5.51074951377E-1,(148[&rate=5.112290153534329E-4]:4.035548585354E-1,143[&rate=5.112290153534329E-4]:4.00815132508E-1)[&rate=5.112290153534329E-4]:1.858762572253E-1)[&rate=5.112290153534329E-4]:9.07553670314E-2,((139[&rate=5.112290153534329E-4]:5.587825902453E-1,(111[&rate=5.112290153534329E-4]:1.159943156225E-1,104[&rate=5.112290153534329E-4]:9.955595945813E-2)[&rate=5.112290153534329E-4]:2.674458088694E-1)[&rate=5.112290153534329E-4]:1.627338997039E-1,106[&rate=5.112290153534329E-4]:5.297356680314E-1)[&rate=5.112290153534329E-4]:1.723686229797E-1)[&rate=5.112290153534329E-4]:1.756355055803E-1)[&rate=5.112290153534329E-4]:1.568439329347E-1,((113[&rate=5.112290153534329E-4]:8.310683257246E-1,((9[&rate=5.112290153534329E-4]:4.129201439698E-1,(30[&rate=5.112290153534329E-4]:2.718116707447E-1,4[&rate=5.112290153534329E-4]:9.920893101871E-2)[&rate=5.112290153534329E-4]:2.64396144458E-1)[&rate=5.112290153534329E-4]:3.18886634237E-1,(17[&rate=5.112290153534329E-4]:4.203826316187E-1,14[&rate=5.112290153534329E-4]:3.820264672351E-1)[&rate=5.112290153534329E-4]:3.579994890538E-1)[&rate=5.112290153534329E-4]:9.104236943572E-2)[&rate=5.112290153534329E-4]:9.717098921214E-3,((117[&rate=5.112290153534329E-4]:5.907570261485E-1,105[&rate=5.112290153534329E-4]:5.606200398471E-1)[&rate=5.112290153534329E-4]:1.622998637348E-1,110[&rate=5.112290153534329E-4]:7.44837711801E-1)[&rate=5.112290153534329E-4]:9.046826079013E-2)[&rate=5.112290153534329E-4]:2.157161130994E-1)[&rate=5.112290153534329E-4]:3.504093526246E-1)[&rate=5.112290153534329E-4]:1.044398096703E-1)[&rate=5.112290153534329E-4]:1.613354346404E-1,((3[&rate=5.112290153534329E-4]:5.314270484109E-1,(((((84[&rate=5.112290153534329E-4]:5.323623549916E-3,93[&rate=5.112290153534329E-4]:1.902225368693E-2)[&rate=5.112290153534329E-4]:5.789122694859E-2,87[&rate=5.112290153534329E-4]:6.32148504985E-2)[&rate=5.112290153534329E-4]:1.086101765539E-2,(92[&rate=5.112290153534329E-4]:3.879679075726E-2,(91[&rate=5.112290153534329E-4]:1.595100165669E-2,90[&rate=5.112290153534329E-4]:1.595100165669E-2)[&rate=5.112290153534329E-4]:2.284578910057E-2)[&rate=5.112290153534329E-4]:4.897770753364E-2)[&rate=5.112290153534329E-4]:1.435204119107E-1,(83[&rate=5.112290153534329E-4]:7.604209099742E-2,(86[&rate=5.112290153534329E-4]:7.241520018818E-3,85[&rate=5.112290153534329E-4]:7.241520018818E-3)[&rate=5.112290153534329E-4]:6.88005709786E-2)[&rate=5.112290153534329E-4]:1.415541890672E-1)[&rate=5.112290153534329E-4]:4.597772935077E-2,(89[&rate=5.112290153534329E-4]:1.986088087059E-2,88[&rate=5.112290153534329E-4]:6.162250733572E-3)[&rate=5.112290153534329E-4]:2.574117586818E-1)[&rate=5.112290153534329E-4]:8.075790663927E-1)[&rate=5.112290153534329E-4]:2.692189532202E-1,(6[&rate=5.112290153534329E-4]:5.98290896243E-1,((15[&rate=5.112290153534329E-4]:3.819108644791E-1,10[&rate=5.112290153534329E-4]:3.435547000956E-1)[&rate=5.112290153534329E-4]:2.481091166026E-1,18[&rate=5.112290153534329E-4]:6.382391591639E-1)[&rate=5.112290153534329E-4]:2.306543570915E-2)[&rate=5.112290153534329E-4]:2.544098999086E-1)[&rate=5.112290153534329E-4]:7.953278042825E-1)[&rate=5.112290153534329E-4]:1.901783540056E-1)[&rate=5.112290153534329E-4]:6.698797961893E-1,97[&rate=5.112290153534329E-4]:4.090898197209E-1)[&rate=5.112290153534329E-4]:2.19368476625E-2)[&rate=5.112290153534329E-4]:4.412110710463E-2,39[&rate=5.112290153534329E-4]:5.461860258542E-1)[&rate=5.112290153534329E-4]:2.764937762613E-2)[&rate=5.112290153534329E-4]:3.920493542131E-2)[&rate=5.112290153534329E-4]:3.580328552982E-2,94[&rate=5.112290153534329E-4]:7.034884331745E-1)[&rate=5.112290153534329E-4]:3.882755856672E-4)[&rate=5.112290153534329E-4]:3.552519353405E-2,146[&rate=5.112290153534329E-4]:8.049756727861E-1)[&rate=5.112290153534329E-4]:2.74495591465E-1,38[&rate=5.112290153534329E-4]:8.909466740872E-1)[&rate=5.112290153534329E-4]:4.498832647851E-1,((((((62[&rate=5.112290153534329E-4]:4.46391199438E-1,(65[&rate=5.112290153534329E-4]:2.487673512733E-1,(64[&rate=5.112290153534329E-4]:2.228888078002E-1,60[&rate=5.112290153534329E-4]:7.220387629346E-2)[&rate=5.112290153534329E-4]:1.765634749798E-1)[&rate=5.112290153534329E-4]:5.843026247014E-3)[&rate=5.112290153534329E-4]:1.908357790823E-1,(63[&rate=5.112290153534329E-4]:2.383033137253E-1,61[&rate=5.112290153534329E-4]:2.793992041364E-1)[&rate=5.112290153534329E-4]:3.578277743839E-1)[&rate=5.112290153534329E-4]:8.46413315071E-1,128[&rate=5.112290153534329E-4]:1.343914266194E0)[&rate=5.112290153534329E-4]:4.550424392662E-2,(((131[&rate=5.112290153534329E-4]:1.928197441184E-1,130[&rate=5.112290153534329E-4]:1.900800180911E-1)[&rate=5.112290153534329E-4]:8.274646411544E-2,(129[&rate=5.112290153534329E-4]:2.479179130583E-1,132[&rate=5.112290153534329E-4]:2.506576390856E-1)[&rate=5.112290153534329E-4]:2.490856914822E-2)[&rate=5.112290153534329E-4]:4.228545518688E-1,(69[&rate=5.112290153534329E-4]:7.820718565629E-1,118[&rate=5.112290153534329E-4]:7.711129524532E-1)[&rate=5.112290153534329E-4]:6.1554382992E-2)[&rate=5.112290153534329E-4]:6.964772020726E-1)[&rate=5.112290153534329E-4]:5.041571272096E-1,((((43[&rate=5.112290153534329E-4]:5.484003869444E-1,(46[&rate=5.112290153534329E-4]:5.375631352653E-1,((48[&rate=5.112290153534329E-4]:1.789253919984E-1,42[&rate=5.112290153534329E-4]:1.406740258781E-1)[&rate=5.112290153534329E-4]:2.395874803875E-1,41[&rate=5.112290153534329E-4]:3.747970253914E-1)[&rate=5.112290153534329E-4]:1.08121301131E-1)[&rate=5.112290153534329E-4]:1.083725167909E-2)[&rate=5.112290153534329E-4]:3.521661144392E-2,(50[&rate=5.112290153534329E-4]:2.442480863872E-1,49[&rate=5.112290153534329E-4]:2.442480863872E-1)[&rate=5.112290153534329E-4]:3.065820267553E-1)[&rate=5.112290153534329E-4]:3.495381170932E-2,51[&rate=5.112290153534329E-4]:5.912484057261E-1)[&rate=5.112290153534329E-4]:8.957275950812E-2,(45[&rate=5.112290153534329E-4]:4.32465318889E-1,(47[&rate=5.112290153534329E-4]:3.246395839725E-1,44[&rate=5.112290153534329E-4]:3.191751030982E-1)[&rate=5.112290153534329E-4]:1.160224562279E-1)[&rate=5.112290153534329E-4]:2.674815294053E-1)[&rate=5.112290153534329E-4]:4.202325767445E-1)[&rate=5.112290153534329E-4]:1.878716190062E-1,((36[&rate=5.112290153534329E-4]:5.555993949453E-2,(121[&rate=5.112290153534329E-4]:1.966966822956E0,127[&rate=5.112290153534329E-4]:2.408062713367E0)[&rate=5.112290153534329E-4]:1.680451713327E-1)[&rate=5.112290153534329E-4]:6.893468334768E-2,35[&rate=5.112290153534329E-4]:7.791928037645E-2)[&rate=5.112290153534329E-4]:4.747608526723E-1)[&rate=5.112290153534329E-4]:1.857843593081E-1)[&rate=5.112290153534329E-4]:1.765331259118E-1)[&rate=5.112290153534329E-4]:1.010024546748E-2,(34[&rate=5.112290153534329E-4]:1.313523686684E-2,(((59[&rate=5.112290153534329E-4]:3.828735118258E-1,(58[&rate=5.112290153534329E-4]:2.154968476024E-1,((37[&rate=5.112290153534329E-4]:2.1812058569E-1,(55[&rate=5.112290153534329E-4]:1.35023649892E-1,56[&rate=5.112290153534329E-4]:1.35023649892E-1)[&rate=5.112290153534329E-4]:3.664884836617E-2)[&rate=5.112290153534329E-4]:1.412919601848E-2,(54[&rate=5.112290153534329E-4]:1.488713820185E-1,57[&rate=5.112290153534329E-4]:1.898549885759E-1)[&rate=5.112290153534329E-4]:6.875667449538E-3)[&rate=5.112290153534329E-4]:2.372748953996E-3)[&rate=5.112290153534329E-4]:1.865023472835E-1)[&rate=5.112290153534329E-4]:1.474801567999E-1,68[&rate=5.112290153534329E-4]:4.811733407567E-1)[&rate=5.112290153534329E-4]:8.345139606363E-1,(125[&rate=5.112290153534329E-4]:6.281364129909E-1,((((75[&rate=5.112290153534329E-4]:5.387389886932E-1,((76[&rate=5.112290153534329E-4]:3.881087448958E-1,74[&rate=5.112290153534329E-4]:3.881087448958E-1)[&rate=5.112290153534329E-4]:5.505028138048E-2,70[&rate=5.112290153534329E-4]:4.048028618928E-1)[&rate=5.112290153534329E-4]:9.557996241697E-2)[&rate=5.112290153534329E-4]:9.236430287308E-2,((((71[&rate=5.112290153534329E-4]:1.360668100035E-1,73[&rate=5.112290153534329E-4]:2.045599606883E-1)[&rate=5.112290153534329E-4]:2.173124168802E-1,(((72[&rate=5.112290153534329E-4]:2.631201690499E-3,78[&rate=5.112290153534329E-4]:2.454900990981E-2)[&rate=5.112290153534329E-4]:1.67652478941E-1,79[&rate=5.112290153534329E-4]:1.922014888508E-1)[&rate=5.112290153534329E-4]:1.393419638923E-1,82[&rate=5.112290153534329E-4]:3.397626308252E-1)[&rate=5.112290153534329E-4]:4.923303441455E-2)[&rate=5.112290153534329E-4]:8.577923509423E-3,(81[&rate=5.112290153534329E-4]:9.736966748857E-2,80[&rate=5.112290153534329E-4]:9.736966748857E-2)[&rate=5.112290153534329E-4]:2.837655650963E-1)[&rate=5.112290153534329E-4]:4.333239536453E-2,77[&rate=5.112290153534329E-4]:4.683032443878E-1)[&rate=5.112290153534329E-4]:1.573205951238E-1)[&rate=5.112290153534329E-4]:8.044213081556E-1,53[&rate=5.112290153534329E-4]:6.890615411098E-1)[&rate=5.112290153534329E-4]:6.212203162842E-2,(((103[&rate=5.112290153534329E-4]:6.861745087021E-1,((12[&rate=5.112290153534329E-4]:1.709386175036E-1,5[&rate=5.112290153534329E-4]:1.325824531202E-1)[&rate=5.112290153534329E-4]:3.379674388029E-1,29[&rate=5.112290153534329E-4]:6.15755371375E-1)[&rate=5.112290153534329E-4]:3.032958496558E-1)[&rate=5.112290153534329E-4]:1.693048564379E0,52[&rate=5.112290153534329E-4]:7.149293385197E-1)[&rate=5.112290153534329E-4]:2.632379589302E-2,(133[&rate=5.112290153534329E-4]:7.192391490231E-1,(137[&rate=5.112290153534329E-4]:2.762006441128E-1,134[&rate=5.112290153534329E-4]:2.049677674006E-1)[&rate=5.112290153534329E-4]:4.841343953213E-1)[&rate=5.112290153534329E-4]:7.958967610465E-1)[&rate=5.112290153534329E-4]:1.812715963691E-2)[&rate=5.112290153534329E-4]:8.733535391389E-2)[&rate=5.112290153534329E-4]:8.542175550688E-1)[&rate=5.112290153534329E-4]:1.081822718762E-1)[&rate=5.112290153534329E-4]:4.894892823923E-2);
tree STATE_40140000 [&joint=-20979.691345312185,lnP=-20979.691345312185] = [&R] (33[&rate=6.391769477263737E-4]:7.63989710341E-2,(32[&rate=6.391769477263737E-4]:2.576873126271E-2,((((67[&rate=6.391769477263737E-4]:1.65975719807E-1,(122[&rate=6.391769477263737E-4]:3.394146051253E-1,(124[&rate=6.391769477263737E-4]:9.265349823613E-2,123[&rate=6.391769477263737E-4]:9.538573867326E-2)[&rate=6.391769477263737E-4]:2.44028866452E-1)[&rate=6.391769477263737E-4]:3.278336650224E-1)[&rate=6.391769477263737E-4]:1.035931604264E-1,((120[&rate=6.391769477263737E-4]:9.217964173017E-1,((138[&rate=6.391769477263737E-4]:2.622290160197E-1,136[&rate=6.391769477263737E-4]:1.307221667045E-1)[&rate=6.391769477263737E-4]:4.054554870086E-1,135[&rate=6.391769477263737E-4]:4.676845030282E-1)[&rate=6.391769477263737E-4]:2.020571197529E-1)[&rate=6.391769477263737E-4]:7.97677253342E-1,(126[&rate=6.391769477263737E-4]:8.53883394515E-1,119[&rate=6.391769477263737E-4]:1.639585917159E0)[&rate=6.391769477263737E-4]:1.757781644438E-1)[&rate=6.391769477263737E-4]:4.870815109596E-1)[&rate=6.391769477263737E-4]:3.480346754396E-2,66[&rate=6.391769477263737E-4]:3.043723477774E-1)[&rate=6.391769477263737E-4]:5.819067677605E-1,((((((56[&rate=6.391769477263737E-4]:2.817515522823E-1,55[&rate=6.391769477263737E-4]:2.817515522823E-1)[&rate=6.391769477263737E-4]:7.13640311353E-4,((((59[&rate=6.391769477263737E-4]:8.149628971586E-2,54[&rate=6.391769477263737E-4]:4.324492359564E-2)[&rate=6.391769477263737E-4]:8.93496883967E-3,57[&rate=6.391769477263737E-4]:9.316349899265E-2)[&rate=6.391769477263737E-4]:2.354711034431E-2,37[&rate=6.391769477263737E-4]:1.522297350201E-1)[&rate=6.391769477263737E-4]:1.476432320378E-1,58[&rate=6.391769477263737E-4]:2.807472839978E-1)[&rate=6.391769477263737E-4]:2.904031296764E-2)[&rate=6.391769477263737E-4]:4.380793132541E-1,68[&rate=6.391769477263737E-4]:6.795608992905E-1)[&rate=6.391769477263737E-4]:4.473017641793E-1,(125[&rate=6.391769477263737E-4]:9.950812420512E-1,((((103[&rate=6.391769477263737E-4]:3.14166714178E-1,((12[&rate=6.391769477263737E-4]:2.284962397542E-1,5[&rate=6.391769477263737E-4]:1.901400753707E-1)[&rate=6.391769477263737E-4]:6.620426102014E-2,29[&rate=6.391769477263737E-4]:4.015498158429E-1)[&rate=6.391769477263737E-4]:1.45493610664E-1)[&rate=6.391769477263737E-4]:1.487687451115E0,((133[&rate=6.391769477263737E-4]:1.006249921768E-1,137[&rate=6.391769477263737E-4]:1.417208825878E-1)[&rate=6.391769477263737E-4]:3.901616783934E-1,134[&rate=6.391769477263737E-4]:4.60649684269E-1)[&rate=6.391769477263737E-4]:4.206565358185E-1)[&rate=6.391769477263737E-4]:5.89268579071E-1,52[&rate=6.391769477263737E-4]:7.268290098029E-1)[&rate=6.391769477263737E-4]:1.989241521113E-1,(53[&rate=6.391769477263737E-4]:5.45221325073E-1,(((70[&rate=6.391769477263737E-4]:4.366068032619E-1,(74[&rate=6.391769477263737E-4]:4.402437857853E-1,76[&rate=6.391769477263737E-4]:4.402437857853E-1)[&rate=6.391769477263737E-4]:3.471918186001E-2)[&rate=6.391769477263737E-4]:6.531686873416E-2,75[&rate=6.391769477263737E-4]:5.402798363795E-1)[&rate=6.391769477263737E-4]:3.514476491624E-2,(((79[&rate=6.391769477263737E-4]:2.492841629717E-1,(82[&rate=6.391769477263737E-4]:5.05000617305E-2,71[&rate=6.391769477263737E-4]:1.48836233744E-2)[&rate=6.391769477263737E-4]:2.070032793232E-1)[&rate=6.391769477263737E-4]:1.26913997295E-1,(72[&rate=6.391769477263737E-4]:4.50020680642E-2,78[&rate=6.391769477263737E-4]:6.691987628352E-2)[&rate=6.391769477263737E-4]:3.092782839831E-1)[&rate=6.391769477263737E-4]:6.875437859339E-2,((77[&rate=6.391769477263737E-4]:4.206159932336E-1,(81[&rate=6.391769477263737E-4]:5.696591715181E-2,80[&rate=6.391769477263737E-4]:5.696591715181E-2)[&rate=6.391769477263737E-4]:3.198144596433E-1)[&rate=6.391769477263737E-4]:2.921214417823E-2,73[&rate=6.391769477263737E-4]:4.553075894665E-1)[&rate=6.391769477263737E-4]:3.074083980433E-2)[&rate=6.391769477263737E-4]:8.937617202489E-2)[&rate=6.391769477263737E-4]:7.162597823894E-1)[&rate=6.391769477263737E-4]:3.723351155298E-1)[&rate=6.391769477263737E-4]:2.879073151096E-1)[&rate=6.391769477263737E-4]:2.984480880854E-1)[&rate=6.391769477263737E-4]:1.824431995848E-1,(((((2[&rate=6.391769477263737E-4]:8.913423074737E-1,((31[&rate=6.391769477263737E-4]:7.085108927019E-1,(26[&rate=6.391769477263737E-4]:5.977114831353E-1,(7[&rate=6.391769477263737E-4]:8.123371190326E-2,8[&rate=6.391769477263737E-4]:8.123371190326E-2)[&rate=6.391769477263737E-4]:4.096284561635E-1)[&rate=6.391769477263737E-4]:6.696379312822E-2)[&rate=6.391769477263737E-4]:6.684420274918E-2,(22[&rate=6.391769477263737E-4]:2.171721168459E-1,27[&rate=6.391769477263737E-4]:2.336104730103E-1)[&rate=6.391769477263737E-4]:5.033884580571E-1)[&rate=6.391769477263737E-4]:3.433844722967E-1)[&rate=6.391769477263737E-4]:1.84719348624E0,(98[&rate=6.391769477263737E-4]:6.402437382315E-1,((96[&rate=6.391769477263737E-4]:2.230442066399E-1,99[&rate=6.391769477263737E-4]:2.585633323228E-1)[&rate=6.391769477263737E-4]:3.748204749222E-1,((94[&rate=6.391769477263737E-4]:1.812080136126E-1,100[&rate=6.391769477263737E-4]:1.812080136126E-1)[&rate=6.391769477263737E-4]:4.574279267652E-2,95[&rate=6.391769477263737E-4]:3.116502598412E-1)[&rate=6.391769477263737E-4]:3.108045856553E-1)[&rate=6.391769477263737E-4]:2.871785448379E-2)[&rate=6.391769477263737E-4]:2.699815531992E-1)[&rate=6.391769477263737E-4]:1.17362133019E-2,(((101[&rate=6.391769477263737E-4]:7.250444098106E-1,(((((144[&rate=6.391769477263737E-4]:9.605510761665E-2,145[&rate=6.391769477263737E-4]:1.015345596716E-1)[&rate=6.391769477263737E-4]:4.233678659139E-3,141[&rate=6.391769477263737E-4]:1.030285123031E-1)[&rate=6.391769477263737E-4]:7.775996358466E-2,142[&rate=6.391769477263737E-4]:1.835282019154E-1)[&rate=6.391769477263737E-4]:1.17776810677E0,(((((23[&rate=6.391769477263737E-4]:5.08196557817E-1,(25[&rate=6.391769477263737E-4]:3.04668670615E-1,20[&rate=6.391769477263737E-4]:2.854905884233E-1)[&rate=6.391769477263737E-4]:2.144867913117E-1)[&rate=6.391769477263737E-4]:1.652943862431E-1,(140[&rate=6.391769477263737E-4]:4.211003011612E-1,11[&rate=6.391769477263737E-4]:4.402783833529E-1)[&rate=6.391769477263737E-4]:1.48281053858E-1)[&rate=6.391769477263737E-4]:5.205022525595E-1,102[&rate=6.391769477263737E-4]:4.330826511288E-2)[&rate=6.391769477263737E-4]:1.280058756889E-2,(24[&rate=6.391769477263737E-4]:1.049616800989E0,(1[&rate=6.391769477263737E-4]:1.899699846318E-1,(28[&rate=6.391769477263737E-4]:5.059726242757E-1,21[&rate=6.391769477263737E-4]:4.813150900293E-1)[&rate=6.391769477263737E-4]:4.702987302191E-1)[&rate=6.391769477263737E-4]:7.882489854871E-2)[&rate=6.391769477263737E-4]:1.681358873094E-1)[&rate=6.391769477263737E-4]:4.896004755509E-2,(((((13[&rate=6.391769477263737E-4]:2.56355930951E-1,19[&rate=6.391769477263737E-4]:2.947120953347E-1)[&rate=6.391769477263737E-4]:1.463201462274E-1,115[&rate=6.391769477263737E-4]:3.204842963565E-1)[&rate=6.391769477263737E-4]:2.13165344628E-1,((108[&rate=6.391769477263737E-4]:2.488155799195E-1,107[&rate=6.391769477263737E-4]:2.515553059468E-1)[&rate=6.391769477263737E-4]:2.181206824797E-1,((114[&rate=6.391769477263737E-4]:1.670037297872E-1,112[&rate=6.391769477263737E-4]:2.491955106091E-1)[&rate=6.391769477263737E-4]:1.458365203671E-1,109[&rate=6.391769477263737E-4]:3.922923049488E-1)[&rate=6.391769477263737E-4]:9.656176566945E-2)[&rate=6.391769477263737E-4]:1.242476251608E-1)[&rate=6.391769477263737E-4]:3.585951377654E-1,((148[&rate=6.391769477263737E-4]:1.783826461327E-1,143[&rate=6.391769477263737E-4]:1.756429201053E-1)[&rate=6.391769477263737E-4]:5.485266956357E-1,(((106[&rate=6.391769477263737E-4]:2.117523630861E-1,(111[&rate=6.391769477263737E-4]:2.006777988925E-1,139[&rate=6.391769477263737E-4]:3.760202646459E-1)[&rate=6.391769477263737E-4]:2.751292035793E-2)[&rate=6.391769477263737E-4]:2.928486642545E-3,104[&rate=6.391769477263737E-4]:2.146808497286E-1)[&rate=6.391769477263737E-4]:1.971780045163E-1,116[&rate=6.391769477263737E-4]:3.515848816422E-1)[&rate=6.391769477263737E-4]:3.369682957425E-1)[&rate=6.391769477263737E-4]:2.036916013653E-1)[&rate=6.391769477263737E-4]:1.137525823271E-1,(((110[&rate=6.391769477263737E-4]:5.327933441625E-1,105[&rate=6.391769477263737E-4]:5.108755359434E-1)[&rate=6.391769477263737E-4]:3.543190985866E-1,(((30[&rate=6.391769477263737E-4]:4.321706380125E-1,4[&rate=6.391769477263737E-4]:2.595678982865E-1)[&rate=6.391769477263737E-4]:2.307146027166E-1,117[&rate=6.391769477263737E-4]:5.505564736058E-1)[&rate=6.391769477263737E-4]:5.090015022203E-2,(9[&rate=6.391769477263737E-4]:4.319681274619E-1,(17[&rate=6.391769477263737E-4]:3.057448877982E-1,14[&rate=6.391769477263737E-4]:2.673887234145E-1)[&rate=6.391769477263737E-4]:1.727985821295E-1)[&rate=6.391769477263737E-4]:1.585295922562E-1)[&rate=6.391769477263737E-4]:2.938749970036E-1)[&rate=6.391769477263737E-4]:3.352969982068E-2,113[&rate=6.391769477263737E-4]:9.261215946245E-1)[&rate=6.391769477263737E-4]:1.620675472744E-1)[&rate=6.391769477263737E-4]:9.085236107747E-2)[&rate=6.391769477263737E-4]:9.65206598296E-3)[&rate=6.391769477263737E-4]:1.705817664549E-1,(3[&rate=6.391769477263737E-4]:8.454378350033E-1,(((89[&rate=6.391769477263737E-4]:1.285549816274E-1,88[&rate=6.391769477263737E-4]:1.148563514903E-1)[&rate=6.391769477263737E-4]:7.863155674466E-1,((((83[&rate=6.391769477263737E-4]:8.613567593285E-2,(84[&rate=6.391769477263737E-4]:7.484490931871E-2,85[&rate=6.391769477263737E-4]:7.484490931871E-2)[&rate=6.391769477263737E-4]:1.129076661414E-2)[&rate=6.391769477263737E-4]:1.54764526894E-2,(86[&rate=6.391769477263737E-4]:1.013875189608E-1,93[&rate=6.391769477263737E-4]:1.150861490978E-1)[&rate=6.391769477263737E-4]:2.246096614287E-4)[&rate=6.391769477263737E-4]:1.363785339055E-1,87[&rate=6.391769477263737E-4]:2.379906625278E-1)[&rate=6.391769477263737E-4]:5.293305915259E-2,(92[&rate=6.391769477263737E-4]:1.171584328746E-1,(91[&rate=6.391769477263737E-4]:2.748810909771E-2,90[&rate=6.391769477263737E-4]:2.748810909771E-2)[&rate=6.391769477263737E-4]:8.967032377692E-2)[&rate=6.391769477263737E-4]:1.874639189427E-1)[&rate=6.391769477263737E-4]:6.102481972566E-1)[&rate=6.391769477263737E-4]:4.829850083168E-1,(((15[&rate=6.391769477263737E-4]:4.066081685634E-1,10[&rate=6.391769477263737E-4]:3.6825200418E-1)[&rate=6.391769477263737E-4]:1.61368858799E-2,6[&rate=6.391769477263737E-4]:3.679505338955E-1)[&rate=6.391769477263737E-4]:3.597636396544E-2,18[&rate=6.391769477263737E-4]:4.669405964911E-1)[&rate=6.391769477263737E-4]:4.925587965161E-1)[&rate=6.391769477263737E-4]:1.006935146766E-3)[&rate=6.391769477263737E-4]:4.37125171644E-1)[&rate=6.391769477263737E-4]:4.452211291908E-1)[&rate=6.391769477263737E-4]:7.874217546827E-1,(39[&rate=6.391769477263737E-4]:4.938220232195E-1,((16[&rate=6.391769477263737E-4]:2.338267055257E0,97[&rate=6.391769477263737E-4]:1.817358777737E-1)[&rate=6.391769477263737E-4]:2.106695011834E-1,(40[&rate=6.391769477263737E-4]:4.551399649248E-1,147[&rate=6.391769477263737E-4]:5.125170141052E-1)[&rate=6.391769477263737E-4]:8.303665398439E-3)[&rate=6.391769477263737E-4]:3.037839289618E-2)[&rate=6.391769477263737E-4]:4.547998228007E-2)[&rate=6.391769477263737E-4]:1.179899336922E-1,146[&rate=6.391769477263737E-4]:7.775105184266E-1)[&rate=6.391769477263737E-4]:1.362542649947E-1)[&rate=6.391769477263737E-4]:7.744035925937E-2,38[&rate=6.391769477263737E-4]:8.026805525167E-1)[&rate=6.391769477263737E-4]:1.622772697327E-1,((((((50[&rate=6.391769477263737E-4]:4.78255897213E-1,49[&rate=6.391769477263737E-4]:4.78255897213E-1)[&rate=6.391769477263737E-4]:5.552618533561E-2,(((((42[&rate=6.391769477263737E-4]:1.905887012658E-1,41[&rate=6.391769477263737E-4]:1.851242203915E-1)[&rate=6.391769477263737E-4]:7.094155398345E-2,48[&rate=6.391769477263737E-4]:2.997816213694E-1)[&rate=6.391769477263737E-4]:1.342320913152E-1,43[&rate=6.391769477263737E-4]:4.449426744331E-1)[&rate=6.391769477263737E-4]:7.643963818512E-3,46[&rate=6.391769477263737E-4]:4.525866382516E-1)[&rate=6.391769477263737E-4]:1.072616770036E-1,51[&rate=6.391769477263737E-4]:5.325259108837E-1)[&rate=6.391769477263737E-4]:6.720652539213E-3)[&rate=6.391769477263737E-4]:2.298683810032E-3,(47[&rate=6.391769477263737E-4]:9.450958788813E-2,44[&rate=6.391769477263737E-4]:8.904510701387E-2)[&rate=6.391769477263737E-4]:4.743580637163E-1)[&rate=6.391769477263737E-4]:1.089854106729E-2,45[&rate=6.391769477263737E-4]:5.715694713603E-1)[&rate=6.391769477263737E-4]:3.142332072748E-1,(((69[&rate=6.391769477263737E-4]:4.629351010634E-1,118[&rate=6.391769477263737E-4]:4.519761969537E-1)[&rate=6.391769477263737E-4]:2.352787307742E-1,((132[&rate=6.391769477263737E-4]:1.430813537893E-1,129[&rate=6.391769477263737E-4]:1.40341627762E-1)[&rate=6.391769477263737E-4]:4.844946453839E-2,(130[&rate=6.391769477263737E-4]:1.540690989409E-1,131[&rate=6.391769477263737E-4]:1.568088249683E-1)[&rate=6.391769477263737E-4]:3.472199335944E-2)[&rate=6.391769477263737E-4]:3.614775340576E-1)[&rate=6.391769477263737E-4]:9.269998615284E-1,(128[&rate=6.391769477263737E-4]:1.289115884759E0,((((60[&rate=6.391769477263737E-4]:2.276647180645E-2,62[&rate=6.391769477263737E-4]:2.145472937242E-1)[&rate=6.391769477263737E-4]:4.172660097904E-3,64[&rate=6.391769477263737E-4]:1.776240634111E-1)[&rate=6.391769477263737E-4]:1.092857873466E-1,65[&rate=6.391769477263737E-4]:1.36224919251E-1)[&rate=6.391769477263737E-4]:5.323300329072E-1,(63[&rate=6.391769477263737E-4]:1.820798254296E-1,61[&rate=6.391769477263737E-4]:2.231757158406E-1)[&rate=6.391769477263737E-4]:6.371600582353E-1)[&rate=6.391769477263737E-4]:5.6850613808E-1)[&rate=6.391769477263737E-4]:1.854128771004E-1)[&rate=6.391769477263737E-4]:1.846701290674E-1)[&rate=6.391769477263737E-4]:7.450993046673E-2,((127[&rate=6.391769477263737E-4]:2.600275246361E0,(35[&rate=6.391769477263737E-4]:1.298125940008E-2,36[&rate=6.391769477263737E-4]:5.955660186583E-2)[&rate=6.391769477263737E-4]:2.017069929005E-2)[&rate=6.391769477263737E-4]:7.672279522746E-2,121[&rate=6.391769477263737E-4]:2.235902151178E0)[&rate=6.391769477263737E-4]:9.50669441879E-2)[&rate=6.391769477263737E-4]:1.576506776284E-1)[&rate=6.391769477263737E-4]:3.989928495484E-1)[&rate=6.391769477263737E-4]:1.03493331357E-1,34[&rate=6.391769477263737E-4]:2.064858009258E-3)[&rate=6.391769477263737E-4]:2.12005588985E-2)[&rate=6.391769477263737E-4]:2.442112257404E-2)[&rate=6.391769477263737E-4]:4.515078771668E-2);
tree STATE_40230000 [&joint=-20970.244373407404,lnP=-20970.244373407404] = [&R] (((((((16[&rate=6.045252920826418E-4]:2.629178923355E0,((39[&rate=6.045252920826418E-4]:3.767036570027E-1,(((22[&rate=6.045252920826418E-4]:4.086888797437E-1,27[&rate=6.045252920826418E-4]:4.251272359081E-1)[&rate=6.045252920826418E-4]:3.507899207379E-1,(31[&rate=6.045252920826418E-4]:7.10817572369E-1,(26[&rate=6.045252920826418E-4]:6.069780917738E-1,(7[&rate=6.045252920826418E-4]:5.493789109451E-2,8[&rate=6.045252920826418E-4]:5.493789109451E-2)[&rate=6.045252920826418E-4]:4.451908856108E-1)[&rate=6.045252920826418E-4]:6.00038641568E-2)[&rate=6.045252920826418E-4]:1.034557486607E-1)[&rate=6.045252920826418E-4]:1.193758382036E-1,2[&rate=6.045252920826418E-4]:7.062518989593E-1)[&rate=6.045252920826418E-4]:1.627177560873E0)[&rate=6.045252920826418E-4]:9.715346293896E-2,((101[&rate=6.045252920826418E-4]:4.772269619421E-1,(((((((1[&rate=6.045252920826418E-4]:1.932200882647E-1,(28[&rate=6.045252920826418E-4]:8.947352549731E-1,21[&rate=6.045252920826418E-4]:8.700777207266E-1)[&rate=6.045252920826418E-4]:8.478620315459E-2)[&rate=6.045252920826418E-4]:3.99139471602E-2,24[&rate=6.045252920826418E-4]:1.013955953233E0)[&rate=6.045252920826418E-4]:1.301050008287E-1,((140[&rate=6.045252920826418E-4]:6.561068728392E-1,11[&rate=6.045252920826418E-4]:6.75284955031E-1)[&rate=6.045252920826418E-4]:8.877772351564E-2,(23[&rate=6.045252920826418E-4]:3.805168366118E-1,(25[&rate=6.045252920826418E-4]:3.065890324777E-1,20[&rate=6.045252920826418E-4]:2.87410950286E-1)[&rate=6.045252920826418E-4]:8.488670824377E-2)[&rate=6.045252920826418E-4]:4.68477348784E-1)[&rate=6.045252920826418E-4]:2.841078645563E-1)[&rate=6.045252920826418E-4]:4.061543013556E-2,102[&rate=6.045252920826418E-4]:2.303254858101E-2)[&rate=6.045252920826418E-4]:6.939607945715E-3,((113[&rate=6.045252920826418E-4]:7.981824983562E-1,(110[&rate=6.045252920826418E-4]:6.415571735397E-1,105[&rate=6.045252920826418E-4]:6.196393653206E-1)[&rate=6.045252920826418E-4]:1.511458727618E-1)[&rate=6.045252920826418E-4]:1.938958541888E-2,(((9[&rate=6.045252920826418E-4]:5.812641894977E-1,117[&rate=6.045252920826418E-4]:5.922230936074E-1)[&rate=6.045252920826418E-4]:5.335360547344E-2,(30[&rate=6.045252920826418E-4]:2.969615052902E-1,4[&rate=6.045252920826418E-4]:1.243587655642E-1)[&rate=6.045252920826418E-4]:4.609439609139E-1)[&rate=6.045252920826418E-4]:3.727087488347E-2,(17[&rate=6.045252920826418E-4]:1.595223877627E-1,14[&rate=6.045252920826418E-4]:1.21166223379E-1)[&rate=6.045252920826418E-4]:5.589416245577E-1)[&rate=6.045252920826418E-4]:1.374642358384E-1)[&rate=6.045252920826418E-4]:2.863726754912E-1)[&rate=6.045252920826418E-4]:9.934889277442E-3,(((((13[&rate=6.045252920826418E-4]:3.349605303564E-1,19[&rate=6.045252920826418E-4]:3.733166947401E-1)[&rate=6.045252920826418E-4]:5.116283015177E-1,115[&rate=6.045252920826418E-4]:7.643970510523E-1)[&rate=6.045252920826418E-4]:5.811492130816E-2,(((112[&rate=6.045252920826418E-4]:3.677443880269E-1,114[&rate=6.045252920826418E-4]:2.855526072051E-1)[&rate=6.045252920826418E-4]:2.224282727171E-1,109[&rate=6.045252920826418E-4]:5.874329347167E-1)[&rate=6.045252920826418E-4]:1.003584423378E-1,(108[&rate=6.045252920826418E-4]:2.90054841269E-1,107[&rate=6.045252920826418E-4]:2.927945672964E-1)[&rate=6.045252920826418E-4]:3.758187275664E-1)[&rate=6.045252920826418E-4]:2.141726501005E-1)[&rate=6.045252920826418E-4]:1.112289471368E-2,((116[&rate=6.045252920826418E-4]:5.677632937699E-1,(104[&rate=6.045252920826418E-4]:2.808758995859E-1,(111[&rate=6.045252920826418E-4]:2.614437764356E-1,(139[&rate=6.045252920826418E-4]:3.768458984052E-1,106[&rate=6.045252920826418E-4]:1.850650764874E-1)[&rate=6.045252920826418E-4]:5.994034378377E-2)[&rate=6.045252920826418E-4]:3.587047931469E-2)[&rate=6.045252920826418E-4]:3.471613667868E-1)[&rate=6.045252920826418E-4]:1.676517566678E-1,(148[&rate=6.045252920826418E-4]:3.040063354434E-1,143[&rate=6.045252920826418E-4]:3.012666094161E-1)[&rate=6.045252920826418E-4]:4.69764879378E-1)[&rate=6.045252920826418E-4]:9.821981663643E-2)[&rate=6.045252920826418E-4]:9.278223419726E-2,((144[&rate=6.045252920826418E-4]:7.789542138754E-2,(145[&rate=6.045252920826418E-4]:1.035121638915E-2,141[&rate=6.045252920826418E-4]:7.611490361564E-3)[&rate=6.045252920826418E-4]:7.302365705333E-2)[&rate=6.045252920826418E-4]:1.281732639493E-1,142[&rate=6.045252920826418E-4]:2.115481373918E-1)[&rate=6.045252920826418E-4]:9.696634844277E-1)[&rate=6.045252920826418E-4]:1.052707664505E-1)[&rate=6.045252920826418E-4]:1.669554802914E-1,((3[&rate=6.045252920826418E-4]:7.248121921365E-1,((6[&rate=6.045252920826418E-4]:5.31670133323E-1,18[&rate=6.045252920826418E-4]:5.946838319531E-1)[&rate=6.045252920826418E-4]:8.764213247101E-2,(15[&rate=6.045252920826418E-4]:3.327634211076E-1,10[&rate=6.045252920826418E-4]:2.944072567242E-1)[&rate=6.045252920826418E-4]:3.413433652342E-1)[&rate=6.045252920826418E-4]:1.575547208631E-1)[&rate=6.045252920826418E-4]:8.172706079571E-2,(((((93[&rate=6.045252920826418E-4]:7.843503283443E-2,84[&rate=6.045252920826418E-4]:6.473640269742E-2)[&rate=6.045252920826418E-4]:1.032345385943E-1,83[&rate=6.045252920826418E-4]:1.679709412917E-1)[&rate=6.045252920826418E-4]:1.199386750144E-2,86[&rate=6.045252920826418E-4]:1.799648087932E-1)[&rate=6.045252920826418E-4]:5.516226235873E-2,(92[&rate=6.045252920826418E-4]:1.227876051415E-1,(91[&rate=6.045252920826418E-4]:5.351318620481E-2,90[&rate=6.045252920826418E-4]:5.351318620481E-2)[&rate=6.045252920826418E-4]:6.927441893665E-2)[&rate=6.045252920826418E-4]:1.260380961475E-1)[&rate=6.045252920826418E-4]:2.840346723871E-1,((85[&rate=6.045252920826418E-4]:2.306094099431E-1,87[&rate=6.045252920826418E-4]:2.306094099431E-1)[&rate=6.045252920826418E-4]:4.361689409635E-2,(89[&rate=6.045252920826418E-4]:5.584624623515E-2,88[&rate=6.045252920826418E-4]:4.214761609814E-2)[&rate=6.045252920826418E-4]:2.320786879413E-1)[&rate=6.045252920826418E-4]:2.449354394996E-1)[&rate=6.045252920826418E-4]:8.271035367904E-1)[&rate=6.045252920826418E-4]:3.97583547136E-1)[&rate=6.045252920826418E-4]:2.758438879015E-1)[&rate=6.045252920826418E-4]:8.720029688019E-1,(146[&rate=6.045252920826418E-4]:4.849269350451E-1,147[&rate=6.045252920826418E-4]:4.220854049906E-1)[&rate=6.045252920826418E-4]:1.135741593999E-2)[&rate=6.045252920826418E-4]:9.779134819144E-2)[&rate=6.045252920826418E-4]:6.982887729603E-2)[&rate=6.045252920826418E-4]:2.154708957883E-2,(((97[&rate=6.045252920826418E-4]:2.890853499886E-1,(99[&rate=6.045252920826418E-4]:4.170861612666E-1,96[&rate=6.045252920826418E-4]:3.815670355837E-1)[&rate=6.045252920826418E-4]:9.331066413173E-2)[&rate=6.045252920826418E-4]:1.317047224959E-2,98[&rate=6.045252920826418E-4]:5.017093741507E-1)[&rate=6.045252920826418E-4]:1.13189436239E-1,((94[&rate=6.045252920826418E-4]:3.341069152076E-1,100[&rate=6.045252920826418E-4]:3.341069152076E-1)[&rate=6.045252920826418E-4]:5.553632471137E-2,95[&rate=6.045252920826418E-4]:4.74342693471E-1)[&rate=6.045252920826418E-4]:1.514850786674E-1)[&rate=6.045252920826418E-4]:7.87495769732E-2)[&rate=6.045252920826418E-4]:2.167362498035E-1,40[&rate=6.045252920826418E-4]:7.8196933662E-1)[&rate=6.045252920826418E-4]:3.845726030625E-1,38[&rate=6.045252920826418E-4]:1.098235928753E0)[&rate=6.045252920826418E-4]:2.054735533392E-1,(((36[&rate=6.045252920826418E-4]:3.230919793039E-2,(127[&rate=6.045252920826418E-4]:2.314283690627E0,121[&rate=6.045252920826418E-4]:1.873187800216E0)[&rate=6.045252920826418E-4]:2.385734525085E-1)[&rate=6.045252920826418E-4]:2.128830557482E-2,35[&rate=6.045252920826418E-4]:7.022161039447E-3)[&rate=6.045252920826418E-4]:3.710275896228E-1,(((128[&rate=6.045252920826418E-4]:1.133573138768E0,((((130[&rate=6.045252920826418E-4]:8.617363309525E-2,132[&rate=6.045252920826418E-4]:8.891335912261E-2)[&rate=6.045252920826418E-4]:9.681730411065E-2,129[&rate=6.045252920826418E-4]:1.829909372059E-1)[&rate=6.045252920826418E-4]:2.862261061887E-1,131[&rate=6.045252920826418E-4]:4.719567694219E-1)[&rate=6.045252920826418E-4]:3.043993808234E-1,(118[&rate=6.045252920826418E-4]:8.828113080837E-1,69[&rate=6.045252920826418E-4]:8.937702121934E-1)[&rate=6.045252920826418E-4]:2.77914175042E-2)[&rate=6.045252920826418E-4]:3.626964405769E-1)[&rate=6.045252920826418E-4]:1.236487500294E-1,((65[&rate=6.045252920826418E-4]:2.677080313241E-1,((62[&rate=6.045252920826418E-4]:3.727771297654E-1,64[&rate=6.045252920826418E-4]:3.316812393543E-1)[&rate=6.045252920826418E-4]:7.161975471665E-2,60[&rate=6.045252920826418E-4]:2.526160625643E-1)[&rate=6.045252920826418E-4]:1.509196875983E-2)[&rate=6.045252920826418E-4]:1.129792031534E-1,(63[&rate=6.045252920826418E-4]:3.187268043423E-2,61[&rate=6.045252920826418E-4]:7.296857084527E-2)[&rate=6.045252920826418E-4]:4.9949948555E-1)[&rate=6.045252920826418E-4]:8.24479859799E-1)[&rate=6.045252920826418E-4]:4.035841638789E-1,(((46[&rate=6.045252920826418E-4]:4.780341915376E-1,(((41[&rate=6.045252920826418E-4]:2.239403099563E-1,48[&rate=6.045252920826418E-4]:2.676561569508E-1)[&rate=6.045252920826418E-4]:1.622515415821E-2,42[&rate=6.045252920826418E-4]:2.456299449888E-1)[&rate=6.045252920826418E-4]:1.81919263933E-1,43[&rate=6.045252920826418E-4]:4.767295367905E-1)[&rate=6.045252920826418E-4]:1.30465474711E-3)[&rate=6.045252920826418E-4]:1.604918569224E-1,((51[&rate=6.045252920826418E-4]:4.795278054659E-1,(47[&rate=6.045252920826418E-4]:5.023388478448E-1,44[&rate=6.045252920826418E-4]:4.968743669705E-1)[&rate=6.045252920826418E-4]:4.511361992583E-3)[&rate=6.045252920826418E-4]:1.164012341615E-1,(50[&rate=6.045252920826418E-4]:4.733450909702E-1,49[&rate=6.045252920826418E-4]:4.733450909702E-1)[&rate=6.045252920826418E-4]:1.171194677829E-1)[&rate=6.045252920826418E-4]:1.527460446117E-2)[&rate=6.045252920826418E-4]:2.276995582226E-2,45[&rate=6.045252920826418E-4]:6.530992829709E-1)[&rate=6.045252920826418E-4]:2.343105574136E-1)[&rate=6.045252920826418E-4]:2.460108212741E-1)[&rate=6.045252920826418E-4]:3.232942849149E-1)[&rate=6.045252920826418E-4]:2.033284048601E-1,34[&rate=6.045252920826418E-4]:4.165874180721E-2)[&rate=6.045252920826418E-4]:4.115921613751E-2,(((((57[&rate=6.045252920826418E-4]:3.140009293985E-1,((55[&rate=6.045252920826418E-4]:2.210305824176E-1,56[&rate=6.045252920826418E-4]:2.210305824176E-1)[&rate=6.045252920826418E-4]:6.601488219977E-2,(37[&rate=6.045252920826418E-4]:3.047427264775E-1,((59[&rate=6.045252920826418E-4]:1.217664649384E-1,54[&rate=6.045252920826418E-4]:8.351509881822E-2)[&rate=6.045252920826418E-4]:7.661493845407E-2,58[&rate=6.045252920826418E-4]:2.175070864526E-1)[&rate=6.045252920826418E-4]:6.810995696473E-2)[&rate=6.045252920826418E-4]:2.875082557169E-2)[&rate=6.045252920826418E-4]:1.60265030324E-2)[&rate=6.045252920826418E-4]:3.808035573808E-1,68[&rate=6.045252920826418E-4]:6.428919184732E-1)[&rate=6.045252920826418E-4]:5.163476141985E-1,(125[&rate=6.045252920826418E-4]:6.987178762082E-1,(((52[&rate=6.045252920826418E-4]:4.0851796203E-1,(103[&rate=6.045252920826418E-4]:5.43907393489E-1,((12[&rate=6.045252920826418E-4]:1.298039974863E-1,5[&rate=6.045252920826418E-4]:9.144783310283E-2)[&rate=6.045252920826418E-4]:1.043386556083E-1,29[&rate=6.045252920826418E-4]:3.409919681631E-1)[&rate=6.045252920826418E-4]:4.357921376547E-1)[&rate=6.045252920826418E-4]:1.528904303102E0)[&rate=6.045252920826418E-4]:2.089805828779E-1,((133[&rate=6.045252920826418E-4]:4.043523116329E-1,137[&rate=6.045252920826418E-4]:4.454482020439E-1)[&rate=6.045252920826418E-4]:6.389068256761E-2,134[&rate=6.045252920826418E-4]:4.381060078994E-1)[&rate=6.045252920826418E-4]:9.231383263643E-1)[&rate=6.045252920826418E-4]:1.740175283179E-1,(53[&rate=6.045252920826418E-4]:6.398600873002E-1,((((73[&rate=6.045252920826418E-4]:1.058991636572E-1,77[&rate=6.045252920826418E-4]:1.004197116025E-1)[&rate=6.045252920826418E-4]:3.944064860385E-1,((81[&rate=6.045252920826418E-4]:9.335920159913E-2,80[&rate=6.045252920826418E-4]:9.335920159913E-2)[&rate=6.045252920826418E-4]:3.461934520908E-1,71[&rate=6.045252920826418E-4]:4.203745714982E-1)[&rate=6.045252920826418E-4]:1.143792751268E-2)[&rate=6.045252920826418E-4]:3.6627678326E-2,(82[&rate=6.045252920826418E-4]:4.632301469481E-1,((72[&rate=6.045252920826418E-4]:2.895504988596E-1,78[&rate=6.045252920826418E-4]:3.114683070789E-1)[&rate=6.045252920826418E-4]:9.424830573981E-2,79[&rate=6.045252920826418E-4]:4.057166128187E-1)[&rate=6.045252920826418E-4]:4.929435604724E-2)[&rate=6.045252920826418E-4]:4.082646874493E-2)[&rate=6.045252920826418E-4]:2.977543579E-1,(75[&rate=6.045252920826418E-4]:4.758471573311E-1,((74[&rate=6.045252920826418E-4]:3.374932613873E-1,70[&rate=6.045252920826418E-4]:2.991370970038E-1)[&rate=6.045252920826418E-4]:2.37759163774E-2,76[&rate=6.045252920826418E-4]:3.612691777647E-1)[&rate=6.045252920826418E-4]:1.145779795664E-1)[&rate=6.045252920826418E-4]:3.588405285906E-1)[&rate=6.045252920826418E-4]:5.516354599906E-1)[&rate=6.045252920826418E-4]:1.434592646143E-1)[&rate=6.045252920826418E-4]:1.257810379548E-1)[&rate=6.045252920826418E-4]:6.271883231303E-1)[&rate=6.045252920826418E-4]:2.951713194526E-1,((67[&rate=6.045252920826418E-4]:3.913642431693E-1,(122[&rate=6.045252920826418E-4]:2.485218845827E-1,(123[&rate=6.045252920826418E-4]:2.37440347523E-1,124[&rate=6.045252920826418E-4]:2.347081070859E-1)[&rate=6.045252920826418E-4]:1.108153705967E-2)[&rate=6.045252920826418E-4]:6.441149089273E-1)[&rate=6.045252920826418E-4]:2.9069179062E-1,(66[&rate=6.045252920826418E-4]:2.953331208534E-1,(((135[&rate=6.045252920826418E-4]:4.647029891357E-1,(138[&rate=6.045252920826418E-4]:3.224870826607E-1,136[&rate=6.045252920826418E-4]:1.909802333455E-1)[&rate=6.045252920826418E-4]:3.42215906475E-1)[&rate=6.045252920826418E-4]:2.464669799839E-1,(119[&rate=6.045252920826418E-4]:1.006439379988E0,120[&rate=6.045252920826418E-4]:9.105489690295E-1)[&rate=6.045252920826418E-4]:5.267579461053E-2)[&rate=6.045252920826418E-4]:7.521522496662E-1,126[&rate=6.045252920826418E-4]:1.025564901621E0)[&rate=6.045252920826418E-4]:5.16942408917E-1)[&rate=6.045252920826418E-4]:3.867229129359E-1)[&rate=6.045252920826418E-4]:2.246341805628E-1)[&rate=6.045252920826418E-4]:3.386691592371E-3,(32[&rate=6.045252920826418E-4]:1.919539353849E-2,33[&rate=6.045252920826418E-4]:2.46748455932E-2)[&rate=6.045252920826418E-4]:5.950005556734E-3)[&rate=6.045252920826418E-4]:3.57547506304E-2);
tree STATE_40320000 [&joint=-20979.563265625024,lnP=-20979.563265625024] = [&R] ((((((16[&rate=5.391512564195519E-4]:2.922190153375E0,((2[&rate=5.391512564195519E-4]:6.886373957338E-1,((31[&rate=5.391512564195519E-4]:6.622304668394E-1,(22[&rate=5.391512564195519E-4]:2.2542392419E-1,27[&rate=5.391512564195519E-4]:2.418622803544E-1)[&rate=5.391512564195519E-4]:3.820120221013E-1)[&rate=5.391512564195519E-4]:3.287294923719E-2,(26[&rate=5.391512564195519E-4]:5.934128861021E-1,(7[&rate=5.391512564195519E-4]:1.753157643097E-1,8[&rate=5.391512564195519E-4]:1.753157643097E-1)[&rate=5.391512564195519E-4]:3.112478067239E-1)[&rate=5.391512564195519E-4]:5.785491353605E-2)[&rate=5.391512564195519E-4]:2.209312399313E-1)[&rate=5.391512564195519E-4]:1.986078908266E0,(40[&rate=5.391512564195519E-4]:5.286069063796E-1,(101[&rate=5.391512564195519E-4]:1.237961583807E0,((((((145[&rate=5.391512564195519E-4]:4.291697091377E-1,141[&rate=5.391512564195519E-4]:4.264299831101E-1)[&rate=5.391512564195519E-4]:5.414823666651E-2,144[&rate=5.391512564195519E-4]:4.778384937493E-1)[&rate=5.391512564195519E-4]:4.155639041591E-1,142[&rate=5.391512564195519E-4]:8.988818499633E-1)[&rate=5.391512564195519E-4]:4.603395684867E-1,(((((109[&rate=5.391512564195519E-4]:4.596614780296E-1,(114[&rate=5.391512564195519E-4]:2.841331742555E-1,112[&rate=5.391512564195519E-4]:3.663249550774E-1)[&rate=5.391512564195519E-4]:9.607624897962E-2)[&rate=5.391512564195519E-4]:2.584254428297E-1,(108[&rate=5.391512564195519E-4]:3.03233531965E-1,107[&rate=5.391512564195519E-4]:3.059732579924E-1)[&rate=5.391512564195519E-4]:3.929355806753E-1)[&rate=5.391512564195519E-4]:1.007906744981E-1,(115[&rate=5.391512564195519E-4]:2.49895385933E-1,(13[&rate=5.391512564195519E-4]:2.150799038139E-1,19[&rate=5.391512564195519E-4]:2.534360681976E-1)[&rate=5.391512564195519E-4]:1.170072629409E-1)[&rate=5.391512564195519E-4]:4.8953015463E-1)[&rate=5.391512564195519E-4]:1.75093456099E-1,((116[&rate=5.391512564195519E-4]:6.753817999223E-1,(((104[&rate=5.391512564195519E-4]:2.7497770522E-1,106[&rate=5.391512564195519E-4]:2.7497770522E-1)[&rate=5.391512564195519E-4]:3.272449138617E-2,139[&rate=5.391512564195519E-4]:4.994830185239E-1)[&rate=5.391512564195519E-4]:7.436180922585E-2,111[&rate=5.391512564195519E-4]:3.985023619964E-1)[&rate=5.391512564195519E-4]:3.53591766693E-1)[&rate=5.391512564195519E-4]:2.322426048091E-2,(148[&rate=5.391512564195519E-4]:1.785757853241E-1,143[&rate=5.391512564195519E-4]:1.758360592967E-1)[&rate=5.391512564195519E-4]:5.583864394628E-1)[&rate=5.391512564195519E-4]:2.159129362587E-1)[&rate=5.391512564195519E-4]:7.386903557033E-2,(((105[&rate=5.391512564195519E-4]:5.974011101945E-1,((110[&rate=5.391512564195519E-4]:2.995170898497E-1,117[&rate=5.391512564195519E-4]:3.07736267932E-1)[&rate=5.391512564195519E-4]:2.58831151154E-1,113[&rate=5.391512564195519E-4]:5.638276930584E-1)[&rate=5.391512564195519E-4]:6.097067740988E-2)[&rate=5.391512564195519E-4]:4.644532154269E-2,((30[&rate=5.391512564195519E-4]:2.094647844185E-1,4[&rate=5.391512564195519E-4]:3.686204469246E-2)[&rate=5.391512564195519E-4]:4.603311202231E-1,9[&rate=5.391512564195519E-4]:5.465082334086E-1)[&rate=5.391512564195519E-4]:1.165162805203E-1)[&rate=5.391512564195519E-4]:1.345648514001E-2,(17[&rate=5.391512564195519E-4]:4.405299839594E-1,14[&rate=5.391512564195519E-4]:4.021738195757E-1)[&rate=5.391512564195519E-4]:2.825263575752E-1)[&rate=5.391512564195519E-4]:3.858796359031E-1)[&rate=5.391512564195519E-4]:1.160388656696E-1)[&rate=5.391512564195519E-4]:1.219149696269E-1,(102[&rate=5.391512564195519E-4]:2.02765519854E-1,((((25[&rate=5.391512564195519E-4]:4.160690553164E-1,20[&rate=5.391512564195519E-4]:3.968909731247E-1)[&rate=5.391512564195519E-4]:1.832101442147E-1,23[&rate=5.391512564195519E-4]:5.883202954215E-1)[&rate=5.391512564195519E-4]:2.130809485886E-1,(11[&rate=5.391512564195519E-4]:4.865979995432E-1,140[&rate=5.391512564195519E-4]:4.674199173514E-1)[&rate=5.391512564195519E-4]:2.298717376177E-1)[&rate=5.391512564195519E-4]:2.200214943814E-1,(((28[&rate=5.391512564195519E-4]:8.359754523606E-1,21[&rate=5.391512564195519E-4]:8.113179181142E-1)[&rate=5.391512564195519E-4]:6.208336909029E-2,1[&rate=5.391512564195519E-4]:1.11757451588E-1)[&rate=5.391512564195519E-4]:1.303171314373E-2,24[&rate=5.391512564195519E-4]:9.056110825399E-1)[&rate=5.391512564195519E-4]:1.267705599612E-1)[&rate=5.391512564195519E-4]:3.320277129692E-1)[&rate=5.391512564195519E-4]:3.179552575715E-2)[&rate=5.391512564195519E-4]:2.330849145292E-1,(((89[&rate=5.391512564195519E-4]:6.139616609282E-2,88[&rate=5.391512564195519E-4]:4.76975359558E-2)[&rate=5.391512564195519E-4]:2.226971691599E-1,(((83[&rate=5.391512564195519E-4]:9.964212047281E-2,86[&rate=5.391512564195519E-4]:9.964212047281E-2)[&rate=5.391512564195519E-4]:8.240890639852E-2,(85[&rate=5.391512564195519E-4]:1.633282145626E-1,(93[&rate=5.391512564195519E-4]:8.66582172708E-2,84[&rate=5.391512564195519E-4]:7.295958713379E-2)[&rate=5.391512564195519E-4]:9.036862742878E-2)[&rate=5.391512564195519E-4]:1.872281230876E-2)[&rate=5.391512564195519E-4]:5.415616851355E-2,(87[&rate=5.391512564195519E-4]:1.205367306426E-1,(92[&rate=5.391512564195519E-4]:1.131345407831E-1,(91[&rate=5.391512564195519E-4]:4.776260304114E-2,90[&rate=5.391512564195519E-4]:4.776260304114E-2)[&rate=5.391512564195519E-4]:6.537193774193E-2)[&rate=5.391512564195519E-4]:2.110081999658E-2)[&rate=5.391512564195519E-4]:1.156704647422E-1)[&rate=5.391512564195519E-4]:3.418750973083E-2)[&rate=5.391512564195519E-4]:1.194133407565E0,((18[&rate=5.391512564195519E-4]:6.796824214151E-1,3[&rate=5.391512564195519E-4]:5.646139282645E-1)[&rate=5.391512564195519E-4]:1.612062773316E-1,((15[&rate=5.391512564195519E-4]:3.423159110643E-1,10[&rate=5.391512564195519E-4]:3.039597466809E-1)[&rate=5.391512564195519E-4]:1.657891892658E-1,6[&rate=5.391512564195519E-4]:4.533105797824E-1)[&rate=5.391512564195519E-4]:3.245644203342E-1)[&rate=5.391512564195519E-4]:1.98981879687E-1)[&rate=5.391512564195519E-4]:5.401041488299E-1)[&rate=5.391512564195519E-4]:7.757950757214E-1)[&rate=5.391512564195519E-4]:2.638094815667E-1)[&rate=5.391512564195519E-4]:1.89383594791E-1)[&rate=5.391512564195519E-4]:1.187067260868E-1)[&rate=5.391512564195519E-4]:4.7579823254E-2,((146[&rate=5.391512564195519E-4]:9.321706459926E-1,147[&rate=5.391512564195519E-4]:8.69329115938E-1)[&rate=5.391512564195519E-4]:1.89268899393E-2,(((((94[&rate=5.391512564195519E-4]:4.950602477433E-1,100[&rate=5.391512564195519E-4]:4.950602477433E-1)[&rate=5.391512564195519E-4]:8.120535548851E-3,95[&rate=5.391512564195519E-4]:5.878802368442E-1)[&rate=5.391512564195519E-4]:2.795513033079E-1,(98[&rate=5.391512564195519E-4]:8.24563664062E-1,(96[&rate=5.391512564195519E-4]:6.069777667394E-1,99[&rate=5.391512564195519E-4]:6.424968924223E-1)[&rate=5.391512564195519E-4]:2.03924695137E-1)[&rate=5.391512564195519E-4]:3.193891434128E-2)[&rate=5.391512564195519E-4]:4.467632907486E-2,97[&rate=5.391512564195519E-4]:7.017253555657E-1)[&rate=5.391512564195519E-4]:1.670134758583E-2,39[&rate=5.391512564195519E-4]:7.894649545177E-1)[&rate=5.391512564195519E-4]:4.141400217929E-2)[&rate=5.391512564195519E-4]:5.33980938145E-2)[&rate=5.391512564195519E-4]:1.142929503371E-1,38[&rate=5.391512564195519E-4]:9.302639899196E-1)[&rate=5.391512564195519E-4]:2.727450293882E-1,(121[&rate=5.391512564195519E-4]:2.486125311415E0,((35[&rate=5.391512564195519E-4]:7.841206433289E-2,(36[&rate=5.391512564195519E-4]:8.3833297194E-2,127[&rate=5.391512564195519E-4]:2.604381242399E0)[&rate=5.391512564195519E-4]:4.115410960465E-2)[&rate=5.391512564195519E-4]:1.117065070854E-1,((((((60[&rate=5.391512564195519E-4]:1.72809386746E-1,(62[&rate=5.391512564195519E-4]:3.030760416903E-1,64[&rate=5.391512564195519E-4]:2.619801512792E-1)[&rate=5.391512564195519E-4]:6.15141669735E-2)[&rate=5.391512564195519E-4]:9.53436534965E-5,65[&rate=5.391512564195519E-4]:1.729047303995E-1)[&rate=5.391512564195519E-4]:3.767850229843E-1,(63[&rate=5.391512564195519E-4]:3.082094792062E-1,61[&rate=5.391512564195519E-4]:3.493053696173E-1)[&rate=5.391512564195519E-4]:3.921652056843E-1)[&rate=5.391512564195519E-4]:1.029078299827E0,(((((131[&rate=5.391512564195519E-4]:1.186626137556E-1,130[&rate=5.391512564195519E-4]:1.159228877282E-1)[&rate=5.391512564195519E-4]:6.807300152573E-2,129[&rate=5.391512564195519E-4]:1.839958892539E-1)[&rate=5.391512564195519E-4]:3.721247872355E-3,132[&rate=5.391512564195519E-4]:1.904568631537E-1)[&rate=5.391512564195519E-4]:3.656486230474E-1,118[&rate=5.391512564195519E-4]:6.903520615436E-1)[&rate=5.391512564195519E-4]:6.351761665417E-2,69[&rate=5.391512564195519E-4]:7.648285823075E-1)[&rate=5.391512564195519E-4]:1.01667919693E0)[&rate=5.391512564195519E-4]:3.344289867624E-2,128[&rate=5.391512564195519E-4]:1.664265746407E0)[&rate=5.391512564195519E-4]:2.782917381473E-2,(((((47[&rate=5.391512564195519E-4]:3.845669898226E-1,44[&rate=5.391512564195519E-4]:3.791025089484E-1)[&rate=5.391512564195519E-4]:7.671708446204E-2,51[&rate=5.391512564195519E-4]:4.339616699132E-1)[&rate=5.391512564195519E-4]:1.616265932012E-1,(50[&rate=5.391512564195519E-4]:4.527622757368E-1,49[&rate=5.391512564195519E-4]:4.527622757368E-1)[&rate=5.391512564195519E-4]:1.373615065033E-1)[&rate=5.391512564195519E-4]:1.392955148215E-1,((46[&rate=5.391512564195519E-4]:4.646906285637E-1,43[&rate=5.391512564195519E-4]:4.646906285637E-1)[&rate=5.391512564195519E-4]:1.500614041976E-1,((48[&rate=5.391512564195519E-4]:4.361001060763E-1,41[&rate=5.391512564195519E-4]:3.923842590818E-1)[&rate=5.391512564195519E-4]:2.921742844924E-2,42[&rate=5.391512564195519E-4]:4.270661684053E-1)[&rate=5.391512564195519E-4]:1.385055364873E-1)[&rate=5.391512564195519E-4]:1.474541495459E-1)[&rate=5.391512564195519E-4]:1.301456957075E-1,45[&rate=5.391512564195519E-4]:8.841551567034E-1)[&rate=5.391512564195519E-4]:3.454355122712E-2)[&rate=5.391512564195519E-4]:2.679077448413E-2)[&rate=5.391512564195519E-4]:1.699793427369E-1)[&rate=5.391512564195519E-4]:2.40545658637E-1)[&rate=5.391512564195519E-4]:1.50717102556E-1,((125[&rate=5.391512564195519E-4]:7.323201473705E-1,(53[&rate=5.391512564195519E-4]:6.786934083311E-1,((52[&rate=5.391512564195519E-4]:6.077859164965E-1,(103[&rate=5.391512564195519E-4]:6.588816123595E-1,((12[&rate=5.391512564195519E-4]:9.78911137083E-2,5[&rate=5.391512564195519E-4]:5.953494932484E-2)[&rate=5.391512564195519E-4]:4.907276942877E-1,29[&rate=5.391512564195519E-4]:6.954681230646E-1)[&rate=5.391512564195519E-4]:1.962902016237E-1)[&rate=5.391512564195519E-4]:1.613198038698E0)[&rate=5.391512564195519E-4]:5.825746518963E-2,((((73[&rate=5.391512564195519E-4]:3.523756546872E-1,(77[&rate=5.391512564195519E-4]:3.118218720837E-1,(((71[&rate=5.391512564195519E-4]:1.080142330506E-1,79[&rate=5.391512564195519E-4]:1.354114933246E-1)[&rate=5.391512564195519E-4]:7.670436462756E-2,82[&rate=5.391512564195519E-4]:2.203350360342E-1)[&rate=5.391512564195519E-4]:2.820772414429E-2,(78[&rate=5.391512564195519E-4]:6.112044444913E-2,72[&rate=5.391512564195519E-4]:3.920263622982E-2)[&rate=5.391512564195519E-4]:1.792031376473E-1)[&rate=5.391512564195519E-4]:3.58818516312E-2)[&rate=5.391512564195519E-4]:3.507433054875E-2)[&rate=5.391512564195519E-4]:2.808450464946E-2,(81[&rate=5.391512564195519E-4]:1.45071839112E-1,80[&rate=5.391512564195519E-4]:1.45071839112E-1)[&rate=5.391512564195519E-4]:1.860732517315E-1)[&rate=5.391512564195519E-4]:2.940821217632E-1,(70[&rate=5.391512564195519E-4]:3.562110628587E-1,((76[&rate=5.391512564195519E-4]:2.512851383914E-1,75[&rate=5.391512564195519E-4]:2.512851383914E-1)[&rate=5.391512564195519E-4]:1.431886398345E-1,74[&rate=5.391512564195519E-4]:3.944737782259E-1)[&rate=5.391512564195519E-4]:9.344901624897E-5)[&rate=5.391512564195519E-4]:2.799750538577E-1)[&rate=5.391512564195519E-4]:6.914302804483E-1,((133[&rate=5.391512564195519E-4]:4.261633364631E-1,134[&rate=5.391512564195519E-4]:3.96026350162E-1)[&rate=5.391512564195519E-4]:1.174463864656E-1,137[&rate=5.391512564195519E-4]:5.847056133398E-1)[&rate=5.391512564195519E-4]:8.579792769756E-1)[&rate=5.391512564195519E-4]:3.833715743863E-2)[&rate=5.391512564195519E-4]:2.084674795635E-2)[&rate=5.391512564195519E-4]:2.640092527007E-1)[&rate=5.391512564195519E-4]:3.351878171797E-1,((59[&rate=5.391512564195519E-4]:3.112178736919E-1,((58[&rate=5.391512564195519E-4]:2.383185604488E-1,(54[&rate=5.391512564195519E-4]:1.799709617426E-1,37[&rate=5.391512564195519E-4]:2.564736939831E-1)[&rate=5.391512564195519E-4]:9.705495258174E-4)[&rate=5.391512564195519E-4]:5.561182175035E-3,((56[&rate=5.391512564195519E-4]:1.632277815559E-1,55[&rate=5.391512564195519E-4]:1.632277815559E-1)[&rate=5.391512564195519E-4]:4.172612391524E-2,57[&rate=5.391512564195519E-4]:2.158828672198E-1)[&rate=5.391512564195519E-4]:1.160343278099E-2)[&rate=5.391512564195519E-4]:8.646381412819E-2)[&rate=5.391512564195519E-4]:3.83852733066E-1,68[&rate=5.391512564195519E-4]:6.45890278889E-1)[&rate=5.391512564195519E-4]:2.549510189945E-1)[&rate=5.391512564195519E-4]:3.982400152371E-1)[&rate=5.391512564195519E-4]:3.210804284454E-1,(((32[&rate=5.391512564195519E-4]:1.872764466515E-3,((67[&rate=5.391512564195519E-4]:6.267021507527E-2,(123[&rate=5.391512564195519E-4]:2.873160284689E-1,(122[&rate=5.391512564195519E-4]:2.809275913989E-1,124[&rate=5.391512564195519E-4]:2.781953509617E-1)[&rate=5.391512564195519E-4]:6.38843707001E-3)[&rate=5.391512564195519E-4]:2.766267369471E-1)[&rate=5.391512564195519E-4]:2.980999851358E-1,((((((138[&rate=5.391512564195519E-4]:1.515972701128E-1,136[&rate=5.391512564195519E-4]:2.009042079756E-2)[&rate=5.391512564195519E-4]:4.506568240448E-1,135[&rate=5.391512564195519E-4]:4.022540941575E-1)[&rate=5.391512564195519E-4]:9.801537293114E-1,120[&rate=5.391512564195519E-4]:1.634462617989E0)[&rate=5.391512564195519E-4]:8.27967297454E-2,119[&rate=5.391512564195519E-4]:1.813149758694E0)[&rate=5.391512564195519E-4]:2.43714030199E-1,126[&rate=5.391512564195519E-4]:1.271161266249E0)[&rate=5.391512564195519E-4]:9.336376850798E-2,66[&rate=5.391512564195519E-4]:1.17350845072E-1)[&rate=5.391512564195519E-4]:2.434193551391E-1)[&rate=5.391512564195519E-4]:5.260340711046E-1)[&rate=5.391512564195519E-4]:1.436428532042E-2,33[&rate=5.391512564195519E-4]:2.171650184165E-2)[&rate=5.391512564195519E-4]:1.409440664107E-2,34[&rate=5.391512564195519E-4]:5.22492646471E-2)[&rate=5.391512564195519E-4]:1.571781405165E-1);
tree STATE_40410000 [&joint=-20973.789779716666,lnP=-20973.789779716666] = [&R] (32[&rate=5.47398190341932E-4]:5.923514348466E-2,((((66[&rate=5.47398190341932E-4]:5.392344281666E-1,((((124[&rate=5.47398190341932E-4]:1.833472415577E-1,123[&rate=5.47398190341932E-4]:1.860794819949E-1)[&rate=5.47398190341932E-4]:1.870629932369E-1,122[&rate=5.47398190341932E-4]:3.731424752317E-1)[&rate=5.47398190341932E-4]:2.363589948626E-1,67[&rate=5.47398190341932E-4]:1.082289197537E-1)[&rate=5.47398190341932E-4]:2.263337205302E-1,(((120[&rate=5.47398190341932E-4]:1.098510876193E0,((138[&rate=5.47398190341932E-4]:4.358573539934E-1,136[&rate=5.47398190341932E-4]:3.043505046782E-1)[&rate=5.47398190341932E-4]:1.341744421095E-1,135[&rate=5.47398190341932E-4]:3.700317961029E-1)[&rate=5.47398190341932E-4]:4.764242855696E-1)[&rate=5.47398190341932E-4]:4.936096189319E-1,126[&rate=5.47398190341932E-4]:9.0230838344E-1)[&rate=5.47398190341932E-4]:2.099247116938E-1,119[&rate=5.47398190341932E-4]:1.897935617778E0)[&rate=5.47398190341932E-4]:4.69503734835E-1)[&rate=5.47398190341932E-4]:2.046717878827E-1)[&rate=5.47398190341932E-4]:9.290032071696E-2,((((((((39[&rate=5.47398190341932E-4]:4.650275812737E-1,147[&rate=5.47398190341932E-4]:5.224046304541E-1)[&rate=5.47398190341932E-4]:2.131791088417E-2,(16[&rate=5.47398190341932E-4]:2.491828462256E0,(((22[&rate=5.47398190341932E-4]:3.469506206537E-1,27[&rate=5.47398190341932E-4]:3.633889768181E-1)[&rate=5.47398190341932E-4]:5.399709038867E-1,(31[&rate=5.47398190341932E-4]:6.438530147771E-1,2[&rate=5.47398190341932E-4]:4.16455754503E-1)[&rate=5.47398190341932E-4]:2.978630303114E-1)[&rate=5.47398190341932E-4]:1.843763362093E-1,(26[&rate=5.47398190341932E-4]:7.920823515165E-1,(7[&rate=5.47398190341932E-4]:3.560984813978E-1,8[&rate=5.47398190341932E-4]:3.560984813978E-1)[&rate=5.47398190341932E-4]:3.291345550501E-1)[&rate=5.47398190341932E-4]:2.901744133429E-1)[&rate=5.47398190341932E-4]:1.464366217945E0)[&rate=5.47398190341932E-4]:8.000995601902E-2)[&rate=5.47398190341932E-4]:4.395970796931E-2,146[&rate=5.47398190341932E-4]:6.505237793621E-1)[&rate=5.47398190341932E-4]:7.107697260852E-3,((101[&rate=5.47398190341932E-4]:7.836217485252E-1,((((18[&rate=5.47398190341932E-4]:4.696768428458E-1,(15[&rate=5.47398190341932E-4]:3.241709997035E-1,10[&rate=5.47398190341932E-4]:2.8581483532E-1)[&rate=5.47398190341932E-4]:1.3728666506E-1)[&rate=5.47398190341932E-4]:8.77168786241E-2,6[&rate=5.47398190341932E-4]:4.943800228397E-1)[&rate=5.47398190341932E-4]:3.809820677847E-1,(((89[&rate=5.47398190341932E-4]:1.098081328747E-1,88[&rate=5.47398190341932E-4]:9.610950273767E-2)[&rate=5.47398190341932E-4]:2.978348110208E-1,((87[&rate=5.47398190341932E-4]:2.207787824754E-1,(((93[&rate=5.47398190341932E-4]:1.138120849599E-1,84[&rate=5.47398190341932E-4]:1.001134548229E-1)[&rate=5.47398190341932E-4]:1.35887974207E-2,(83[&rate=5.47398190341932E-4]:5.64504760641E-2,86[&rate=5.47398190341932E-4]:5.64504760641E-2)[&rate=5.47398190341932E-4]:5.725177617947E-2)[&rate=5.47398190341932E-4]:7.036476023459E-2,85[&rate=5.47398190341932E-4]:1.840670124782E-1)[&rate=5.47398190341932E-4]:3.671176999727E-2)[&rate=5.47398190341932E-4]:2.331326356002E-2,(92[&rate=5.47398190341932E-4]:1.770332066419E-1,(91[&rate=5.47398190341932E-4]:3.261656336196E-2,90[&rate=5.47398190341932E-4]:3.261656336196E-2)[&rate=5.47398190341932E-4]:1.444166432799E-1)[&rate=5.47398190341932E-4]:8.075746953059E-2)[&rate=5.47398190341932E-4]:1.498522677231E-1)[&rate=5.47398190341932E-4]:8.978385805937E-1,3[&rate=5.47398190341932E-4]:7.520568669551E-1)[&rate=5.47398190341932E-4]:7.125042914882E-2)[&rate=5.47398190341932E-4]:6.058913449538E-1,((((24[&rate=5.47398190341932E-4]:9.577787699241E-1,(1[&rate=5.47398190341932E-4]:9.457890528834E-2,(21[&rate=5.47398190341932E-4]:4.951939257156E-1,28[&rate=5.47398190341932E-4]:5.19851459962E-1)[&rate=5.47398190341932E-4]:3.610288151892E-1)[&rate=5.47398190341932E-4]:8.237794682749E-2)[&rate=5.47398190341932E-4]:2.824014011599E-1,102[&rate=5.47398190341932E-4]:7.853633546759E-2)[&rate=5.47398190341932E-4]:4.003144362177E-4,(((20[&rate=5.47398190341932E-4]:3.555427923232E-1,25[&rate=5.47398190341932E-4]:3.74720874515E-1)[&rate=5.47398190341932E-4]:2.921565237133E-1,23[&rate=5.47398190341932E-4]:6.559184941186E-1)[&rate=5.47398190341932E-4]:2.212357967402E-1,(11[&rate=5.47398190341932E-4]:6.095183673483E-1,140[&rate=5.47398190341932E-4]:5.903402851566E-1)[&rate=5.47398190341932E-4]:1.827044166613E-1)[&rate=5.47398190341932E-4]:3.524672905517E-1)[&rate=5.47398190341932E-4]:4.928758555976E-2,(((((148[&rate=5.47398190341932E-4]:3.406376172682E-1,143[&rate=5.47398190341932E-4]:3.378978912408E-1)[&rate=5.47398190341932E-4]:4.407908804678E-1,(116[&rate=5.47398190341932E-4]:5.758046387466E-1,((139[&rate=5.47398190341932E-4]:3.66692615649E-1,104[&rate=5.47398190341932E-4]:1.749117937313E-1)[&rate=5.47398190341932E-4]:2.468691600271E-1,(111[&rate=5.47398190341932E-4]:3.705519546908E-1,106[&rate=5.47398190341932E-4]:3.541135985264E-1)[&rate=5.47398190341932E-4]:6.766735523198E-2)[&rate=5.47398190341932E-4]:2.14297657591E-1)[&rate=5.47398190341932E-4]:1.672676946057E-1)[&rate=5.47398190341932E-4]:1.247517744265E-1,((115[&rate=5.47398190341932E-4]:4.139804203315E-1,(19[&rate=5.47398190341932E-4]:3.49213493257E-1,13[&rate=5.47398190341932E-4]:3.108573288734E-1)[&rate=5.47398190341932E-4]:1.8531487228E-1)[&rate=5.47398190341932E-4]:2.868685230615E-1,(((112[&rate=5.47398190341932E-4]:3.692938591679E-1,114[&rate=5.47398190341932E-4]:2.871020783461E-1)[&rate=5.47398190341932E-4]:1.276754387852E-1,(109[&rate=5.47398190341932E-4]:4.794490560048E-1,107[&rate=5.47398190341932E-4]:4.602709738131E-1)[&rate=5.47398190341932E-4]:1.478051592096E-2)[&rate=5.47398190341932E-4]:8.553789655691E-2,108[&rate=5.47398190341932E-4]:5.578496602636E-1)[&rate=5.47398190341932E-4]:2.005335297048E-1)[&rate=5.47398190341932E-4]:1.669751643857E-1)[&rate=5.47398190341932E-4]:5.21311547805E-2,(((105[&rate=5.47398190341932E-4]:4.354325863904E-1,110[&rate=5.47398190341932E-4]:4.573503946095E-1)[&rate=5.47398190341932E-4]:3.689661190141E-1,113[&rate=5.47398190341932E-4]:8.317959656783E-1)[&rate=5.47398190341932E-4]:6.116354218734E-2,(((30[&rate=5.47398190341932E-4]:1.882065902218E-1,4[&rate=5.47398190341932E-4]:1.560385049581E-2)[&rate=5.47398190341932E-4]:5.787096064293E-1,(17[&rate=5.47398190341932E-4]:4.287361941926E-1,14[&rate=5.47398190341932E-4]:3.903800298089E-1)[&rate=5.47398190341932E-4]:2.614676736914E-1)[&rate=5.47398190341932E-4]:6.621859236364E-3,(117[&rate=5.47398190341932E-4]:4.459914335805E-1,9[&rate=5.47398190341932E-4]:4.350325294709E-1)[&rate=5.47398190341932E-4]:2.152178551837E-1)[&rate=5.47398190341932E-4]:2.344899451289E-1)[&rate=5.47398190341932E-4]:1.091875355155E-1)[&rate=5.47398190341932E-4]:1.851913510597E-1,((144[&rate=5.47398190341932E-4]:3.866978863493E-1,(141[&rate=5.47398190341932E-4]:2.223458477053E-1,145[&rate=5.47398190341932E-4]:2.250855737329E-1)[&rate=5.47398190341932E-4]:1.670917646714E-1)[&rate=5.47398190341932E-4]:1.504860431865E-1,142[&rate=5.47398190341932E-4]:5.426633815908E-1)[&rate=5.47398190341932E-4]:8.172777525763E-1)[&rate=5.47398190341932E-4]:1.485844376231E-2)[&rate=5.47398190341932E-4]:3.037141316215E-1)[&rate=5.47398190341932E-4]:3.571628334951E-1)[&rate=5.47398190341932E-4]:5.132445315987E-1,40[&rate=5.47398190341932E-4]:3.237021211302E-1)[&rate=5.47398190341932E-4]:2.137107762579E-1)[&rate=5.47398190341932E-4]:8.185506751724E-3,((97[&rate=5.47398190341932E-4]:4.573017443012E-1,((94[&rate=5.47398190341932E-4]:4.942823199045E-1,100[&rate=5.47398190341932E-4]:4.942823199045E-1)[&rate=5.47398190341932E-4]:2.510001389015E-2,95[&rate=5.47398190341932E-4]:6.040817873467E-1)[&rate=5.47398190341932E-4]:6.360247061564E-2)[&rate=5.47398190341932E-4]:9.0616220878E-3,((96[&rate=5.47398190341932E-4]:4.032295323847E-1,99[&rate=5.47398190341932E-4]:4.387486580675E-1)[&rate=5.47398190341932E-4]:1.971215722605E-1,98[&rate=5.47398190341932E-4]:6.140123068308E-1)[&rate=5.47398190341932E-4]:5.180461147068E-2)[&rate=5.47398190341932E-4]:8.196786384639E-3)[&rate=5.47398190341932E-4]:2.781134537628E-1,38[&rate=5.47398190341932E-4]:7.554058469735E-1)[&rate=5.47398190341932E-4]:3.979899701965E-1,(((36[&rate=5.47398190341932E-4]:2.377598469336E-1,121[&rate=5.47398190341932E-4]:2.317211901728E0)[&rate=5.47398190341932E-4]:1.932953079205E-1,((((47[&rate=5.47398190341932E-4]:6.178559925612E-1,44[&rate=5.47398190341932E-4]:6.12391511687E-1)[&rate=5.47398190341932E-4]:3.122311790677E-2,45[&rate=5.47398190341932E-4]:6.408823891566E-1)[&rate=5.47398190341932E-4]:6.199381665264E-2,((51[&rate=5.47398190341932E-4]:5.338599462854E-1,((46[&rate=5.47398190341932E-4]:4.924098079037E-1,43[&rate=5.47398190341932E-4]:4.924098079037E-1)[&rate=5.47398190341932E-4]:2.942062509888E-2,(48[&rate=5.47398190341932E-4]:4.107022282116E-1,(42[&rate=5.47398190341932E-4]:2.823815600714E-1,41[&rate=5.47398190341932E-4]:2.769170791972E-1)[&rate=5.47398190341932E-4]:9.006930201997E-2)[&rate=5.47398190341932E-4]:1.001992430425E-1)[&rate=5.47398190341932E-4]:3.935191765422E-2)[&rate=5.47398190341932E-4]:9.489319176777E-2,(50[&rate=5.47398190341932E-4]:3.415723475437E-1,49[&rate=5.47398190341932E-4]:3.415723475437E-1)[&rate=5.47398190341932E-4]:2.817163096352E-1)[&rate=5.47398190341932E-4]:5.4997384696E-2)[&rate=5.47398190341932E-4]:3.379230139767E-1,(((69[&rate=5.47398190341932E-4]:8.906103227841E-1,((131[&rate=5.47398190341932E-4]:2.493890559763E-1,(130[&rate=5.47398190341932E-4]:2.225789934636E-1,(132[&rate=5.47398190341932E-4]:6.767260980611E-2,129[&rate=5.47398190341932E-4]:6.493288377875E-2)[&rate=5.47398190341932E-4]:1.576461096848E-1)[&rate=5.47398190341932E-4]:2.407033648538E-2)[&rate=5.47398190341932E-4]:3.770796973784E-1,118[&rate=5.47398190341932E-4]:7.607153286973E-1)[&rate=5.47398190341932E-4]:1.189360899772E-1)[&rate=5.47398190341932E-4]:5.784937827832E-1,(((64[&rate=5.47398190341932E-4]:1.950928010426E-1,60[&rate=5.47398190341932E-4]:4.440786953595E-2)[&rate=5.47398190341932E-4]:1.860995961927E-1,(65[&rate=5.47398190341932E-4]:1.834706658523E-1,62[&rate=5.47398190341932E-4]:3.752514877701E-1)[&rate=5.47398190341932E-4]:4.703679987629E-2)[&rate=5.47398190341932E-4]:3.022096625317E-1,(63[&rate=5.47398190341932E-4]:8.946232056257E-2,61[&rate=5.47398190341932E-4]:1.305582109736E-1)[&rate=5.47398190341932E-4]:5.939397392045E-1)[&rate=5.47398190341932E-4]:7.336472512795E-1)[&rate=5.47398190341932E-4]:3.414985126315E-2,128[&rate=5.47398190341932E-4]:1.352569025323E0)[&rate=5.47398190341932E-4]:4.616264067537E-1)[&rate=5.47398190341932E-4]:9.905150359883E-2)[&rate=5.47398190341932E-4]:6.327930596658E-2,(127[&rate=5.47398190341932E-4]:2.569004798979E0,35[&rate=5.47398190341932E-4]:1.881511307595E-3)[&rate=5.47398190341932E-4]:4.458776070473E-1)[&rate=5.47398190341932E-4]:1.032712522996E-1)[&rate=5.47398190341932E-4]:6.312007759714E-2,((((((37[&rate=5.47398190341932E-4]:3.248546076442E-1,(56[&rate=5.47398190341932E-4]:2.761992448373E-1,55[&rate=5.47398190341932E-4]:2.761992448373E-1)[&rate=5.47398190341932E-4]:2.207275375036E-3)[&rate=5.47398190341932E-4]:5.546860750724E-2,58[&rate=5.47398190341932E-4]:3.611975320913E-1)[&rate=5.47398190341932E-4]:1.138566575152E-1,(54[&rate=5.47398190341932E-4]:1.521436344702E-1,57[&rate=5.47398190341932E-4]:1.931272410276E-1)[&rate=5.47398190341932E-4]:2.655335059559E-1)[&rate=5.47398190341932E-4]:4.248432834067E-2,59[&rate=5.47398190341932E-4]:4.98412834887E-1)[&rate=5.47398190341932E-4]:1.214785903409E-1,68[&rate=5.47398190341932E-4]:5.70711097359E-1)[&rate=5.47398190341932E-4]:3.848025894413E-1,((((((137[&rate=5.47398190341932E-4]:3.895000983299E-1,133[&rate=5.47398190341932E-4]:3.484042079188E-1)[&rate=5.47398190341932E-4]:3.075939830513E-2,134[&rate=5.47398190341932E-4]:3.490266199228E-1)[&rate=5.47398190341932E-4]:1.088955596889E0,(52[&rate=5.47398190341932E-4]:6.558306355372E-1,(103[&rate=5.47398190341932E-4]:8.099568225406E-1,((12[&rate=5.47398190341932E-4]:2.008539814421E-1,5[&rate=5.47398190341932E-4]:1.624978170587E-1)[&rate=5.47398190341932E-4]:1.833628712022E-1,29[&rate=5.47398190341932E-4]:4.910661677129E-1)[&rate=5.47398190341932E-4]:5.517673671565E-1)[&rate=5.47398190341932E-4]:1.510167547558E0)[&rate=5.47398190341932E-4]:3.840579191942E-2)[&rate=5.47398190341932E-4]:6.658665624632E-2,(((((((71[&rate=5.47398190341932E-4]:7.32522825884E-2,(78[&rate=5.47398190341932E-4]:5.228448565567E-2,72[&rate=5.47398190341932E-4]:3.036667743635E-2)[&rate=5.47398190341932E-4]:4.836505720677E-2)[&rate=5.47398190341932E-4]:5.337084151288E-2,79[&rate=5.47398190341932E-4]:1.540203843753E-1)[&rate=5.47398190341932E-4]:7.474298662822E-2,82[&rate=5.47398190341932E-4]:2.369825490856E-1)[&rate=5.47398190341932E-4]:2.662458839972E-2,73[&rate=5.47398190341932E-4]:2.964838498141E-1)[&rate=5.47398190341932E-4]:1.235237327062E-2,(81[&rate=5.47398190341932E-4]:8.457699099013E-2,80[&rate=5.47398190341932E-4]:8.457699099013E-2)[&rate=5.47398190341932E-4]:1.749441636014E-1)[&rate=5.47398190341932E-4]:5.326621035542E-2,77[&rate=5.47398190341932E-4]:3.566229813854E-1)[&rate=5.47398190341932E-4]:2.268679336264E-1,(75[&rate=5.47398190341932E-4]:3.915799879953E-1,(74[&rate=5.47398190341932E-4]:2.897317160431E-1,(76[&rate=5.47398190341932E-4]:2.707188684551E-1,70[&rate=5.47398190341932E-4]:2.323627040716E-1)[&rate=5.47398190341932E-4]:1.901284758803E-2)[&rate=5.47398190341932E-4]:1.018482719522E-1)[&rate=5.47398190341932E-4]:1.973903790712E-1)[&rate=5.47398190341932E-4]:9.101190539372E-1)[&rate=5.47398190341932E-4]:5.216944920085E-2,53[&rate=5.47398190341932E-4]:8.047958115924E-1)[&rate=5.47398190341932E-4]:4.408637886349E-1,125[&rate=5.47398190341932E-4]:1.035277086566E0)[&rate=5.47398190341932E-4]:8.690326690097E-2)[&rate=5.47398190341932E-4]:2.063573992237E-1)[&rate=5.47398190341932E-4]:1.798430063181E-2)[&rate=5.47398190341932E-4]:2.909724113826E-1,34[&rate=5.47398190341932E-4]:6.009346163602E-2)[&rate=5.47398190341932E-4]:1.302811552472E-2,33[&rate=5.47398190341932E-4]:5.668322099636E-2)[&rate=5.47398190341932E-4]:8.031374543013E-3);
tree STATE_40500000 [&joint=-20969.52514922245,lnP=-20969.52514922245] = [&R] (33[&rate=5.40960194642395E-4]:9.177540368879E-2,((32[&rate=5.40960194642395E-4]:8.803428428494E-3,(((((16[&rate=5.40960194642395E-4]:2.697144116105E0,40[&rate=5.40960194642395E-4]:6.116511899883E-1)[&rate=5.40960194642395E-4]:4.333782201096E-2,(((101[&rate=5.40960194642395E-4]:9.834581828639E-1,(((6[&rate=5.40960194642395E-4]:6.195999761235E-1,((15[&rate=5.40960194642395E-4]:2.516681796303E-1,10[&rate=5.40960194642395E-4]:2.133120152468E-1)[&rate=5.40960194642395E-4]:4.006031851497E-1,18[&rate=5.40960194642395E-4]:6.604905428623E-1)[&rate=5.40960194642395E-4]:2.212313189134E-2)[&rate=5.40960194642395E-4]:3.337826605396E-1,((((87[&rate=5.40960194642395E-4]:1.903470317077E-1,(92[&rate=5.40960194642395E-4]:3.297002516339E-2,(91[&rate=5.40960194642395E-4]:2.046086456372E-2,90[&rate=5.40960194642395E-4]:2.046086456372E-2)[&rate=5.40960194642395E-4]:1.250916059967E-2)[&rate=5.40960194642395E-4]:1.710756366813E-1)[&rate=5.40960194642395E-4]:4.891947537207E-2,(((85[&rate=5.40960194642395E-4]:5.204670573476E-2,86[&rate=5.40960194642395E-4]:5.204670573476E-2)[&rate=5.40960194642395E-4]:1.339708087157E-1,93[&rate=5.40960194642395E-4]:1.997161445875E-1)[&rate=5.40960194642395E-4]:1.309732706335E-2,(83[&rate=5.40960194642395E-4]:1.864290863333E-1,84[&rate=5.40960194642395E-4]:1.864290863333E-1)[&rate=5.40960194642395E-4]:1.268575518056E-2)[&rate=5.40960194642395E-4]:4.01516655659E-2)[&rate=5.40960194642395E-4]:6.026057790711E-2,(89[&rate=5.40960194642395E-4]:1.135744210395E-1,88[&rate=5.40960194642395E-4]:9.987579090253E-2)[&rate=5.40960194642395E-4]:1.996512940843E-1)[&rate=5.40960194642395E-4]:6.351906209568E-1,3[&rate=5.40960194642395E-4]:3.949916785466E-1)[&rate=5.40960194642395E-4]:5.06336163596E-1)[&rate=5.40960194642395E-4]:3.480977516399E-1,(((((148[&rate=5.40960194642395E-4]:2.002898057195E-1,143[&rate=5.40960194642395E-4]:1.975500796922E-1)[&rate=5.40960194642395E-4]:5.26751649675E-1,(139[&rate=5.40960194642395E-4]:7.393787829628E-1,((104[&rate=5.40960194642395E-4]:2.184912075273E-1,106[&rate=5.40960194642395E-4]:2.184912075273E-1)[&rate=5.40960194642395E-4]:2.47800046014E-1,111[&rate=5.40960194642395E-4]:4.827296097056E-1)[&rate=5.40960194642395E-4]:8.130670750379E-2)[&rate=5.40960194642395E-4]:2.013613025685E-1)[&rate=5.40960194642395E-4]:1.135181585938E-1,((115[&rate=5.40960194642395E-4]:4.897796722851E-1,(19[&rate=5.40960194642395E-4]:4.220035253335E-1,13[&rate=5.40960194642395E-4]:3.836473609498E-1)[&rate=5.40960194642395E-4]:1.883240921571E-1)[&rate=5.40960194642395E-4]:2.13927989556E-1,(((114[&rate=5.40960194642395E-4]:3.691179680709E-1,112[&rate=5.40960194642395E-4]:4.513097488928E-1)[&rate=5.40960194642395E-4]:4.017945288002E-3,((108[&rate=5.40960194642395E-4]:1.858355506783E-1,107[&rate=5.40960194642395E-4]:1.885752767057E-1)[&rate=5.40960194642395E-4]:5.834468332284E-2,109[&rate=5.40960194642395E-4]:2.660980422202E-1)[&rate=5.40960194642395E-4]:1.864899259332E-1)[&rate=5.40960194642395E-4]:1.32162814708E-1,116[&rate=5.40960194642395E-4]:5.052987280669E-1)[&rate=5.40960194642395E-4]:1.984089337742E-1)[&rate=5.40960194642395E-4]:9.849578776341E-2)[&rate=5.40960194642395E-4]:1.758983148163E-1,(((110[&rate=5.40960194642395E-4]:4.625096898161E-1,105[&rate=5.40960194642395E-4]:4.405918815971E-1)[&rate=5.40960194642395E-4]:9.103621437972E-2,((((30[&rate=5.40960194642395E-4]:2.34469554846E-1,4[&rate=5.40960194642395E-4]:6.186681511996E-2)[&rate=5.40960194642395E-4]:3.78752966366E-1,113[&rate=5.40960194642395E-4]:4.981540280611E-1)[&rate=5.40960194642395E-4]:1.168675095639E-2,9[&rate=5.40960194642395E-4]:5.016216009354E-1)[&rate=5.40960194642395E-4]:1.135483521773E-2,117[&rate=5.40960194642395E-4]:5.239353402628E-1)[&rate=5.40960194642395E-4]:3.782974201534E-2)[&rate=5.40960194642395E-4]:4.500214656117E-2,(17[&rate=5.40960194642395E-4]:2.892291873945E-1,14[&rate=5.40960194642395E-4]:2.508730230108E-1)[&rate=5.40960194642395E-4]:3.531544798009E-1)[&rate=5.40960194642395E-4]:4.56266042431E-1)[&rate=5.40960194642395E-4]:1.132228851321E-1,((((24[&rate=5.40960194642395E-4]:9.447398958249E-1,((21[&rate=5.40960194642395E-4]:5.959854221186E-1,28[&rate=5.40960194642395E-4]:6.206429563651E-1)[&rate=5.40960194642395E-4]:2.381338367941E-1,1[&rate=5.40960194642395E-4]:7.247542329622E-2)[&rate=5.40960194642395E-4]:9.144255472049E-2)[&rate=5.40960194642395E-4]:1.855995274283E-1,((140[&rate=5.40960194642395E-4]:4.178027203583E-1,11[&rate=5.40960194642395E-4]:4.369808025501E-1)[&rate=5.40960194642395E-4]:1.746392480677E-1,(23[&rate=5.40960194642395E-4]:3.220310503663E-1,(25[&rate=5.40960194642395E-4]:2.799978077597E-1,20[&rate=5.40960194642395E-4]:2.608197255679E-1)[&rate=5.40960194642395E-4]:5.299214671633E-2)[&rate=5.40960194642395E-4]:3.745205071007E-1)[&rate=5.40960194642395E-4]:4.228289616766E-1)[&rate=5.40960194642395E-4]:5.793684832247E-2,102[&rate=5.40960194642395E-4]:2.663243595934E-2)[&rate=5.40960194642395E-4]:4.622781910139E-2,(((144[&rate=5.40960194642395E-4]:9.452089842214E-2,141[&rate=5.40960194642395E-4]:9.72606244495E-2)[&rate=5.40960194642395E-4]:6.306539637491E-2,145[&rate=5.40960194642395E-4]:1.63065746852E-1)[&rate=5.40960194642395E-4]:2.018253265916E-1,142[&rate=5.40960194642395E-4]:3.648910734436E-1)[&rate=5.40960194642395E-4]:9.545445240829E-1)[&rate=5.40960194642395E-4]:2.668357257456E-2)[&rate=5.40960194642395E-4]:1.526214921746E-1)[&rate=5.40960194642395E-4]:7.367723151089E-1)[&rate=5.40960194642395E-4]:4.057851258164E-1,39[&rate=5.40960194642395E-4]:4.160791496864E-1)[&rate=5.40960194642395E-4]:2.192173001949E-1,(146[&rate=5.40960194642395E-4]:7.459971934131E-1,(((((98[&rate=5.40960194642395E-4]:5.854405028736E-1,(99[&rate=5.40960194642395E-4]:4.589521945861E-1,96[&rate=5.40960194642395E-4]:4.234330689032E-1)[&rate=5.40960194642395E-4]:1.483462317847E-1)[&rate=5.40960194642395E-4]:5.928095444785E-2,((94[&rate=5.40960194642395E-4]:1.846375412169E-1,100[&rate=5.40960194642395E-4]:1.846375412169E-1)[&rate=5.40960194642395E-4]:2.173347534437E-1,95[&rate=5.40960194642395E-4]:4.866717482126E-1)[&rate=5.40960194642395E-4]:1.689786708576E-1)[&rate=5.40960194642395E-4]:1.020785425433E-3,(2[&rate=5.40960194642395E-4]:8.768801969922E-1,(31[&rate=5.40960194642395E-4]:8.618454630981E-1,((22[&rate=5.40960194642395E-4]:5.327783036213E-1,27[&rate=5.40960194642395E-4]:5.492166597857E-1)[&rate=5.40960194642395E-4]:2.600788470905E-1,(26[&rate=5.40960194642395E-4]:7.260140082379E-1,(7[&rate=5.40960194642395E-4]:3.31500623945E-1,8[&rate=5.40960194642395E-4]:3.31500623945E-1)[&rate=5.40960194642395E-4]:2.876640692244E-1)[&rate=5.40960194642395E-4]:7.780204658358E-2)[&rate=5.40960194642395E-4]:1.419379183824E-2)[&rate=5.40960194642395E-4]:2.424319941681E-1)[&rate=5.40960194642395E-4]:1.597172548038E0)[&rate=5.40960194642395E-4]:1.164817957735E-2,147[&rate=5.40960194642395E-4]:5.863521709582E-1)[&rate=5.40960194642395E-4]:5.32705310666E-2,97[&rate=5.40960194642395E-4]:5.112074014783E-1)[&rate=5.40960194642395E-4]:4.353296133369E-2)[&rate=5.40960194642395E-4]:9.517835703163E-3)[&rate=5.40960194642395E-4]:1.969256211784E-2)[&rate=5.40960194642395E-4]:2.709251784759E-1,38[&rate=5.40960194642395E-4]:8.57608179546E-1)[&rate=5.40960194642395E-4]:3.051043425615E-1,(((118[&rate=5.40960194642395E-4]:6.536070056355E-1,(69[&rate=5.40960194642395E-4]:6.454570128423E-1,(132[&rate=5.40960194642395E-4]:2.010122277954E-1,((131[&rate=5.40960194642395E-4]:1.562579502876E-1,130[&rate=5.40960194642395E-4]:1.535182242602E-1)[&rate=5.40960194642395E-4]:2.363673823145E-2,129[&rate=5.40960194642395E-4]:1.771549624917E-1)[&rate=5.40960194642395E-4]:2.111753927637E-2)[&rate=5.40960194642395E-4]:2.992393055947E-1)[&rate=5.40960194642395E-4]:1.910889690289E-2)[&rate=5.40960194642395E-4]:1.052717670055E0,((45[&rate=5.40960194642395E-4]:7.09689675346E-1,(((50[&rate=5.40960194642395E-4]:4.763380432766E-1,49[&rate=5.40960194642395E-4]:4.763380432766E-1)[&rate=5.40960194642395E-4]:1.426841083401E-1,((43[&rate=5.40960194642395E-4]:2.497396677284E-1,46[&rate=5.40960194642395E-4]:2.497396677284E-1)[&rate=5.40960194642395E-4]:1.97096053004E-1,((42[&rate=5.40960194642395E-4]:3.135581131987E-1,41[&rate=5.40960194642395E-4]:3.080936323245E-1)[&rate=5.40960194642395E-4]:1.112380985681E-3,48[&rate=5.40960194642395E-4]:3.529218603046E-1)[&rate=5.40960194642395E-4]:8.298489867932E-2)[&rate=5.40960194642395E-4]:2.0497331613E-1)[&rate=5.40960194642395E-4]:2.364093805356E-2,((44[&rate=5.40960194642395E-4]:5.733773369583E-1,51[&rate=5.40960194642395E-4]:5.515194134611E-1)[&rate=5.40960194642395E-4]:8.030888879156E-2,47[&rate=5.40960194642395E-4]:6.591507066241E-1)[&rate=5.40960194642395E-4]:1.629926829188E-2)[&rate=5.40960194642395E-4]:4.24364217414E-2)[&rate=5.40960194642395E-4]:5.186184991962E-2,((((62[&rate=5.40960194642395E-4]:3.986566953941E-1,65[&rate=5.40960194642395E-4]:2.068758734763E-1)[&rate=5.40960194642395E-4]:1.7785183408E-2,(60[&rate=5.40960194642395E-4]:3.169269116294E-2,64[&rate=5.40960194642395E-4]:1.823776226696E-1)[&rate=5.40960194642395E-4]:1.929683657214E-1)[&rate=5.40960194642395E-4]:1.786846878823E-1,(63[&rate=5.40960194642395E-4]:1.274621201301E-1,61[&rate=5.40960194642395E-4]:1.685580105412E-1)[&rate=5.40960194642395E-4]:4.265685561432E-1)[&rate=5.40960194642395E-4]:8.296538301786E-1,128[&rate=5.40960194642395E-4]:1.285054369466E0)[&rate=5.40960194642395E-4]:2.498933680913E-1)[&rate=5.40960194642395E-4]:3.165091073594E-2)[&rate=5.40960194642395E-4]:3.338588470797E-2,(((36[&rate=5.40960194642395E-4]:2.845430485164E-3,127[&rate=5.40960194642395E-4]:2.523393375691E0)[&rate=5.40960194642395E-4]:2.474689478569E-2,121[&rate=5.40960194642395E-4]:2.107044380065E0)[&rate=5.40960194642395E-4]:5.955356278653E-2,35[&rate=5.40960194642395E-4]:4.057054559163E-2)[&rate=5.40960194642395E-4]:3.064686412153E-2)[&rate=5.40960194642395E-4]:4.891296658789E-1)[&rate=5.40960194642395E-4]:3.172576156662E-1,34[&rate=5.40960194642395E-4]:1.459099262821E-2)[&rate=5.40960194642395E-4]:1.613024401937E-2)[&rate=5.40960194642395E-4]:4.029020776432E-2,((((((((37[&rate=5.40960194642395E-4]:3.287904928247E-1,59[&rate=5.40960194642395E-4]:2.905391267045E-1)[&rate=5.40960194642395E-4]:2.887811147327E-2,54[&rate=5.40960194642395E-4]:2.811658720575E-1)[&rate=5.40960194642395E-4]:1.816819568492E-2,58[&rate=5.40960194642395E-4]:3.567111169228E-1)[&rate=5.40960194642395E-4]:1.239775926218E-3,(55[&rate=5.40960194642395E-4]:2.836336202633E-1,56[&rate=5.40960194642395E-4]:2.836336202633E-1)[&rate=5.40960194642395E-4]:4.699486821401E-2)[&rate=5.40960194642395E-4]:1.315631054152E-1,57[&rate=5.40960194642395E-4]:4.731205556413E-1)[&rate=5.40960194642395E-4]:5.231510670044E-1,68[&rate=5.40960194642395E-4]:9.443590543396E-1)[&rate=5.40960194642395E-4]:1.030425303582E-1,((((103[&rate=5.40960194642395E-4]:5.143310068815E-1,((12[&rate=5.40960194642395E-4]:1.231942570136E-1,5[&rate=5.40960194642395E-4]:8.483809263015E-2)[&rate=5.40960194642395E-4]:2.541965781311E-1,29[&rate=5.40960194642395E-4]:4.842401502133E-1)[&rate=5.40960194642395E-4]:2.629675689971E-1)[&rate=5.40960194642395E-4]:1.581166038103E0,52[&rate=5.40960194642395E-4]:4.312033104233E-1)[&rate=5.40960194642395E-4]:3.452751674472E-1,(53[&rate=5.40960194642395E-4]:7.619227697037E-1,(((134[&rate=5.40960194642395E-4]:1.731106650752E-1,133[&rate=5.40960194642395E-4]:2.032476513764E-1)[&rate=5.40960194642395E-4]:1.893354816133E-2,137[&rate=5.40960194642395E-4]:2.632770899488E-1)[&rate=5.40960194642395E-4]:1.218237203264E0,((((81[&rate=5.40960194642395E-4]:7.127891535659E-2,80[&rate=5.40960194642395E-4]:7.127891535659E-2)[&rate=5.40960194642395E-4]:2.534243851266E-1,((71[&rate=5.40960194642395E-4]:1.841664718738E-1,73[&rate=5.40960194642395E-4]:2.526596225587E-1)[&rate=5.40960194642395E-4]:8.731705683632E-2,77[&rate=5.40960194642395E-4]:3.344972273403E-1)[&rate=5.40960194642395E-4]:3.404168958129E-2)[&rate=5.40960194642395E-4]:7.709295553464E-2,((82[&rate=5.40960194642395E-4]:2.43241490141E-1,(72[&rate=5.40960194642395E-4]:7.116744901013E-3,78[&rate=5.40960194642395E-4]:2.903455312033E-2)[&rate=5.40960194642395E-4]:2.059877589386E-1)[&rate=5.40960194642395E-4]:4.948436467386E-2,79[&rate=5.40960194642395E-4]:2.845066767328E-1)[&rate=5.40960194642395E-4]:1.255087573673E-1)[&rate=5.40960194642395E-4]:2.018315599003E-1,(((70[&rate=5.40960194642395E-4]:2.45695875027E-1,74[&rate=5.40960194642395E-4]:2.840520394105E-1)[&rate=5.40960194642395E-4]:8.522486599891E-3,76[&rate=5.40960194642395E-4]:2.925745260103E-1)[&rate=5.40960194642395E-4]:6.214013390042E-2,75[&rate=5.40960194642395E-4]:3.547146599108E-1)[&rate=5.40960194642395E-4]:2.982282245004E-1)[&rate=5.40960194642395E-4]:7.518590800341E-1)[&rate=5.40960194642395E-4]:1.035838638705E-1)[&rate=5.40960194642395E-4]:6.3589868555E-3)[&rate=5.40960194642395E-4]:3.161169898269E-1,125[&rate=5.40960194642395E-4]:8.740162327249E-1)[&rate=5.40960194642395E-4]:3.400520186396E-1)[&rate=5.40960194642395E-4]:3.485279386633E-1,(((126[&rate=5.40960194642395E-4]:9.659177689804E-1,(120[&rate=5.40960194642395E-4]:1.644643304513E0,(119[&rate=5.40960194642395E-4]:1.720139875272E0,(135[&rate=5.40960194642395E-4]:3.74138749837E-1,(138[&rate=5.40960194642395E-4]:2.087087011371E-1,136[&rate=5.40960194642395E-4]:7.720185182185E-2)[&rate=5.40960194642395E-4]:3.654300487E-1)[&rate=5.40960194642395E-4]:9.98055919956E-1)[&rate=5.40960194642395E-4]:2.039384019982E-2)[&rate=5.40960194642395E-4]:1.108657615189E-2)[&rate=5.40960194642395E-4]:6.363974986429E-1,((122[&rate=5.40960194642395E-4]:2.746397057765E-1,(124[&rate=5.40960194642395E-4]:9.238876409708E-2,123[&rate=5.40960194642395E-4]:9.512100453421E-2)[&rate=5.40960194642395E-4]:1.795187012423E-1)[&rate=5.40960194642395E-4]:3.829709323582E-1,67[&rate=5.40960194642395E-4]:1.56338087794E-1)[&rate=5.40960194642395E-4]:1.988029901444E-1)[&rate=5.40960194642395E-4]:4.349780194327E-2,66[&rate=5.40960194642395E-4]:3.986388798816E-1)[&rate=5.40960194642395E-4]:4.495700057072E-1)[&rate=5.40960194642395E-4]:8.581625745318E-2)[&rate=5.40960194642395E-4]:3.720231544126E-2);
tree STATE_40590000 [&joint=-20974.017187060566,lnP=-20974.017187060566] = [&R] (32[&rate=5.694772118628627E-4]:9.554142846235E-2,((((((126[&rate=5.694772118628627E-4]:1.384087139381E0,66[&rate=5.694772118628627E-4]:1.369129496959E-1)[&rate=5.694772118628627E-4]:1.318101311533E-2,((119[&rate=5.694772118628627E-4]:7.293914996279E-1,120[&rate=5.694772118628627E-4]:6.33501088669E-1)[&rate=5.694772118628627E-4]:1.015541264142E0,((138[&rate=5.694772118628627E-4]:3.168642155855E-1,136[&rate=5.694772118628627E-4]:1.853573662703E-1)[&rate=5.694772118628627E-4]:2.498119254192E-1,135[&rate=5.694772118628627E-4]:3.666761410046E-1)[&rate=5.694772118628627E-4]:1.030311417286E0)[&rate=5.694772118628627E-4]:4.380379113705E-1)[&rate=5.694772118628627E-4]:1.906582070595E-2,(((124[&rate=5.694772118628627E-4]:3.741738609288E-1,122[&rate=5.694772118628627E-4]:3.769061013659E-1)[&rate=5.694772118628627E-4]:3.146288574563E-2,123[&rate=5.694772118628627E-4]:4.083689871115E-1)[&rate=5.694772118628627E-4]:1.909769299313E-1,67[&rate=5.694772118628627E-4]:9.80733667021E-2)[&rate=5.694772118628627E-4]:7.108641681511E-2)[&rate=5.694772118628627E-4]:6.449577594088E-1,(((((37[&rate=5.694772118628627E-4]:3.024273701497E-1,(58[&rate=5.694772118628627E-4]:2.803148285709E-1,54[&rate=5.694772118628627E-4]:2.229377793906E-1)[&rate=5.694772118628627E-4]:2.986858518692E-3)[&rate=5.694772118628627E-4]:1.470784656566E-2,((55[&rate=5.694772118628627E-4]:2.024250304205E-1,56[&rate=5.694772118628627E-4]:2.024250304205E-1)[&rate=5.694772118628627E-4]:3.200784016414E-2,59[&rate=5.694772118628627E-4]:2.426295918962E-1)[&rate=5.694772118628627E-4]:3.625425869892E-2)[&rate=5.694772118628627E-4]:1.435998058314E-1,57[&rate=5.694772118628627E-4]:4.252158968637E-1)[&rate=5.694772118628627E-4]:1.420331471313E-1,68[&rate=5.694772118628627E-4]:5.153364756889E-1)[&rate=5.694772118628627E-4]:7.055948816614E-1,(125[&rate=5.694772118628627E-4]:8.340845716854E-1,((53[&rate=5.694772118628627E-4]:7.684439826771E-1,(52[&rate=5.694772118628627E-4]:6.570329916733E-1,((103[&rate=5.694772118628627E-4]:5.199394040351E-1,((12[&rate=5.694772118628627E-4]:2.239745955352E-1,5[&rate=5.694772118628627E-4]:1.856184311517E-1)[&rate=5.694772118628627E-4]:3.526285964955E-2,29[&rate=5.694772118628627E-4]:3.660867702533E-1)[&rate=5.694772118628627E-4]:3.867293461106E-1)[&rate=5.694772118628627E-4]:1.76996484321E0,((134[&rate=5.694772118628627E-4]:3.371460543479E-1,137[&rate=5.694772118628627E-4]:4.083789310601E-1)[&rate=5.694772118628627E-4]:2.940100679025E-1,133[&rate=5.694772118628627E-4]:6.612931085515E-1)[&rate=5.694772118628627E-4]:7.382001797897E-1)[&rate=5.694772118628627E-4]:3.14224789889E-2)[&rate=5.694772118628627E-4]:1.196077123152E-1)[&rate=5.694772118628627E-4]:1.370115928736E-1,(((((82[&rate=5.694772118628627E-4]:1.282753898536E-1,79[&rate=5.694772118628627E-4]:1.200562117715E-1)[&rate=5.694772118628627E-4]:1.864695112061E-1,(78[&rate=5.694772118628627E-4]:5.694652402501E-2,72[&rate=5.694772118628627E-4]:3.50287158057E-2)[&rate=5.694772118628627E-4]:2.495791989526E-1)[&rate=5.694772118628627E-4]:2.362083641346E-1,(81[&rate=5.694772118628627E-4]:3.390996070243E-1,80[&rate=5.694772118628627E-4]:3.390996070243E-1)[&rate=5.694772118628627E-4]:1.954153020056E-1)[&rate=5.694772118628627E-4]:3.7297878498E-2,((71[&rate=5.694772118628627E-4]:4.015179261324E-2,77[&rate=5.694772118628627E-4]:1.031654912434E-1)[&rate=5.694772118628627E-4]:3.040151425594E-1,73[&rate=5.694772118628627E-4]:4.126600858575E-1)[&rate=5.694772118628627E-4]:2.084677701635E-1)[&rate=5.694772118628627E-4]:1.024311700931E-1,(75[&rate=5.694772118628627E-4]:5.990737457711E-1,((70[&rate=5.694772118628627E-4]:3.283324893343E-1,74[&rate=5.694772118628627E-4]:3.666886537178E-1)[&rate=5.694772118628627E-4]:4.40463151503E-2,76[&rate=5.694772118628627E-4]:4.107349688681E-1)[&rate=5.694772118628627E-4]:1.88338776903E-1)[&rate=5.694772118628627E-4]:1.24485280343E-1)[&rate=5.694772118628627E-4]:9.283596080487E-1)[&rate=5.694772118628627E-4]:1.390115097959E-1)[&rate=5.694772118628627E-4]:5.535134523317E-1)[&rate=5.694772118628627E-4]:1.409068233479E-1)[&rate=5.694772118628627E-4]:3.482022660826E-2,(((((101[&rate=5.694772118628627E-4]:1.289110808711E0,((((18[&rate=5.694772118628627E-4]:2.789734602034E-1,3[&rate=5.694772118628627E-4]:1.639049670528E-1)[&rate=5.694772118628627E-4]:3.895654425614E-1,((15[&rate=5.694772118628627E-4]:3.490665377929E-1,10[&rate=5.694772118628627E-4]:3.107103734095E-1)[&rate=5.694772118628627E-4]:1.410705022027E-1,6[&rate=5.694772118628627E-4]:4.353425194478E-1)[&rate=5.694772118628627E-4]:1.701826846869E-1)[&rate=5.694772118628627E-4]:3.127804031642E-1,(((89[&rate=5.694772118628627E-4]:1.081548742833E-1,88[&rate=5.694772118628627E-4]:9.44562441463E-2)[&rate=5.694772118628627E-4]:1.299306306661E-1,87[&rate=5.694772118628627E-4]:2.243868748124E-1)[&rate=5.694772118628627E-4]:1.318857513347E-2,(((85[&rate=5.694772118628627E-4]:8.514979922345E-2,(84[&rate=5.694772118628627E-4]:7.783163833528E-2,93[&rate=5.694772118628627E-4]:9.153026847229E-2)[&rate=5.694772118628627E-4]:7.318160888172E-3)[&rate=5.694772118628627E-4]:7.560517367669E-2,(83[&rate=5.694772118628627E-4]:2.961400950491E-2,86[&rate=5.694772118628627E-4]:2.961400950491E-2)[&rate=5.694772118628627E-4]:1.311409633952E-1)[&rate=5.694772118628627E-4]:1.799945940908E-2,(92[&rate=5.694772118628627E-4]:1.759365006867E-1,(91[&rate=5.694772118628627E-4]:1.016701438604E-1,90[&rate=5.694772118628627E-4]:1.016701438604E-1)[&rate=5.694772118628627E-4]:7.426635682633E-2)[&rate=5.694772118628627E-4]:1.651656175953E-2)[&rate=5.694772118628627E-4]:5.882101763669E-2)[&rate=5.694772118628627E-4]:1.16840139023E0)[&rate=5.694772118628627E-4]:5.147182482062E-1,((((((((114[&rate=5.694772118628627E-4]:1.974129129034E-1,112[&rate=5.694772118628627E-4]:2.796046937252E-1)[&rate=5.694772118628627E-4]:2.666987322296E-1,(109[&rate=5.694772118628627E-4]:2.116983347272E-1,107[&rate=5.694772118628627E-4]:1.925202525355E-1)[&rate=5.694772118628627E-4]:3.318653652003E-1)[&rate=5.694772118628627E-4]:3.443318795952E-2,108[&rate=5.694772118628627E-4]:5.560790796679E-1)[&rate=5.694772118628627E-4]:6.839588120345E-2,(115[&rate=5.694772118628627E-4]:4.642707694649E-1,(19[&rate=5.694772118628627E-4]:3.282891509824E-1,13[&rate=5.694772118628627E-4]:2.899329865987E-1)[&rate=5.694772118628627E-4]:2.565295636881E-1)[&rate=5.694772118628627E-4]:1.02669944831E-1)[&rate=5.694772118628627E-4]:3.386828613912E-1,((148[&rate=5.694772118628627E-4]:3.588735604279E-1,143[&rate=5.694772118628627E-4]:3.561338344005E-1)[&rate=5.694772118628627E-4]:3.827198981922E-1,((106[&rate=5.694772118628627E-4]:5.187274133519E-1,((111[&rate=5.694772118628627E-4]:2.282379737602E-1,139[&rate=5.694772118628627E-4]:4.035804395136E-1)[&rate=5.694772118628627E-4]:3.043794784503E-1,104[&rate=5.694772118628627E-4]:5.161790960461E-1)[&rate=5.694772118628627E-4]:2.548317305745E-3)[&rate=5.694772118628627E-4]:1.158736705377E-1,116[&rate=5.694772118628627E-4]:5.743271112868E-1)[&rate=5.694772118628627E-4]:1.289101829497E-1)[&rate=5.694772118628627E-4]:2.023862814507E-1)[&rate=5.694772118628627E-4]:1.258314129826E-1,(((17[&rate=5.694772118628627E-4]:5.784944221798E-1,14[&rate=5.694772118628627E-4]:5.401382577961E-1)[&rate=5.694772118628627E-4]:1.030897197493E-1,((117[&rate=5.694772118628627E-4]:5.485511225699E-1,110[&rate=5.694772118628627E-4]:5.403319444876E-1)[&rate=5.694772118628627E-4]:3.57324983445E-2,105[&rate=5.694772118628627E-4]:5.54146634613E-1)[&rate=5.694772118628627E-4]:6.168408265857E-2)[&rate=5.694772118628627E-4]:2.310895921711E-2,(113[&rate=5.694772118628627E-4]:6.524677848462E-1,(9[&rate=5.694772118628627E-4]:5.892002237065E-1,(30[&rate=5.694772118628627E-4]:3.19452568061E-1,4[&rate=5.694772118628627E-4]:1.46849828335E-1)[&rate=5.694772118628627E-4]:3.930353268784E-1)[&rate=5.694772118628627E-4]:5.504838305768E-2)[&rate=5.694772118628627E-4]:1.386915191623E-2)[&rate=5.694772118628627E-4]:4.473098327291E-1)[&rate=5.694772118628627E-4]:2.101373400822E-1,((((1[&rate=5.694772118628627E-4]:8.119967682778E-2,(21[&rate=5.694772118628627E-4]:6.475069403131E-1,28[&rate=5.694772118628627E-4]:6.721644745596E-1)[&rate=5.694772118628627E-4]:1.953365721312E-1)[&rate=5.694772118628627E-4]:9.17222336792E-2,24[&rate=5.694772118628627E-4]:9.537438283152E-1)[&rate=5.694772118628627E-4]:1.837215031574E-1,((140[&rate=5.694772118628627E-4]:4.897935173674E-1,11[&rate=5.694772118628627E-4]:5.089715995591E-1)[&rate=5.694772118628627E-4]:1.268802350095E-1,(23[&rate=5.694772118628627E-4]:4.021060568467E-1,(25[&rate=5.694772118628627E-4]:2.960401042623E-1,20[&rate=5.694772118628627E-4]:2.768620220706E-1)[&rate=5.694772118628627E-4]:1.17024856694E-1)[&rate=5.694772118628627E-4]:3.186772845711E-1)[&rate=5.694772118628627E-4]:4.057230859451E-1)[&rate=5.694772118628627E-4]:1.227828070809E-1,102[&rate=5.694772118628627E-4]:9.860430293713E-2)[&rate=5.694772118628627E-4]:1.512072038971E-1)[&rate=5.694772118628627E-4]:6.980794382186E-2,((141[&rate=5.694772118628627E-4]:4.439178693302E-1,(145[&rate=5.694772118628627E-4]:4.172735831305E-1,144[&rate=5.694772118628627E-4]:4.117941310755E-1)[&rate=5.694772118628627E-4]:2.938401222738E-2)[&rate=5.694772118628627E-4]:1.1417096559E-1,142[&rate=5.694772118628627E-4]:5.608285609478E-1)[&rate=5.694772118628627E-4]:1.005366232174E0)[&rate=5.694772118628627E-4]:6.408933635597E-2)[&rate=5.694772118628627E-4]:9.108814737541E-1)[&rate=5.694772118628627E-4]:4.097329048042E-1,(((((40[&rate=5.694772118628627E-4]:4.538542822778E-1,(((31[&rate=5.694772118628627E-4]:5.910963233167E-1,2[&rate=5.694772118628627E-4]:3.636990630427E-1)[&rate=5.694772118628627E-4]:1.505826958006E-1,(22[&rate=5.694772118628627E-4]:2.926672366408E-1,27[&rate=5.694772118628627E-4]:3.091055928052E-1)[&rate=5.694772118628627E-4]:3.942172619284E-1)[&rate=5.694772118628627E-4]:7.225628180152E-2,(26[&rate=5.694772118628627E-4]:5.897200173626E-1,(7[&rate=5.694772118628627E-4]:2.350468162242E-1,8[&rate=5.694772118628627E-4]:2.350468162242E-1)[&rate=5.694772118628627E-4]:2.478238860699E-1)[&rate=5.694772118628627E-4]:1.803796671178E-1)[&rate=5.694772118628627E-4]:1.824042044462E0)[&rate=5.694772118628627E-4]:2.94369579555E-2,97[&rate=5.694772118628627E-4]:4.122529888671E-1)[&rate=5.694772118628627E-4]:3.502671579359E-2,(146[&rate=5.694772118628627E-4]:5.296090237808E-1,16[&rate=5.694772118628627E-4]:2.494883370663E0)[&rate=5.694772118628627E-4]:1.08927511481E-1)[&rate=5.694772118628627E-4]:7.415678236822E-3,39[&rate=5.694772118628627E-4]:5.257336342637E-1)[&rate=5.694772118628627E-4]:1.659742994064E-1,147[&rate=5.694772118628627E-4]:7.490849828504E-1)[&rate=5.694772118628627E-4]:3.397162085149E-2)[&rate=5.694772118628627E-4]:1.864557804659E-1,((((94[&rate=5.694772118628627E-4]:5.3481828211E-1,100[&rate=5.694772118628627E-4]:5.3481828211E-1)[&rate=5.694772118628627E-4]:1.296613414894E-1,95[&rate=5.694772118628627E-4]:7.491790771514E-1)[&rate=5.694772118628627E-4]:1.652659912565E-1,98[&rate=5.694772118628627E-4]:9.035161066592E-1)[&rate=5.694772118628627E-4]:3.183024717394E-2,(96[&rate=5.694772118628627E-4]:5.879723761011E-1,99[&rate=5.694772118628627E-4]:6.23491501784E-1)[&rate=5.694772118628627E-4]:3.337127755464E-1)[&rate=5.694772118628627E-4]:1.052042817007E-1)[&rate=5.694772118628627E-4]:8.755654964617E-2,38[&rate=5.694772118628627E-4]:9.313858737046E-1)[&rate=5.694772118628627E-4]:4.034884567523E-1,((((((65[&rate=5.694772118628627E-4]:1.6662348746E-1,(60[&rate=5.694772118628627E-4]:1.598664433479E-1,(64[&rate=5.694772118628627E-4]:2.6043198469E-1,62[&rate=5.694772118628627E-4]:3.01527875101E-1)[&rate=5.694772118628627E-4]:5.011939016459E-2)[&rate=5.694772118628627E-4]:6.757044112089E-3)[&rate=5.694772118628627E-4]:2.576423615371E-1,(63[&rate=5.694772118628627E-4]:1.509151768161E-1,61[&rate=5.694772118628627E-4]:1.920110672272E-1)[&rate=5.694772118628627E-4]:4.240356036877E-1)[&rate=5.694772118628627E-4]:8.085122812451E-1,(118[&rate=5.694772118628627E-4]:6.425665658923E-1,((131[&rate=5.694772118628627E-4]:2.75239350564E-1,((129[&rate=5.694772118628627E-4]:1.406398282545E-1,132[&rate=5.694772118628627E-4]:1.433795542818E-1)[&rate=5.694772118628627E-4]:4.60222739511E-2,130[&rate=5.694772118628627E-4]:1.866621022056E-1)[&rate=5.694772118628627E-4]:8.583752233102E-2)[&rate=5.694772118628627E-4]:2.300096033271E-1,69[&rate=5.694772118628627E-4]:6.504544333433E-1)[&rate=5.694772118628627E-4]:3.071036658695E-3)[&rate=5.694772118628627E-4]:7.819923862676E-1)[&rate=5.694772118628627E-4]:1.493274991137E-1,128[&rate=5.694772118628627E-4]:1.434160423876E0)[&rate=5.694772118628627E-4]:2.08092386203E-1,((51[&rate=5.694772118628627E-4]:6.107900881901E-1,(((44[&rate=5.694772118628627E-4]:5.490072130895E-1,((43[&rate=5.694772118628627E-4]:4.10419494102E-1,46[&rate=5.694772118628627E-4]:4.10419494102E-1)[&rate=5.694772118628627E-4]:6.756600877847E-2,((48[&rate=5.694772118628627E-4]:3.644694543386E-1,41[&rate=5.694772118628627E-4]:3.207536073441E-1)[&rate=5.694772118628627E-4]:9.980269375775E-2,42[&rate=5.694772118628627E-4]:4.260207819761E-1)[&rate=5.694772118628627E-4]:2.78439303563E-3)[&rate=5.694772118628627E-4]:7.648619108328E-2)[&rate=5.694772118628627E-4]:5.368460001149E-2,47[&rate=5.694772118628627E-4]:6.081562939752E-1)[&rate=5.694772118628627E-4]:4.747339618137E-3,(50[&rate=5.694772118628627E-4]:5.05117519287E-1,49[&rate=5.694772118628627E-4]:5.05117519287E-1)[&rate=5.694772118628627E-4]:7.499922906064E-2)[&rate=5.694772118628627E-4]:2.520885896821E-2)[&rate=5.694772118628627E-4]:3.774641820088E-2,45[&rate=5.694772118628627E-4]:6.676621894511E-1)[&rate=5.694772118628627E-4]:2.01194408337E-1)[&rate=5.694772118628627E-4]:6.240012636245E-3,((127[&rate=5.694772118628627E-4]:2.396199817845E0,121[&rate=5.694772118628627E-4]:1.955103927434E0)[&rate=5.694772118628627E-4]:2.671736216082E-1,(36[&rate=5.694772118628627E-4]:1.219881999989E-1,35[&rate=5.694772118628627E-4]:7.541285753316E-2)[&rate=5.694772118628627E-4]:2.083729424894E-2)[&rate=5.694772118628627E-4]:2.347554764585E-2)[&rate=5.694772118628627E-4]:6.127831845135E-1)[&rate=5.694772118628627E-4]:1.164288855928E-1)[&rate=5.694772118628627E-4]:1.031714232928E-1,(33[&rate=5.694772118628627E-4]:6.600916768571E-2,34[&rate=5.694772118628627E-4]:8.244752385009E-2)[&rate=5.694772118628627E-4]:6.647970346946E-3)[&rate=5.694772118628627E-4]:2.83637424844E-2);
tree STATE_40680000 [&joint=-20974.89606316401,lnP=-20974.89606316401] = [&R] (34[&rate=5.213029585088491E-4]:1.804015512998E-1,((32[&rate=5.213029585088491E-4]:9.655894938877E-2,((((((124[&rate=5.213029585088491E-4]:1.414182472836E-1,123[&rate=5.213029585088491E-4]:1.441504877207E-1)[&rate=5.213029585088491E-4]:2.119127872608E-1,122[&rate=5.213029585088491E-4]:3.560632749815E-1)[&rate=5.213029585088491E-4]:3.814799701977E-1,67[&rate=5.213029585088491E-4]:2.362706948385E-1)[&rate=5.213029585088491E-4]:3.765497798044E-1,(66[&rate=5.213029585088491E-4]:1.211840330501E-1,(126[&rate=5.213029585088491E-4]:1.052912584612E0,(((138[&rate=5.213029585088491E-4]:1.383972094656E-1,136[&rate=5.213029585088491E-4]:6.890360150441E-3)[&rate=5.213029585088491E-4]:7.180127568037E-1,135[&rate=5.213029585088491E-4]:6.564099662693E-1)[&rate=5.213029585088491E-4]:6.239999607247E-1,(119[&rate=5.213029585088491E-4]:1.12758848498E0,120[&rate=5.213029585088491E-4]:1.031698074021E0)[&rate=5.213029585088491E-4]:5.007666474931E-1)[&rate=5.213029585088491E-4]:2.102599747824E-1)[&rate=5.213029585088491E-4]:3.15445638123E-1)[&rate=5.213029585088491E-4]:4.916364415928E-1)[&rate=5.213029585088491E-4]:3.311757820734E-1,((((16[&rate=5.213029585088491E-4]:2.659331852983E0,(((98[&rate=5.213029585088491E-4]:5.913311700197E-1,97[&rate=5.213029585088491E-4]:3.918776181072E-1)[&rate=5.213029585088491E-4]:5.423484224015E-2,(95[&rate=5.213029585088491E-4]:4.328343976497E-1,100[&rate=5.213029585088491E-4]:3.481349440977E-1)[&rate=5.213029585088491E-4]:2.236605763589E-1)[&rate=5.213029585088491E-4]:4.687339365905E-2,(99[&rate=5.213029585088491E-4]:6.74733791825E-1,96[&rate=5.213029585088491E-4]:6.392146661421E-1)[&rate=5.213029585088491E-4]:3.956353759118E-2)[&rate=5.213029585088491E-4]:9.814821493051E-3)[&rate=5.213029585088491E-4]:2.458590713554E-4,(((101[&rate=5.213029585088491E-4]:1.158979918871E0,((((((93[&rate=5.213029585088491E-4]:8.68779548307E-2,83[&rate=5.213029585088491E-4]:7.317932469369E-2)[&rate=5.213029585088491E-4]:5.489838418086E-2,((84[&rate=5.213029585088491E-4]:8.934957467207E-2,85[&rate=5.213029585088491E-4]:8.934957467207E-2)[&rate=5.213029585088491E-4]:2.852959270528E-2,86[&rate=5.213029585088491E-4]:1.178791673774E-1)[&rate=5.213029585088491E-4]:1.019854149719E-2)[&rate=5.213029585088491E-4]:3.191788682624E-2,(87[&rate=5.213029585088491E-4]:1.37828638917E-1,(92[&rate=5.213029585088491E-4]:1.200768233814E-1,(91[&rate=5.213029585088491E-4]:9.754644139828E-2,90[&rate=5.213029585088491E-4]:9.754644139828E-2)[&rate=5.213029585088491E-4]:2.25303819831E-2)[&rate=5.213029585088491E-4]:3.145044567269E-2)[&rate=5.213029585088491E-4]:2.216695678373E-2)[&rate=5.213029585088491E-4]:6.000108627563E-1,(89[&rate=5.213029585088491E-4]:1.150615091862E-1,88[&rate=5.213029585088491E-4]:1.013628790492E-1)[&rate=5.213029585088491E-4]:6.586435794078E-1)[&rate=5.213029585088491E-4]:1.143783084941E0,((3[&rate=5.213029585088491E-4]:2.838267209078E-1,18[&rate=5.213029585088491E-4]:3.988952140584E-1)[&rate=5.213029585088491E-4]:5.217808341672E-1,((15[&rate=5.213029585088491E-4]:2.48860167033E-1,10[&rate=5.213029585088491E-4]:2.105040026496E-1)[&rate=5.213029585088491E-4]:6.545688595703E-1,6[&rate=5.213029585088491E-4]:8.486345060555E-1)[&rate=5.213029585088491E-4]:9.027843540037E-3)[&rate=5.213029585088491E-4]:5.584559609256E-1)[&rate=5.213029585088491E-4]:2.129097538326E-1,(((24[&rate=5.213029585088491E-4]:1.018031259188E0,(1[&rate=5.213029585088491E-4]:1.565746267972E-1,(21[&rate=5.213029585088491E-4]:8.450670432477E-1,28[&rate=5.213029585088491E-4]:8.697245774942E-1)[&rate=5.213029585088491E-4]:7.315141916594E-2)[&rate=5.213029585088491E-4]:8.063471458271E-2)[&rate=5.213029585088491E-4]:5.255185972135E-1,(102[&rate=5.213029585088491E-4]:2.490201024553E-1,((25[&rate=5.213029585088491E-4]:4.287842496755E-1,23[&rate=5.213029585088491E-4]:4.178253455658E-1)[&rate=5.213029585088491E-4]:3.801052939895E-1,(11[&rate=5.213029585088491E-4]:6.67052816075E-1,(140[&rate=5.213029585088491E-4]:4.544060815077E-1,20[&rate=5.213029585088491E-4]:5.502964924665E-1)[&rate=5.213029585088491E-4]:1.934686523756E-1)[&rate=5.213029585088491E-4]:4.594631663111E-2)[&rate=5.213029585088491E-4]:6.017743944066E-1)[&rate=5.213029585088491E-4]:1.3288591833E-1)[&rate=5.213029585088491E-4]:6.84905988206E-2,(((((115[&rate=5.213029585088491E-4]:7.239440061208E-1,(19[&rate=5.213029585088491E-4]:5.164077870179E-1,13[&rate=5.213029585088491E-4]:4.780516226342E-1)[&rate=5.213029585088491E-4]:3.280841643084E-1)[&rate=5.213029585088491E-4]:1.507262830253E-1,((107[&rate=5.213029585088491E-4]:6.926251435063E-1,108[&rate=5.213029585088491E-4]:6.898854174789E-1)[&rate=5.213029585088491E-4]:1.627946423869E-2,((114[&rate=5.213029585088491E-4]:3.937518177705E-1,112[&rate=5.213029585088491E-4]:4.759435985924E-1)[&rate=5.213029585088491E-4]:1.3514648081E-1,109[&rate=5.213029585088491E-4]:6.08350353375E-1)[&rate=5.213029585088491E-4]:1.197323365617E-1)[&rate=5.213029585088491E-4]:2.260396540039E-1)[&rate=5.213029585088491E-4]:6.744787638035E-2,(((148[&rate=5.213029585088491E-4]:4.142538528911E-1,143[&rate=5.213029585088491E-4]:4.115141268637E-1)[&rate=5.213029585088491E-4]:2.699860178436E-1,(139[&rate=5.213029585088491E-4]:5.081342406784E-1,((106[&rate=5.213029585088491E-4]:1.977719810397E-1,104[&rate=5.213029585088491E-4]:1.977719810397E-1)[&rate=5.213029585088491E-4]:1.178335366016E-1,111[&rate=5.213029585088491E-4]:3.320438738057E-1)[&rate=5.213029585088491E-4]:7.479011194191E-4)[&rate=5.213029585088491E-4]:3.898042601931E-1)[&rate=5.213029585088491E-4]:1.449008479975E-1,116[&rate=5.213029585088491E-4]:7.907845543486E-1)[&rate=5.213029585088491E-4]:1.513336111779E-1)[&rate=5.213029585088491E-4]:1.808191675547E-1,((((17[&rate=5.213029585088491E-4]:5.251589693378E-1,14[&rate=5.213029585088491E-4]:4.868028049542E-1)[&rate=5.213029585088491E-4]:1.314999860177E-1,(9[&rate=5.213029585088491E-4]:4.680908926853E-1,(117[&rate=5.213029585088491E-4]:4.727430922844E-1,(30[&rate=5.213029585088491E-4]:3.065479090916E-1,4[&rate=5.213029585088491E-4]:1.339451693656E-1)[&rate=5.213029585088491E-4]:2.785239503161E-1)[&rate=5.213029585088491E-4]:6.306704510511E-3)[&rate=5.213029585088491E-4]:1.419927202044E-1)[&rate=5.213029585088491E-4]:2.008489542099E-1,113[&rate=5.213029585088491E-4]:8.191517451818E-1)[&rate=5.213029585088491E-4]:1.482337624321E-2,(110[&rate=5.213029585088491E-4]:4.7086090396E-1,105[&rate=5.213029585088491E-4]:4.489430957409E-1)[&rate=5.213029585088491E-4]:3.576347654102E-1)[&rate=5.213029585088491E-4]:3.71153992478E-1)[&rate=5.213029585088491E-4]:1.783441412693E-1,((144[&rate=5.213029585088491E-4]:4.530813972479E-1,(141[&rate=5.213029585088491E-4]:4.009141870051E-1,145[&rate=5.213029585088491E-4]:4.036539130327E-1)[&rate=5.213029585088491E-4]:5.490693627013E-2)[&rate=5.213029585088491E-4]:3.042583435336E-1,142[&rate=5.213029585088491E-4]:7.628191928364E-1)[&rate=5.213029585088491E-4]:7.932568020621E-1)[&rate=5.213029585088491E-4]:1.408959671732E-1)[&rate=5.213029585088491E-4]:1.293163762546E-1)[&rate=5.213029585088491E-4]:5.847463750651E-1)[&rate=5.213029585088491E-4]:3.379860364959E-1,((147[&rate=5.213029585088491E-4]:5.783887561096E-1,40[&rate=5.213029585088491E-4]:5.210117069293E-1)[&rate=5.213029585088491E-4]:7.459667769032E-4,(94[&rate=5.213029585088491E-4]:5.335920490927E-1,(2[&rate=5.213029585088491E-4]:1.298488018213E0,((31[&rate=5.213029585088491E-4]:8.474573742428E-1,(22[&rate=5.213029585088491E-4]:2.78598729662E-1,27[&rate=5.213029585088491E-4]:2.950370858264E-1)[&rate=5.213029585088491E-4]:5.140641240327E-1)[&rate=5.213029585088491E-4]:3.005999801672E-1,(26[&rate=5.213029585088491E-4]:9.934328433278E-1,(7[&rate=5.213029585088491E-4]:2.430589934224E-1,8[&rate=5.213029585088491E-4]:2.430589934224E-1)[&rate=5.213029585088491E-4]:6.435245348369E-1)[&rate=5.213029585088491E-4]:1.107888946437E-1)[&rate=5.213029585088491E-4]:3.778279240775E-1)[&rate=5.213029585088491E-4]:1.137185024966E0)[&rate=5.213029585088491E-4]:4.281043335644E-2)[&rate=5.213029585088491E-4]:2.044122666624E-3)[&rate=5.213029585088491E-4]:1.31643279158E-2,(39[&rate=5.213029585088491E-4]:4.509306200156E-1,146[&rate=5.213029585088491E-4]:5.711491992505E-1)[&rate=5.213029585088491E-4]:8.603550427302E-2)[&rate=5.213029585088491E-4]:3.711866164844E-2)[&rate=5.213029585088491E-4]:4.027350623981E-1,38[&rate=5.213029585088491E-4]:9.085138374061E-1)[&rate=5.213029585088491E-4]:4.683161602634E-1,((35[&rate=5.213029585088491E-4]:2.134466997211E-1,121[&rate=5.213029585088491E-4]:2.339474096981E0)[&rate=5.213029585088491E-4]:2.909480257752E-2,((127[&rate=5.213029585088491E-4]:2.597351762703E0,36[&rate=5.213029585088491E-4]:7.680381749765E-2)[&rate=5.213029585088491E-4]:1.944405017556E-1,((((65[&rate=5.213029585088491E-4]:1.835947953482E-1,((60[&rate=5.213029585088491E-4]:1.307362357675E-1,64[&rate=5.213029585088491E-4]:2.814211672742E-1)[&rate=5.213029585088491E-4]:1.035351830808E-2,62[&rate=5.213029585088491E-4]:3.328705759933E-1)[&rate=5.213029585088491E-4]:4.250504127266E-2)[&rate=5.213029585088491E-4]:3.813888035892E-1,(63[&rate=5.213029585088491E-4]:3.305690930809E-1,61[&rate=5.213029585088491E-4]:3.71664983492E-1)[&rate=5.213029585088491E-4]:3.850994373632E-1)[&rate=5.213029585088491E-4]:8.242945369463E-1,(128[&rate=5.213029585088491E-4]:1.393020242988E0,((((132[&rate=5.213029585088491E-4]:2.119344885787E-1,129[&rate=5.213029585088491E-4]:2.091947625513E-1)[&rate=5.213029585088491E-4]:2.29082618636E-2,(130[&rate=5.213029585088491E-4]:1.79300855816E-1,131[&rate=5.213029585088491E-4]:1.820405818433E-1)[&rate=5.213029585088491E-4]:5.280216859896E-2)[&rate=5.213029585088491E-4]:2.558014788069E-1,69[&rate=5.213029585088491E-4]:6.358497087014E-1)[&rate=5.213029585088491E-4]:1.328349569808E-1,118[&rate=5.213029585088491E-4]:7.577257615726E-1)[&rate=5.213029585088491E-4]:7.750205088129E-1)[&rate=5.213029585088491E-4]:4.831268741595E-2)[&rate=5.213029585088491E-4]:2.79344511048E-1,(45[&rate=5.213029585088491E-4]:6.777910294541E-1,((((47[&rate=5.213029585088491E-4]:3.540771897989E-1,51[&rate=5.213029585088491E-4]:3.267547854275E-1)[&rate=5.213029585088491E-4]:6.460546532213E-3,44[&rate=5.213029585088491E-4]:3.550732554569E-1)[&rate=5.213029585088491E-4]:2.320636362805E-1,((48[&rate=5.213029585088491E-4]:3.852213465119E-1,(42[&rate=5.213029585088491E-4]:3.342332810649E-1,41[&rate=5.213029585088491E-4]:3.287688001906E-1)[&rate=5.213029585088491E-4]:1.273669932684E-2)[&rate=5.213029585088491E-4]:1.272869147056E-1,(46[&rate=5.213029585088491E-4]:3.93894573024E-1,43[&rate=5.213029585088491E-4]:3.93894573024E-1)[&rate=5.213029585088491E-4]:1.295426499421E-1)[&rate=5.213029585088491E-4]:6.916414964566E-2)[&rate=5.213029585088491E-4]:1.620044581786E-2,(50[&rate=5.213029585088491E-4]:3.771916522304E-1,49[&rate=5.213029585088491E-4]:3.771916522304E-1)[&rate=5.213029585088491E-4]:1.988232809534E-1)[&rate=5.213029585088491E-4]:7.718593233594E-2)[&rate=5.213029585088491E-4]:2.694901997067E-1)[&rate=5.213029585088491E-4]:3.275865862306E-2)[&rate=5.213029585088491E-4]:1.787252551114E-2)[&rate=5.213029585088491E-4]:5.319230488554E-1)[&rate=5.213029585088491E-4]:1.695317055622E-1)[&rate=5.213029585088491E-4]:2.105180246146E-2,33[&rate=5.213029585088491E-4]:8.559600438328E-2)[&rate=5.213029585088491E-4]:1.64423970602E-2)[&rate=5.213029585088491E-4]:1.27039513274E-2,(((((52[&rate=5.213029585088491E-4]:5.706915951782E-1,((133[&rate=5.213029585088491E-4]:5.502836971024E-1,(134[&rate=5.213029585088491E-4]:3.59300564161E-1,137[&rate=5.213029585088491E-4]:4.305334408732E-1)[&rate=5.213029585088491E-4]:1.608461466403E-1)[&rate=5.213029585088491E-4]:2.640050635072E-1,(103[&rate=5.213029585088491E-4]:3.997684189235E-1,((12[&rate=5.213029585088491E-4]:1.193265371214E-1,5[&rate=5.213029585088491E-4]:8.097037273797E-2)[&rate=5.213029585088491E-4]:1.805218108324E-1,29[&rate=5.213029585088491E-4]:4.066976630224E-1)[&rate=5.213029585088491E-4]:2.2594746823E-1)[&rate=5.213029585088491E-4]:1.30493130059E0)[&rate=5.213029585088491E-4]:5.302856102254E-1)[&rate=5.213029585088491E-4]:2.105635162288E-1,(((77[&rate=5.213029585088491E-4]:3.531749239339E-1,((81[&rate=5.213029585088491E-4]:7.991556096313E-2,80[&rate=5.213029585088491E-4]:7.991556096313E-2)[&rate=5.213029585088491E-4]:2.271163425625E-1,73[&rate=5.213029585088491E-4]:3.563469720188E-1)[&rate=5.213029585088491E-4]:2.307403969812E-3)[&rate=5.213029585088491E-4]:1.825352400884E-1,(71[&rate=5.213029585088491E-4]:2.930506447515E-1,((82[&rate=5.213029585088491E-4]:3.06090328582E-1,79[&rate=5.213029585088491E-4]:2.978711504999E-1)[&rate=5.213029585088491E-4]:2.134337361566E-2,(72[&rate=5.213029585088491E-4]:9.002558390756E-2,78[&rate=5.213029585088491E-4]:1.119433921269E-1)[&rate=5.213029585088491E-4]:2.072711319887E-1)[&rate=5.213029585088491E-4]:1.23338090997E-3)[&rate=5.213029585088491E-4]:1.796458206406E-1)[&rate=5.213029585088491E-4]:2.205168346152E-1,(75[&rate=5.213029585088491E-4]:5.020435561292E-1,((76[&rate=5.213029585088491E-4]:3.33603655725E-1,70[&rate=5.213029585088491E-4]:2.952474913415E-1)[&rate=5.213029585088491E-4]:1.706083871259E-2,74[&rate=5.213029585088491E-4]:3.506644944376E-1)[&rate=5.213029585088491E-4]:1.513790616916E-1)[&rate=5.213029585088491E-4]:2.59662894563E-1)[&rate=5.213029585088491E-4]:7.578149980157E-1)[&rate=5.213029585088491E-4]:6.039660937765E-2,53[&rate=5.213029585088491E-4]:8.334549994733E-1)[&rate=5.213029585088491E-4]:3.394621584616E-1,125[&rate=5.213029585088491E-4]:9.625346442737E-1)[&rate=5.213029585088491E-4]:4.293758926053E-1,((59[&rate=5.213029585088491E-4]:5.700481358079E-1,((57[&rate=5.213029585088491E-4]:2.302825240169E-1,(54[&rate=5.213029585088491E-4]:1.57520726742E-1,58[&rate=5.213029585088491E-4]:2.148977759224E-1)[&rate=5.213029585088491E-4]:3.177819071755E-2)[&rate=5.213029585088491E-4]:2.849514845552E-1,(37[&rate=5.213029585088491E-4]:4.915685200962E-1,(55[&rate=5.213029585088491E-4]:3.510558289797E-1,56[&rate=5.213029585088491E-4]:3.510558289797E-1)[&rate=5.213029585088491E-4]:9.406460368469E-2)[&rate=5.213029585088491E-4]:5.918461415904E-2)[&rate=5.213029585088491E-4]:5.754636767286E-2)[&rate=5.213029585088491E-4]:1.859178232916E-1,68[&rate=5.213029585088491E-4]:7.067856312305E-1)[&rate=5.213029585088491E-4]:5.184582389818E-1)[&rate=5.213029585088491E-4]:3.166711751253E-1)[&rate=5.213029585088491E-4]:4.922084236457E-2);
tree STATE_40770000 [&joint=-20954.253739094114,lnP=-20954.253739094114] = [&R] ((34[&rate=5.382553947199564E-4]:2.803462257147E-2,(((((123[&rate=5.382553947199564E-4]:2.919752786827E-1,(124[&rate=5.382553947199564E-4]:2.838346529834E-1,122[&rate=5.382553947199564E-4]:2.865668934205E-1)[&rate=5.382553947199564E-4]:5.408385262158E-3)[&rate=5.382553947199564E-4]:6.123905201134E-1,67[&rate=5.382553947199564E-4]:4.030932484554E-1)[&rate=5.382553947199564E-4]:2.319775492925E-1,(66[&rate=5.382553947199564E-4]:6.144962531584E-1,(126[&rate=5.382553947199564E-4]:8.342207204304E-1,(((138[&rate=5.382553947199564E-4]:2.671193425353E-1,136[&rate=5.382553947199564E-4]:1.356124932201E-1)[&rate=5.382553947199564E-4]:6.526836237908E-1,135[&rate=5.382553947199564E-4]:7.19802966326E-1)[&rate=5.382553947199564E-4]:5.439075590527E-1,(120[&rate=5.382553947199564E-4]:1.384116552856E0,119[&rate=5.382553947199564E-4]:1.480006963814E0)[&rate=5.382553947199564E-4]:1.316487670436E-1)[&rate=5.382553947199564E-4]:8.267512216178E-3)[&rate=5.382553947199564E-4]:1.027449722413E0)[&rate=5.382553947199564E-4]:2.057454458949E-2)[&rate=5.382553947199564E-4]:2.187008398948E-1,(((((37[&rate=5.382553947199564E-4]:2.644430251211E-1,54[&rate=5.382553947199564E-4]:1.879402928807E-1)[&rate=5.382553947199564E-4]:5.050218151809E-2,(57[&rate=5.382553947199564E-4]:2.33071518855E-1,(58[&rate=5.382553947199564E-4]:2.14498352356E-1,(55[&rate=5.382553947199564E-4]:1.251063494728E-1,56[&rate=5.382553947199564E-4]:1.251063494728E-1)[&rate=5.382553947199564E-4]:6.206959851152E-2)[&rate=5.382553947199564E-4]:3.496660912195E-2)[&rate=5.382553947199564E-4]:4.635456210117E-2)[&rate=5.382553947199564E-4]:7.376987420784E-2,59[&rate=5.382553947199564E-4]:3.504637147268E-1)[&rate=5.382553947199564E-4]:1.22877096375E-1,68[&rate=5.382553947199564E-4]:4.241604832329E-1)[&rate=5.382553947199564E-4]:6.741439113751E-1,(((53[&rate=5.382553947199564E-4]:7.485025888484E-1,((103[&rate=5.382553947199564E-4]:6.147260116267E-1,((12[&rate=5.382553947199564E-4]:1.486402934068E-1,5[&rate=5.382553947199564E-4]:1.102841290234E-1)[&rate=5.382553947199564E-4]:2.435000209592E-1,29[&rate=5.382553947199564E-4]:4.989896294345E-1)[&rate=5.382553947199564E-4]:3.48613094521E-1)[&rate=5.382553947199564E-4]:1.602680786247E0,52[&rate=5.382553947199564E-4]:5.531130633125E-1)[&rate=5.382553947199564E-4]:2.035862468472E-1)[&rate=5.382553947199564E-4]:2.264693902806E-2,(((137[&rate=5.382553947199564E-4]:5.266813933189E-1,133[&rate=5.382553947199564E-4]:4.855855029079E-1)[&rate=5.382553947199564E-4]:3.034772505298E-1,134[&rate=5.382553947199564E-4]:7.589257671365E-1)[&rate=5.382553947199564E-4]:6.376895710736E-1,(((77[&rate=5.382553947199564E-4]:3.91018237758E-1,((79[&rate=5.382553947199564E-4]:2.250970620629E-1,(72[&rate=5.382553947199564E-4]:7.159768961285E-2,78[&rate=5.382553947199564E-4]:9.351549783216E-2)[&rate=5.382553947199564E-4]:1.315815642308E-1)[&rate=5.382553947199564E-4]:8.053975912509E-2,82[&rate=5.382553947199564E-4]:3.138559992701E-1)[&rate=5.382553947199564E-4]:4.976497821387E-2)[&rate=5.382553947199564E-4]:2.341246766525E-2,((71[&rate=5.382553947199564E-4]:2.888635922234E-1,73[&rate=5.382553947199564E-4]:3.573567429083E-1)[&rate=5.382553947199564E-4]:4.038012658471E-2,(81[&rate=5.382553947199564E-4]:9.951424264965E-2,80[&rate=5.382553947199564E-4]:9.951424264965E-2)[&rate=5.382553947199564E-4]:2.489075583502E-1)[&rate=5.382553947199564E-4]:2.217328798499E-2)[&rate=5.382553947199564E-4]:3.418009330449E-1,((70[&rate=5.382553947199564E-4]:4.175595301601E-1,(76[&rate=5.382553947199564E-4]:3.756917750197E-1,74[&rate=5.382553947199564E-4]:3.756917750197E-1)[&rate=5.382553947199564E-4]:8.022391952382E-2)[&rate=5.382553947199564E-4]:2.623983187969E-1,75[&rate=5.382553947199564E-4]:7.183140133404E-1)[&rate=5.382553947199564E-4]:4.339707718243E-2)[&rate=5.382553947199564E-4]:6.294247956323E-1)[&rate=5.382553947199564E-4]:1.264767003334E-1)[&rate=5.382553947199564E-4]:5.148615350799E-1,125[&rate=5.382553947199564E-4]:1.075628549295E0)[&rate=5.382553947199564E-4]:1.893425119795E-1)[&rate=5.382553947199564E-4]:3.03187880807E-1)[&rate=5.382553947199564E-4]:1.092205923934E-2,(((36[&rate=5.382553947199564E-4]:1.100808109621E-1,35[&rate=5.382553947199564E-4]:6.350546849638E-2)[&rate=5.382553947199564E-4]:2.10054169928E-1,((121[&rate=5.382553947199564E-4]:1.986381131482E0,127[&rate=5.382553947199564E-4]:2.427477021892E0)[&rate=5.382553947199564E-4]:3.031011723192E-1,(((128[&rate=5.382553947199564E-4]:1.368495810052E0,((((64[&rate=5.382553947199564E-4]:2.830426632017E-1,60[&rate=5.382553947199564E-4]:1.32357731695E-1)[&rate=5.382553947199564E-4]:9.338724849281E-2,62[&rate=5.382553947199564E-4]:4.175258021056E-1)[&rate=5.382553947199564E-4]:3.691395910536E-2,65[&rate=5.382553947199564E-4]:2.626589392932E-1)[&rate=5.382553947199564E-4]:2.349416632631E-1,(63[&rate=5.382553947199564E-4]:1.043568835465E-1,61[&rate=5.382553947199564E-4]:1.454527739575E-1)[&rate=5.382553947199564E-4]:5.439286505165E-1)[&rate=5.382553947199564E-4]:8.18840412975E-1)[&rate=5.382553947199564E-4]:7.935611440453E-2,(((131[&rate=5.382553947199564E-4]:2.224315498817E-1,130[&rate=5.382553947199564E-4]:2.196918238544E-1)[&rate=5.382553947199564E-4]:1.063237022754E-1,(129[&rate=5.382553947199564E-4]:2.547199338273E-1,132[&rate=5.382553947199564E-4]:2.574596598546E-1)[&rate=5.382553947199564E-4]:7.129559230248E-2)[&rate=5.382553947199564E-4]:4.239928713826E-1,(69[&rate=5.382553947199564E-4]:7.028009342768E-1,118[&rate=5.382553947199564E-4]:6.918420301671E-1)[&rate=5.382553947199564E-4]:1.951526687152E-1)[&rate=5.382553947199564E-4]:7.005832529713E-1)[&rate=5.382553947199564E-4]:1.199433893951E-1,(45[&rate=5.382553947199564E-4]:6.355141452222E-1,((((42[&rate=5.382553947199564E-4]:3.256383147406E-1,(48[&rate=5.382553947199564E-4]:2.780285744387E-1,41[&rate=5.382553947199564E-4]:2.343127274442E-1)[&rate=5.382553947199564E-4]:8.586110642213E-2)[&rate=5.382553947199564E-4]:1.530956536999E-1,(43[&rate=5.382553947199564E-4]:4.660274284286E-1,46[&rate=5.382553947199564E-4]:4.660274284286E-1)[&rate=5.382553947199564E-4]:6.188686788056E-2)[&rate=5.382553947199564E-4]:8.239443587112E-2,51[&rate=5.382553947199564E-4]:5.829863278088E-1)[&rate=5.382553947199564E-4]:1.586998930321E-3,((50[&rate=5.382553947199564E-4]:3.49667205674E-1,49[&rate=5.382553947199564E-4]:3.49667205674E-1)[&rate=5.382553947199564E-4]:9.720787271535E-2,(44[&rate=5.382553947199564E-4]:7.570775482799E-2,47[&rate=5.382553947199564E-4]:8.117223570224E-2)[&rate=5.382553947199564E-4]:3.984897279328E-1)[&rate=5.382553947199564E-4]:1.322337674756E-1)[&rate=5.382553947199564E-4]:3.181513542297E-2)[&rate=5.382553947199564E-4]:1.588849563378E-1)[&rate=5.382553947199564E-4]:1.244267159767E-1)[&rate=5.382553947199564E-4]:1.10104731884E-1)[&rate=5.382553947199564E-4]:3.379875432993E-1,((40[&rate=5.382553947199564E-4]:5.890757233114E-1,((((99[&rate=5.382553947199564E-4]:5.101154049083E-1,96[&rate=5.382553947199564E-4]:4.745962792254E-1)[&rate=5.382553947199564E-4]:1.721680799907E-1,((95[&rate=5.382553947199564E-4]:3.905124624779E-1,(100[&rate=5.382553947199564E-4]:5.812521663083E-2,94[&rate=5.382553947199564E-4]:5.812521663083E-2)[&rate=5.382553947199564E-4]:2.47687792295E-1)[&rate=5.382553947199564E-4]:2.619843559274E-1,98[&rate=5.382553947199564E-4]:6.415678566566E-1)[&rate=5.382553947199564E-4]:1.885770474516E-2)[&rate=5.382553947199564E-4]:2.674372585478E-2,146[&rate=5.382553947199564E-4]:6.789725659452E-1)[&rate=5.382553947199564E-4]:2.268241193279E-2,((39[&rate=5.382553947199564E-4]:5.224224771302E-1,16[&rate=5.382553947199564E-4]:2.607915403247E0)[&rate=5.382553947199564E-4]:2.861846393989E-2,((97[&rate=5.382553947199564E-4]:3.223480938033E-1,((2[&rate=5.382553947199564E-4]:6.646823970669E-1,(((26[&rate=5.382553947199564E-4]:4.658709504851E-1,(7[&rate=5.382553947199564E-4]:2.001929139837E-1,8[&rate=5.382553947199564E-4]:2.001929139837E-1)[&rate=5.382553947199564E-4]:1.588287214328E-1)[&rate=5.382553947199564E-4]:1.503192363243E-1,31[&rate=5.382553947199564E-4]:6.600258032477E-1)[&rate=5.382553947199564E-4]:7.800435764494E-2,(22[&rate=5.382553947199564E-4]:5.54618342709E-1,27[&rate=5.382553947199564E-4]:5.710566988734E-1)[&rate=5.382553947199564E-4]:1.286172976356E-1)[&rate=5.382553947199564E-4]:1.540494964483E-1)[&rate=5.382553947199564E-4]:1.661819751246E0,(101[&rate=5.382553947199564E-4]:6.529364125659E-1,((((102[&rate=5.382553947199564E-4]:6.884356666264E-2,(((24[&rate=5.382553947199564E-4]:7.460354701317E-1,(21[&rate=5.382553947199564E-4]:4.894725282545E-1,28[&rate=5.382553947199564E-4]:5.141300625009E-1)[&rate=5.382553947199564E-4]:2.373848596855E-1)[&rate=5.382553947199564E-4]:9.194035184869E-2,1[&rate=5.382553947199564E-4]:5.715390417219E-2)[&rate=5.382553947199564E-4]:3.333419573011E-1,((11[&rate=5.382553947199564E-4]:7.145173141567E-1,140[&rate=5.382553947199564E-4]:6.95339231965E-1)[&rate=5.382553947199564E-4]:2.455697247376E-2,(23[&rate=5.382553947199564E-4]:5.452497081239E-1,(25[&rate=5.382553947199564E-4]:1.77088186749E-1,20[&rate=5.382553947199564E-4]:1.579101045572E-1)[&rate=5.382553947199564E-4]:3.791204254846E-1)[&rate=5.382553947199564E-4]:2.787560853558E-1)[&rate=5.382553947199564E-4]:3.363530816921E-1)[&rate=5.382553947199564E-4]:5.916962299749E-2)[&rate=5.382553947199564E-4]:5.76584279416E-2,((145[&rate=5.382553947199564E-4]:9.304287006726E-2,(141[&rate=5.382553947199564E-4]:8.975882590625E-2,144[&rate=5.382553947199564E-4]:8.701909987889E-2)[&rate=5.382553947199564E-4]:5.443181334286E-4)[&rate=5.382553947199564E-4]:5.058814455399E-1,142[&rate=5.382553947199564E-4]:5.989243156072E-1)[&rate=5.382553947199564E-4]:7.741530214629E-1)[&rate=5.382553947199564E-4]:1.141496313803E-1,(((115[&rate=5.382553947199564E-4]:5.545872752838E-1,(19[&rate=5.382553947199564E-4]:5.51755584486E-1,13[&rate=5.382553947199564E-4]:5.133994201023E-1)[&rate=5.382553947199564E-4]:1.233796360034E-1)[&rate=5.382553947199564E-4]:1.71309365764E-1,((((107[&rate=5.382553947199564E-4]:4.408030141604E-2,108[&rate=5.382553947199564E-4]:4.134057538868E-2)[&rate=5.382553947199564E-4]:4.812629843503E-1,116[&rate=5.382553947199564E-4]:4.650693131636E-1)[&rate=5.382553947199564E-4]:1.675596103243E-2,(109[&rate=5.382553947199564E-4]:4.806835840439E-1,(112[&rate=5.382553947199564E-4]:3.64074884625E-1,114[&rate=5.382553947199564E-4]:2.818831038032E-1)[&rate=5.382553947199564E-4]:1.193484254462E-1)[&rate=5.382553947199564E-4]:8.059374494663E-2)[&rate=5.382553947199564E-4]:2.147040760622E-1,((148[&rate=5.382553947199564E-4]:2.728320737782E-1,143[&rate=5.382553947199564E-4]:2.700923477508E-1)[&rate=5.382553947199564E-4]:3.906554160341E-1,((106[&rate=5.382553947199564E-4]:8.490655083488E-2,111[&rate=5.382553947199564E-4]:1.013449069993E-1)[&rate=5.382553947199564E-4]:3.393387422325E-1,(139[&rate=5.382553947199564E-4]:5.542472550423E-1,104[&rate=5.382553947199564E-4]:3.624664331245E-1)[&rate=5.382553947199564E-4]:6.177885994285E-2)[&rate=5.382553947199564E-4]:2.611600049639E-1)[&rate=5.382553947199564E-4]:7.139802482969E-2)[&rate=5.382553947199564E-4]:2.936729078955E-2)[&rate=5.382553947199564E-4]:3.64284833814E-1,(((105[&rate=5.382553947199564E-4]:4.317404706453E-1,(110[&rate=5.382553947199564E-4]:4.521797985592E-1,117[&rate=5.382553947199564E-4]:4.603989766415E-1)[&rate=5.382553947199564E-4]:1.478480305195E-3)[&rate=5.382553947199564E-4]:3.166542454534E-1,(17[&rate=5.382553947199564E-4]:5.889055497991E-1,14[&rate=5.382553947199564E-4]:5.505493854154E-1)[&rate=5.382553947199564E-4]:2.252425909571E-1)[&rate=5.382553947199564E-4]:5.672575061885E-2,(((30[&rate=5.382553947199564E-4]:1.991612792725E-1,4[&rate=5.382553947199564E-4]:2.655853954644E-2)[&rate=5.382553947199564E-4]:5.087114960343E-1,113[&rate=5.382553947199564E-4]:5.928042821559E-1)[&rate=5.382553947199564E-4]:2.367976029307E-2,9[&rate=5.382553947199564E-4]:6.082648643669E-1)[&rate=5.382553947199564E-4]:2.160336845424E-1)[&rate=5.382553947199564E-4]:3.398555286923E-1)[&rate=5.382553947199564E-4]:1.422509730405E-1)[&rate=5.382553947199564E-4]:8.497166308631E-2,(3[&rate=5.382553947199564E-4]:9.035696084364E-1,(((89[&rate=5.382553947199564E-4]:9.87430783487E-2,88[&rate=5.382553947199564E-4]:8.504444821168E-2)[&rate=5.382553947199564E-4]:4.029190154857E-1,(((92[&rate=5.382553947199564E-4]:1.125946689074E-1,(91[&rate=5.382553947199564E-4]:4.716712354569E-2,90[&rate=5.382553947199564E-4]:4.716712354569E-2)[&rate=5.382553947199564E-4]:6.542754536168E-2)[&rate=5.382553947199564E-4]:9.075292911573E-2,((83[&rate=5.382553947199564E-4]:1.664028945172E-1,(85[&rate=5.382553947199564E-4]:1.532558545838E-1,84[&rate=5.382553947199564E-4]:1.532558545838E-1)[&rate=5.382553947199564E-4]:1.314703993345E-2)[&rate=5.382553947199564E-4]:7.849132716886E-3,(86[&rate=5.382553947199564E-4]:8.646479508686E-2,93[&rate=5.382553947199564E-4]:1.001634252239E-1)[&rate=5.382553947199564E-4]:8.778723214727E-2)[&rate=5.382553947199564E-4]:1.539694065196E-2)[&rate=5.382553947199564E-4]:3.410608751883E-2,87[&rate=5.382553947199564E-4]:2.237550554049E-1)[&rate=5.382553947199564E-4]:2.642084082925E-1)[&rate=5.382553947199564E-4]:7.258798906483E-1,((18[&rate=5.382553947199564E-4]:5.983372970965E-1,(15[&rate=5.382553947199564E-4]:4.383987153315E-1,10[&rate=5.382553947199564E-4]:4.00042550948E-1)[&rate=5.382553947199564E-4]:1.517194036827E-1)[&rate=5.382553947199564E-4]:3.452435914873E-2,6[&rate=5.382553947199564E-4]:5.698479576151E-1)[&rate=5.382553947199564E-4]:1.563241638539E-1)[&rate=5.382553947199564E-4]:2.294522814878E-1)[&rate=5.382553947199564E-4]:4.193139546071E-1)[&rate=5.382553947199564E-4]:3.3279257555E-1)[&rate=5.382553947199564E-4]:6.900040919116E-1)[&rate=5.382553947199564E-4]:2.360999968579E-2)[&rate=5.382553947199564E-4]:1.250782558829E-1,147[&rate=5.382553947199564E-4]:5.758416502327E-1)[&rate=5.382553947199564E-4]:3.25763400177E-2)[&rate=5.382553947199564E-4]:3.039545757293E-2)[&rate=5.382553947199564E-4]:7.639324668332E-3)[&rate=5.382553947199564E-4]:3.039473682336E-1,38[&rate=5.382553947199564E-4]:8.247170806159E-1)[&rate=5.382553947199564E-4]:3.891955476233E-1)[&rate=5.382553947199564E-4]:2.531465151583E-1)[&rate=5.382553947199564E-4]:2.635462431951E-2)[&rate=5.382553947199564E-4]:1.928457185679E-2,(32[&rate=5.382553947199564E-4]:9.136771171828E-3,33[&rate=5.382553947199564E-4]:1.461622322654E-2)[&rate=5.382553947199564E-4]:1.626461503734E-2);
tree STATE_40860000 [&joint=-20956.531088533735,lnP=-20956.531088533735] = [&R] ((34[&rate=6.025486886731316E-4]:5.871011017538E-3,((((59[&rate=6.025486886731316E-4]:3.342286766686E-1,(54[&rate=6.025486886731316E-4]:2.215344650214E-1,(57[&rate=6.025486886731316E-4]:1.831812426617E-1,((58[&rate=6.025486886731316E-4]:1.212723703533E-1,37[&rate=6.025486886731316E-4]:1.403980534134E-1)[&rate=6.025486886731316E-4]:4.875711276426E-2,(55[&rate=6.025486886731316E-4]:9.628775660852E-2,56[&rate=6.025486886731316E-4]:9.628775660852E-2)[&rate=6.025486886731316E-4]:4.641932213734E-2)[&rate=6.025486886731316E-4]:2.954520216707E-2)[&rate=6.025486886731316E-4]:7.933682891709E-2)[&rate=6.025486886731316E-4]:7.444284552701E-2)[&rate=6.025486886731316E-4]:2.312484257231E-1,68[&rate=6.025486886731316E-4]:5.162967745228E-1)[&rate=6.025486886731316E-4]:3.985956168294E-1,((((((77[&rate=6.025486886731316E-4]:3.63597615276E-1,(81[&rate=6.025486886731316E-4]:6.215756460547E-2,80[&rate=6.025486886731316E-4]:6.215756460547E-2)[&rate=6.025486886731316E-4]:2.576044342321E-1)[&rate=6.025486886731316E-4]:3.78093885023E-2,73[&rate=6.025486886731316E-4]:4.06886455833E-1)[&rate=6.025486886731316E-4]:6.591362167091E-2,((71[&rate=6.025486886731316E-4]:5.339794522212E-2,79[&rate=6.025486886731316E-4]:8.079520549615E-2)[&rate=6.025486886731316E-4]:7.618547550791E-2,(82[&rate=6.025486886731316E-4]:1.313391743054E-1,(78[&rate=6.025486886731316E-4]:2.681785564561E-2,72[&rate=6.025486886731316E-4]:4.900047426295E-3)[&rate=6.025486886731316E-4]:9.630214057773E-2)[&rate=6.025486886731316E-4]:3.386068478072E-2)[&rate=6.025486886731316E-4]:2.74723506089E-1)[&rate=6.025486886731316E-4]:7.952838616759E-2,((74[&rate=6.025486886731316E-4]:3.653733119148E-1,70[&rate=6.025486886731316E-4]:3.270171475313E-1)[&rate=6.025486886731316E-4]:3.58223116937E-2,(76[&rate=6.025486886731316E-4]:3.840127057172E-1,75[&rate=6.025486886731316E-4]:3.840127057172E-1)[&rate=6.025486886731316E-4]:1.718291789124E-2)[&rate=6.025486886731316E-4]:1.51132840063E-1)[&rate=6.025486886731316E-4]:7.638917284137E-1,(53[&rate=6.025486886731316E-4]:5.636444974043E-1,(((133[&rate=6.025486886731316E-4]:4.235360672023E-1,(137[&rate=6.025486886731316E-4]:3.978225333753E-1,134[&rate=6.025486886731316E-4]:3.265896566631E-1)[&rate=6.025486886731316E-4]:6.680942423809E-2)[&rate=6.025486886731316E-4]:8.750014186021E-1,(103[&rate=6.025486886731316E-4]:7.401940871569E-1,((12[&rate=6.025486886731316E-4]:3.371614695003E-1,5[&rate=6.025486886731316E-4]:2.988053051168E-1)[&rate=6.025486886731316E-4]:1.616900274637E-1,29[&rate=6.025486886731316E-4]:6.057008120325E-1)[&rate=6.025486886731316E-4]:3.673699874532E-1)[&rate=6.025486886731316E-4]:1.448754357552E0)[&rate=6.025486886731316E-4]:2.915217087143E-2,52[&rate=6.025486886731316E-4]:5.53806881019E-1)[&rate=6.025486886731316E-4]:1.803433769669E-2)[&rate=6.025486886731316E-4]:6.112636068791E-3)[&rate=6.025486886731316E-4]:2.759472950778E-1,125[&rate=6.025486886731316E-4]:6.353219148897E-1)[&rate=6.025486886731316E-4]:4.462371431293E-1)[&rate=6.025486886731316E-4]:3.436070373914E-1,((((((123[&rate=6.025486886731316E-4]:1.304176488549E-1,124[&rate=6.025486886731316E-4]:1.276854084178E-1)[&rate=6.025486886731316E-4]:1.434153436041E-1,122[&rate=6.025486886731316E-4]:2.73832992459E-1)[&rate=6.025486886731316E-4]:4.140340012122E-1,67[&rate=6.025486886731316E-4]:1.865944433305E-1)[&rate=6.025486886731316E-4]:2.120238435378E-1,66[&rate=6.025486886731316E-4]:3.986182868683E-1)[&rate=6.025486886731316E-4]:1.754326661267E-1,((119[&rate=6.025486886731316E-4]:1.528930594161E0,120[&rate=6.025486886731316E-4]:1.433040183202E0)[&rate=6.025486886731316E-4]:1.882816968208E-1,(((138[&rate=6.025486886731316E-4]:1.497499412259E-1,136[&rate=6.025486886731316E-4]:1.824309191068E-2)[&rate=6.025486886731316E-4]:3.458346725735E-1,135[&rate=6.025486886731316E-4]:2.955846137993E-1)[&rate=6.025486886731316E-4]:1.055259926977E0,126[&rate=6.025486886731316E-4]:9.130872236121E-1)[&rate=6.025486886731316E-4]:1.842254472621E-2)[&rate=6.025486886731316E-4]:8.897153743416E-1)[&rate=6.025486886731316E-4]:1.340211177649E-1,((((((118[&rate=6.025486886731316E-4]:5.434946010974E-1,(69[&rate=6.025486886731316E-4]:4.99551516579E-1,((132[&rate=6.025486886731316E-4]:1.470201747914E-1,(129[&rate=6.025486886731316E-4]:1.075238501483E-1,130[&rate=6.025486886731316E-4]:1.075238501483E-1)[&rate=6.025486886731316E-4]:3.675659861573E-2)[&rate=6.025486886731316E-4]:8.065752201494E-2,131[&rate=6.025486886731316E-4]:2.276776968063E-1)[&rate=6.025486886731316E-4]:1.266683403205E-1)[&rate=6.025486886731316E-4]:5.490198862804E-2)[&rate=6.025486886731316E-4]:9.761257791057E-1,128[&rate=6.025486886731316E-4]:1.379894352806E0)[&rate=6.025486886731316E-4]:1.085662677721E-1,((65[&rate=6.025486886731316E-4]:1.44748021001E-1,(60[&rate=6.025486886731316E-4]:6.431732010628E-2,(64[&rate=6.025486886731316E-4]:9.839954775729E-2,62[&rate=6.025486886731316E-4]:1.394954381683E-1)[&rate=6.025486886731316E-4]:1.166027038557E-1)[&rate=6.025486886731316E-4]:8.043070089469E-2)[&rate=6.025486886731316E-4]:4.415154299338E-1,(63[&rate=6.025486886731316E-4]:1.129828352688E-2,61[&rate=6.025486886731316E-4]:5.239417393792E-2)[&rate=6.025486886731316E-4]:7.256500989146E-1)[&rate=6.025486886731316E-4]:8.501423751227E-1)[&rate=6.025486886731316E-4]:1.209323544499E-1,(((((46[&rate=6.025486886731316E-4]:5.315546690011E-1,43[&rate=6.025486886731316E-4]:5.315546690011E-1)[&rate=6.025486886731316E-4]:1.871534062124E-2,(41[&rate=6.025486886731316E-4]:3.892772644386E-1,(48[&rate=6.025486886731316E-4]:3.296141190382E-1,42[&rate=6.025486886731316E-4]:2.91362752918E-1)[&rate=6.025486886731316E-4]:1.033789923949E-1)[&rate=6.025486886731316E-4]:1.063479364407E-1)[&rate=6.025486886731316E-4]:8.684835570988E-2,(((50[&rate=6.025486886731316E-4]:3.258932720261E-1,49[&rate=6.025486886731316E-4]:3.258932720261E-1)[&rate=6.025486886731316E-4]:4.785627051287E-2,44[&rate=6.025486886731316E-4]:4.010719469104E-1)[&rate=6.025486886731316E-4]:1.670663360239E-1,51[&rate=6.025486886731316E-4]:5.462803594371E-1)[&rate=6.025486886731316E-4]:6.351560152361E-2)[&rate=6.025486886731316E-4]:2.116208482132E-2,47[&rate=6.025486886731316E-4]:6.582804501535E-1)[&rate=6.025486886731316E-4]:9.862551315307E-2,45[&rate=6.025486886731316E-4]:7.487092419952E-1)[&rate=6.025486886731316E-4]:8.728752074124E-2)[&rate=6.025486886731316E-4]:1.12349398745E-1,(35[&rate=6.025486886731316E-4]:1.880138807107E-3,(36[&rate=6.025486886731316E-4]:1.465846710833E-2,(127[&rate=6.025486886731316E-4]:2.322825665935E0,121[&rate=6.025486886731316E-4]:1.881729775524E0)[&rate=6.025486886731316E-4]:2.123807463789E-1)[&rate=6.025486886731316E-4]:3.379701416453E-2)[&rate=6.025486886731316E-4]:1.91095111678E-1)[&rate=6.025486886731316E-4]:3.380960040205E-1,(38[&rate=6.025486886731316E-4]:6.034482431545E-1,(39[&rate=6.025486886731316E-4]:5.365952627415E-1,((147[&rate=6.025486886731316E-4]:5.338292475572E-1,((16[&rate=6.025486886731316E-4]:2.264379151112E0,(101[&rate=6.025486886731316E-4]:7.507315038509E-1,((((15[&rate=6.025486886731316E-4]:3.527183351245E-1,10[&rate=6.025486886731316E-4]:3.143621707411E-1)[&rate=6.025486886731316E-4]:3.764498091724E-1,(18[&rate=6.025486886731316E-4]:7.004830400547E-1,6[&rate=6.025486886731316E-4]:6.374693414246E-1)[&rate=6.025486886731316E-4]:3.690428232454E-2)[&rate=6.025486886731316E-4]:3.23521400504E-1,(3[&rate=6.025486886731316E-4]:5.692513008571E-1,((89[&rate=6.025486886731316E-4]:1.514932405426E-1,88[&rate=6.025486886731316E-4]:1.377946104056E-1)[&rate=6.025486886731316E-4]:1.092310686388E-1,((92[&rate=6.025486886731316E-4]:4.5378676943E-2,(91[&rate=6.025486886731316E-4]:1.284997292401E-2,90[&rate=6.025486886731316E-4]:1.284997292401E-2)[&rate=6.025486886731316E-4]:3.252870401899E-2)[&rate=6.025486886731316E-4]:1.789538869303E-1,(87[&rate=6.025486886731316E-4]:1.486451609538E-1,(((93[&rate=6.025486886731316E-4]:4.230586991071E-2,84[&rate=6.025486886731316E-4]:2.86072397737E-2)[&rate=6.025486886731316E-4]:3.375256460612E-2,85[&rate=6.025486886731316E-4]:6.235980437982E-2)[&rate=6.025486886731316E-4]:3.191006026073E-2,(83[&rate=6.025486886731316E-4]:5.228486923271E-2,86[&rate=6.025486886731316E-4]:5.228486923271E-2)[&rate=6.025486886731316E-4]:4.198499540783E-2)[&rate=6.025486886731316E-4]:5.437529631325E-2)[&rate=6.025486886731316E-4]:6.198877278252E-2)[&rate=6.025486886731316E-4]:3.639174530817E-2)[&rate=6.025486886731316E-4]:8.619516492098E-1)[&rate=6.025486886731316E-4]:3.765889288756E-1)[&rate=6.025486886731316E-4]:3.896369230695E-1,((102[&rate=6.025486886731316E-4]:3.56521120838E-2,((((21[&rate=6.025486886731316E-4]:7.172690556529E-1,28[&rate=6.025486886731316E-4]:7.419265898993E-1)[&rate=6.025486886731316E-4]:1.496774204786E-1,1[&rate=6.025486886731316E-4]:1.05302640515E-1)[&rate=6.025486886731316E-4]:4.926265195768E-2,24[&rate=6.025486886731316E-4]:9.353872102809E-1)[&rate=6.025486886731316E-4]:1.738672831149E-1,((140[&rate=6.025486886731316E-4]:5.473392983648E-1,11[&rate=6.025486886731316E-4]:5.665173805566E-1)[&rate=6.025486886731316E-4]:3.003248581495E-2,((25[&rate=6.025486886731316E-4]:6.07230730483E-1,20[&rate=6.025486886731316E-4]:5.880526482912E-1)[&rate=6.025486886731316E-4]:6.5016541215E-2,23[&rate=6.025486886731316E-4]:6.612883675883E-1)[&rate=6.025486886731316E-4]:2.019300563242E-2)[&rate=6.025486886731316E-4]:4.168142160654E-1)[&rate=6.025486886731316E-4]:8.804145430437E-2)[&rate=6.025486886731316E-4]:7.680209064385E-2,(((141[&rate=6.025486886731316E-4]:8.959495094149E-2,(144[&rate=6.025486886731316E-4]:5.060800371877E-2,145[&rate=6.025486886731316E-4]:5.608745577372E-2)[&rate=6.025486886731316E-4]:3.624722119536E-2)[&rate=6.025486886731316E-4]:1.061222126381E-1,142[&rate=6.025486886731316E-4]:1.984568896071E-1)[&rate=6.025486886731316E-4]:1.13123339939E0,((((((104[&rate=6.025486886731316E-4]:1.251484616204E-1,114[&rate=6.025486886731316E-4]:6.487448901767E-2)[&rate=6.025486886731316E-4]:2.301251630326E-1,112[&rate=6.025486886731316E-4]:3.771914328722E-1)[&rate=6.025486886731316E-4]:2.820593656207E-1,(108[&rate=6.025486886731316E-4]:2.794121072922E-1,(107[&rate=6.025486886731316E-4]:2.434015974174E-1,109[&rate=6.025486886731316E-4]:2.625796796091E-1)[&rate=6.025486886731316E-4]:3.875023590214E-2)[&rate=6.025486886731316E-4]:3.551811569543E-1)[&rate=6.025486886731316E-4]:1.725034887881E-1,((116[&rate=6.025486886731316E-4]:6.417968962157E-1,(148[&rate=6.025486886731316E-4]:3.193390705204E-1,143[&rate=6.025486886731316E-4]:3.165993444931E-1)[&rate=6.025486886731316E-4]:3.60813990079E-1)[&rate=6.025486886731316E-4]:6.424118381627E-2,((139[&rate=6.025486886731316E-4]:4.396487559269E-1,106[&rate=6.025486886731316E-4]:2.478679340092E-1)[&rate=6.025486886731316E-4]:5.80514103458E-2,111[&rate=6.025486886731316E-4]:3.223577005194E-1)[&rate=6.025486886731316E-4]:4.603927082798E-1)[&rate=6.025486886731316E-4]:4.352442642714E-2)[&rate=6.025486886731316E-4]:3.474931224045E-2,(115[&rate=6.025486886731316E-4]:5.321945835339E-1,(19[&rate=6.025486886731316E-4]:3.54576101606E-1,13[&rate=6.025486886731316E-4]:3.162199372223E-1)[&rate=6.025486886731316E-4]:2.981664271334E-1)[&rate=6.025486886731316E-4]:2.521172351657E-1)[&rate=6.025486886731316E-4]:2.371572955172E-1,(((110[&rate=6.025486886731316E-4]:6.893889430253E-1,105[&rate=6.025486886731316E-4]:6.674711348062E-1)[&rate=6.025486886731316E-4]:7.184330703318E-2,(17[&rate=6.025486886731316E-4]:4.323385799923E-1,14[&rate=6.025486886731316E-4]:3.939824156086E-1)[&rate=6.025486886731316E-4]:3.727292865046E-1)[&rate=6.025486886731316E-4]:3.272035331224E-2,((113[&rate=6.025486886731316E-4]:6.521227435483E-1,117[&rate=6.025486886731316E-4]:6.548624695759E-1)[&rate=6.025486886731316E-4]:1.523967989127E-2,(9[&rate=6.025486886731316E-4]:5.738634997586E-1,(30[&rate=6.025486886731316E-4]:2.260877322468E-1,4[&rate=6.025486886731316E-4]:5.348499252082E-2)[&rate=6.025486886731316E-4]:4.710634387446E-1)[&rate=6.025486886731316E-4]:8.527974559895E-2)[&rate=6.025486886731316E-4]:1.320696319859E-1)[&rate=6.025486886731316E-4]:3.042288396132E-1)[&rate=6.025486886731316E-4]:5.342665423213E-2)[&rate=6.025486886731316E-4]:2.933925619641E-2)[&rate=6.025486886731316E-4]:2.257626761019E-1)[&rate=6.025486886731316E-4]:4.179940770763E-1)[&rate=6.025486886731316E-4]:4.013188801375E-1)[&rate=6.025486886731316E-4]:2.783600397866E-1,(146[&rate=6.025486886731316E-4]:5.137184395566E-1,40[&rate=6.025486886731316E-4]:3.934998603217E-1)[&rate=6.025486886731316E-4]:6.374640445951E-2)[&rate=6.025486886731316E-4]:1.920593359568E-2)[&rate=6.025486886731316E-4]:1.472201229118E-2,(((((22[&rate=6.025486886731316E-4]:4.192362573818E-1,27[&rate=6.025486886731316E-4]:4.356746135462E-1)[&rate=6.025486886731316E-4]:1.957335379272E-1,31[&rate=6.025486886731316E-4]:6.69764315857E-1)[&rate=6.025486886731316E-4]:1.335465673934E-1,((7[&rate=6.025486886731316E-4]:2.60697219556E-1,8[&rate=6.025486886731316E-4]:2.60697219556E-1)[&rate=6.025486886731316E-4]:2.867092541485E-1,26[&rate=6.025486886731316E-4]:6.54255788773E-1)[&rate=6.025486886731316E-4]:1.05219478039E-1)[&rate=6.025486886731316E-4]:1.706558735957E-1,2[&rate=6.025486886731316E-4]:7.465694965721E-1)[&rate=6.025486886731316E-4]:1.676928519064E0,((97[&rate=6.025486886731316E-4]:3.750217923239E-1,(98[&rate=6.025486886731316E-4]:5.151456088912E-1,(99[&rate=6.025486886731316E-4]:3.861193806928E-1,96[&rate=6.025486886731316E-4]:3.506002550099E-1)[&rate=6.025486886731316E-4]:1.508841516956E-1)[&rate=6.025486886731316E-4]:5.932973534518E-2)[&rate=6.025486886731316E-4]:7.014614323794E-3,(95[&rate=6.025486886731316E-4]:4.379856621343E-1,(100[&rate=6.025486886731316E-4]:2.56894882838E-1,94[&rate=6.025486886731316E-4]:2.56894882838E-1)[&rate=6.025486886731316E-4]:9.639132574423E-2)[&rate=6.025486886731316E-4]:1.544332581746E-1)[&rate=6.025486886731316E-4]:1.369755479297E-2)[&rate=6.025486886731316E-4]:2.440199786125E-2)[&rate=6.025486886731316E-4]:4.542105207344E-2)[&rate=6.025486886731316E-4]:1.35158991342E-1)[&rate=6.025486886731316E-4]:5.299884578666E-1)[&rate=6.025486886731316E-4]:1.770008162542E-1)[&rate=6.025486886731316E-4]:2.706720211598E-3)[&rate=6.025486886731316E-4]:1.581059186762E-1)[&rate=6.025486886731316E-4]:5.795725815544E-2,(32[&rate=6.025486886731316E-4]:7.350263180996E-3,33[&rate=6.025486886731316E-4]:1.282971523571E-2)[&rate=6.025486886731316E-4]:3.45601977729E-2);
tree STATE_40950000 [&joint=-20984.10686730634,lnP=-20984.10686730634] = [&R] (33[&rate=5.860892849143234E-4]:3.236805748519E-2,((34[&rate=5.860892849143234E-4]:1.756803597268E-2,((((((52[&rate=5.860892849143234E-4]:7.80894184029E-1,((((77[&rate=5.860892849143234E-4]:1.579107020602E-1,73[&rate=5.860892849143234E-4]:1.63390154115E-1)[&rate=5.860892849143234E-4]:3.749861703667E-1,(((71[&rate=5.860892849143234E-4]:8.165566751489E-2,80[&rate=5.860892849143234E-4]:1.008337497066E-1)[&rate=5.860892849143234E-4]:1.556091870894E-1,81[&rate=5.860892849143234E-4]:2.56442936796E-1)[&rate=5.860892849143234E-4]:1.875516508178E-1,(79[&rate=5.860892849143234E-4]:3.911129247126E-1,(82[&rate=5.860892849143234E-4]:2.41077057897E-1,(78[&rate=5.860892849143234E-4]:1.368150158647E-1,72[&rate=5.860892849143234E-4]:1.148972076454E-1)[&rate=5.860892849143234E-4]:9.604286395017E-2)[&rate=5.860892849143234E-4]:1.582550448977E-1)[&rate=5.860892849143234E-4]:6.110084098348E-2)[&rate=5.860892849143234E-4]:4.506666837478E-2)[&rate=5.860892849143234E-4]:1.231080071055E-1,(75[&rate=5.860892849143234E-4]:4.691252985584E-1,((74[&rate=5.860892849143234E-4]:3.735497411779E-1,76[&rate=5.860892849143234E-4]:3.735497411779E-1)[&rate=5.860892849143234E-4]:6.988520013018E-2,70[&rate=5.860892849143234E-4]:4.050787769247E-1)[&rate=5.860892849143234E-4]:2.569035725033E-2)[&rate=5.860892849143234E-4]:1.923590330288E-1)[&rate=5.860892849143234E-4]:8.110604721668E-1,(53[&rate=5.860892849143234E-4]:6.859479855423E-1,(103[&rate=5.860892849143234E-4]:4.717137688347E-1,((12[&rate=5.860892849143234E-4]:2.94624346119E-1,5[&rate=5.860892849143234E-4]:2.562681817355E-1)[&rate=5.860892849143234E-4]:1.785603918281E-1,29[&rate=5.860892849143234E-4]:5.800340530156E-1)[&rate=5.860892849143234E-4]:1.245564281479E-1)[&rate=5.860892849143234E-4]:1.88672467258E0)[&rate=5.860892849143234E-4]:4.013375959958E-2)[&rate=5.860892849143234E-4]:4.661571757573E-2)[&rate=5.860892849143234E-4]:7.008270265409E-2,(137[&rate=5.860892849143234E-4]:5.412130490187E-1,(134[&rate=5.860892849143234E-4]:4.089152457233E-1,133[&rate=5.860892849143234E-4]:4.390522320245E-1)[&rate=5.860892849143234E-4]:6.106492658317E-2)[&rate=5.860892849143234E-4]:1.124742503732E0)[&rate=5.860892849143234E-4]:3.462440377455E-1,125[&rate=5.860892849143234E-4]:9.78641689456E-1)[&rate=5.860892849143234E-4]:1.218618252281E-1,((57[&rate=5.860892849143234E-4]:4.103802158126E-1,(((54[&rate=5.860892849143234E-4]:2.234800943196E-1,(59[&rate=5.860892849143234E-4]:3.79332571124E-2,58[&rate=5.860892849143234E-4]:5.705894017251E-2)[&rate=5.860892849143234E-4]:2.237982033274E-1)[&rate=5.860892849143234E-4]:6.557896500969E-2,(55[&rate=5.860892849143234E-4]:2.101337028837E-1,56[&rate=5.860892849143234E-4]:2.101337028837E-1)[&rate=5.860892849143234E-4]:1.089800012542E-1)[&rate=5.860892849143234E-4]:3.357530444571E-2,37[&rate=5.860892849143234E-4]:3.991370960155E-1)[&rate=5.860892849143234E-4]:4.676224548026E-2)[&rate=5.860892849143234E-4]:1.93441154717E-1,68[&rate=5.860892849143234E-4]:5.519088022235E-1)[&rate=5.860892849143234E-4]:3.819280457938E-1)[&rate=5.860892849143234E-4]:2.773169838371E-1,(((127[&rate=5.860892849143234E-4]:2.875936500808E0,((((65[&rate=5.860892849143234E-4]:8.970984107417E-2,(60[&rate=5.860892849143234E-4]:4.982093161194E-2,(62[&rate=5.860892849143234E-4]:1.942634930468E-1,64[&rate=5.860892849143234E-4]:1.531676026358E-1)[&rate=5.860892849143234E-4]:4.733826048286E-2)[&rate=5.860892849143234E-4]:3.988890946223E-2)[&rate=5.860892849143234E-4]:2.515109728573E-1,(63[&rate=5.860892849143234E-4]:5.756566560686E-2,61[&rate=5.860892849143234E-4]:9.86615560179E-2)[&rate=5.860892849143234E-4]:4.343400798313E-1)[&rate=5.860892849143234E-4]:8.982600409564E-1,(128[&rate=5.860892849143234E-4]:1.182592275482E0,((118[&rate=5.860892849143234E-4]:6.172828889926E-1,((132[&rate=5.860892849143234E-4]:1.187142128157E-1,129[&rate=5.860892849143234E-4]:1.159744867884E-1)[&rate=5.860892849143234E-4]:1.437359651647E-1,(130[&rate=5.860892849143234E-4]:1.494468190916E-1,131[&rate=5.860892849143234E-4]:1.521865451189E-1)[&rate=5.860892849143234E-4]:1.102636328615E-1)[&rate=5.860892849143234E-4]:2.205861356696E-1)[&rate=5.860892849143234E-4]:1.336230508169E-1,69[&rate=5.860892849143234E-4]:7.618648439191E-1)[&rate=5.860892849143234E-4]:5.714123630694E-1)[&rate=5.860892849143234E-4]:1.089433739267E-1)[&rate=5.860892849143234E-4]:3.633343967976E-1,((((43[&rate=5.860892849143234E-4]:4.125102179761E-1,46[&rate=5.860892849143234E-4]:4.125102179761E-1)[&rate=5.860892849143234E-4]:2.558153780579E-2,(48[&rate=5.860892849143234E-4]:3.610909452013E-1,(42[&rate=5.860892849143234E-4]:2.984642790075E-1,41[&rate=5.860892849143234E-4]:2.929997981332E-1)[&rate=5.860892849143234E-4]:2.437530007361E-2)[&rate=5.860892849143234E-4]:6.607184883207E-2)[&rate=5.860892849143234E-4]:1.215464907098E-1,(51[&rate=5.860892849143234E-4]:4.992171354609E-1,((50[&rate=5.860892849143234E-4]:3.597777390165E-1,49[&rate=5.860892849143234E-4]:3.597777390165E-1)[&rate=5.860892849143234E-4]:1.316878418173E-1,47[&rate=5.860892849143234E-4]:5.242524660796E-1)[&rate=5.860892849143234E-4]:2.287073752788E-3)[&rate=5.860892849143234E-4]:3.309870665928E-2)[&rate=5.860892849143234E-4]:3.628907711547E-2,(44[&rate=5.860892849143234E-4]:4.02804118879E-1,45[&rate=5.860892849143234E-4]:4.000718784419E-1)[&rate=5.860892849143234E-4]:1.876587238539E-1)[&rate=5.860892849143234E-4]:2.937432316188E-1)[&rate=5.860892849143234E-4]:1.827102902189E-1)[&rate=5.860892849143234E-4]:1.877838469199E-2,((36[&rate=5.860892849143234E-4]:6.596981676205E-2,35[&rate=5.860892849143234E-4]:1.939447429629E-2)[&rate=5.860892849143234E-4]:2.221647113638E-2,121[&rate=5.860892849143234E-4]:2.167638342693E0)[&rate=5.860892849143234E-4]:2.859806523964E-1)[&rate=5.860892849143234E-4]:2.766888047139E-1,(38[&rate=5.860892849143234E-4]:8.944776609825E-1,(((((((31[&rate=5.860892849143234E-4]:6.782255776523E-1,(22[&rate=5.860892849143234E-4]:8.448425548107E-2,27[&rate=5.860892849143234E-4]:1.009226116454E-1)[&rate=5.860892849143234E-4]:5.389468016232E-1)[&rate=5.860892849143234E-4]:3.872032250085E-1,((7[&rate=5.860892849143234E-4]:4.075809845912E-1,8[&rate=5.860892849143234E-4]:4.075809845912E-1)[&rate=5.860892849143234E-4]:1.482778371945E-1,26[&rate=5.860892849143234E-4]:6.627081368542E-1)[&rate=5.860892849143234E-4]:3.588850493681E-1)[&rate=5.860892849143234E-4]:5.173701193075E-1,2[&rate=5.860892849143234E-4]:1.355401661694E0)[&rate=5.860892849143234E-4]:1.054396151225E0,16[&rate=5.860892849143234E-4]:2.538564936207E0)[&rate=5.860892849143234E-4]:1.050012525706E-1,(98[&rate=5.860892849143234E-4]:6.652196943805E-1,((99[&rate=5.860892849143234E-4]:4.936828930372E-1,96[&rate=5.860892849143234E-4]:4.581637673544E-1)[&rate=5.860892849143234E-4]:1.016515807395E-1,(95[&rate=5.860892849143234E-4]:4.428200404841E-1,(94[&rate=5.860892849143234E-4]:2.784799398202E-1,100[&rate=5.860892849143234E-4]:2.784799398202E-1)[&rate=5.860892849143234E-4]:7.964064711184E-2)[&rate=5.860892849143234E-4]:1.415854715442E-1)[&rate=5.860892849143234E-4]:9.174314410092E-2)[&rate=5.860892849143234E-4]:2.126886882629E-2)[&rate=5.860892849143234E-4]:1.096038370674E-2,((((101[&rate=5.860892849143234E-4]:9.324595048584E-1,((((6[&rate=5.860892849143234E-4]:5.636227565853E-1,(15[&rate=5.860892849143234E-4]:4.974450737916E-1,10[&rate=5.860892849143234E-4]:4.590889094081E-1)[&rate=5.860892849143234E-4]:1.209722033416E-1)[&rate=5.860892849143234E-4]:5.265869809571E-2,((((86[&rate=5.860892849143234E-4]:8.259346669798E-2,85[&rate=5.860892849143234E-4]:8.259346669798E-2)[&rate=5.860892849143234E-4]:2.96365722433E-2,83[&rate=5.860892849143234E-4]:1.122300389413E-1)[&rate=5.860892849143234E-4]:3.654935371679E-1,((92[&rate=5.860892849143234E-4]:1.15173184523E-1,(91[&rate=5.860892849143234E-4]:6.952708431571E-2,90[&rate=5.860892849143234E-4]:6.952708431571E-2)[&rate=5.860892849143234E-4]:4.564610020729E-2)[&rate=5.860892849143234E-4]:2.939243991576E-1,(87[&rate=5.860892849143234E-4]:2.214790555554E-1,(93[&rate=5.860892849143234E-4]:1.802694815754E-2,84[&rate=5.860892849143234E-4]:4.328318020528E-3)[&rate=5.860892849143234E-4]:2.171507375348E-1)[&rate=5.860892849143234E-4]:1.739198979883E-1)[&rate=5.860892849143234E-4]:8.232462256554E-2)[&rate=5.860892849143234E-4]:2.326367928454E-1,(89[&rate=5.860892849143234E-4]:1.799286598983E-1,88[&rate=5.860892849143234E-4]:1.662300297613E-1)[&rate=5.860892849143234E-4]:5.441303391932E-1)[&rate=5.860892849143234E-4]:3.935923186032E-1)[&rate=5.860892849143234E-4]:7.13073268557E-1,(18[&rate=5.860892849143234E-4]:5.208058146543E-1,3[&rate=5.860892849143234E-4]:4.057373215037E-1)[&rate=5.860892849143234E-4]:8.715626072139E-1)[&rate=5.860892849143234E-4]:1.448339110266E-2,(((((144[&rate=5.860892849143234E-4]:4.473347261944E-1,141[&rate=5.860892849143234E-4]:4.500744522218E-1)[&rate=5.860892849143234E-4]:1.751714687531E-2,145[&rate=5.860892849143234E-4]:4.703313251247E-1)[&rate=5.860892849143234E-4]:1.182272071424E-1,142[&rate=5.860892849143234E-4]:5.885585322671E-1)[&rate=5.860892849143234E-4]:8.755904001534E-1,((((19[&rate=5.860892849143234E-4]:4.563672467795E-1,13[&rate=5.860892849143234E-4]:4.180110823958E-1)[&rate=5.860892849143234E-4]:4.856436024023E-1,(115[&rate=5.860892849143234E-4]:8.158217920979E-1,((((104[&rate=5.860892849143234E-4]:2.180711230741E-1,114[&rate=5.860892849143234E-4]:1.577971504714E-1)[&rate=5.860892849143234E-4]:3.626683181719E-1,112[&rate=5.860892849143234E-4]:6.026572494651E-1)[&rate=5.860892849143234E-4]:7.030277346182E-2,109[&rate=5.860892849143234E-4]:6.702202968996E-1)[&rate=5.860892849143234E-4]:9.440990290236E-2,(107[&rate=5.860892849143234E-4]:2.275629997218E-1,108[&rate=5.860892849143234E-4]:2.248232736944E-1)[&rate=5.860892849143234E-4]:5.178891178884E-1)[&rate=5.860892849143234E-4]:1.306436470905E-1)[&rate=5.860892849143234E-4]:5.641111878252E-3)[&rate=5.860892849143234E-4]:1.889491950702E-1,((148[&rate=5.860892849143234E-4]:5.336666552029E-1,143[&rate=5.860892849143234E-4]:5.309269291756E-1)[&rate=5.860892849143234E-4]:9.60494189036E-2,((139[&rate=5.860892849143234E-4]:4.477678111102E-1,(111[&rate=5.860892849143234E-4]:1.668367520192E-1,106[&rate=5.860892849143234E-4]:1.503983958548E-1)[&rate=5.860892849143234E-4]:1.055885933377E-1)[&rate=5.860892849143234E-4]:5.354586555239E-2,116[&rate=5.860892849143234E-4]:2.492588821421E-1)[&rate=5.860892849143234E-4]:3.421010275808E-1)[&rate=5.860892849143234E-4]:4.190521893236E-1)[&rate=5.860892849143234E-4]:1.283557199005E-1,(((30[&rate=5.860892849143234E-4]:2.951405682267E-1,4[&rate=5.860892849143234E-4]:1.225378285007E-1)[&rate=5.860892849143234E-4]:2.952482218346E-1,(9[&rate=5.860892849143234E-4]:3.328286913856E-1,113[&rate=5.860892849143234E-4]:3.410478694676E-1)[&rate=5.860892849143234E-4]:1.342724274428E-1)[&rate=5.860892849143234E-4]:1.940718246047E-1,((17[&rate=5.860892849143234E-4]:4.42535471401E-1,14[&rate=5.860892849143234E-4]:4.041793070173E-1)[&rate=5.860892849143234E-4]:1.636796756168E-1,((110[&rate=5.860892849143234E-4]:2.33224610225E-1,117[&rate=5.860892849143234E-4]:2.414437883073E-1)[&rate=5.860892849143234E-4]:1.335345656184E-1,105[&rate=5.860892849143234E-4]:3.448413676243E-1)[&rate=5.860892849143234E-4]:1.95620354736E-1)[&rate=5.860892849143234E-4]:1.015331388811E-1)[&rate=5.860892849143234E-4]:5.515674782536E-1)[&rate=5.860892849143234E-4]:7.058659292551E-2)[&rate=5.860892849143234E-4]:1.203085212995E-2,((24[&rate=5.860892849143234E-4]:9.918132309912E-1,(1[&rate=5.860892849143234E-4]:3.745057734497E-2,(21[&rate=5.860892849143234E-4]:4.286484633755E-1,28[&rate=5.860892849143234E-4]:4.533059976219E-1)[&rate=5.860892849143234E-4]:3.70445949586E-1)[&rate=5.860892849143234E-4]:1.73540735838E-1)[&rate=5.860892849143234E-4]:3.736607389846E-1,(102[&rate=5.860892849143234E-4]:1.845692896363E-1,((11[&rate=5.860892849143234E-4]:4.460187606719E-1,140[&rate=5.860892849143234E-4]:4.268406784802E-1)[&rate=5.860892849143234E-4]:1.82143998719E-1,(23[&rate=5.860892849143234E-4]:5.672887237477E-1,(20[&rate=5.860892849143234E-4]:4.44043009601E-1,25[&rate=5.860892849143234E-4]:4.632210917927E-1)[&rate=5.860892849143234E-4]:1.150265360647E-1)[&rate=5.860892849143234E-4]:1.458055424923E-1)[&rate=5.860892849143234E-4]:6.22159954903E-1)[&rate=5.860892849143234E-4]:1.926084472315E-2)[&rate=5.860892849143234E-4]:2.577430772521E-2)[&rate=5.860892849143234E-4]:6.491860376286E-2)[&rate=5.860892849143234E-4]:6.434159110658E-1)[&rate=5.860892849143234E-4]:4.788868676623E-1,97[&rate=5.860892849143234E-4]:3.671439621607E-1)[&rate=5.860892849143234E-4]:3.274824819339E-2,(147[&rate=5.860892849143234E-4]:5.19154720588E-1,146[&rate=5.860892849143234E-4]:5.819962506426E-1)[&rate=5.860892849143234E-4]:9.15279031264E-3)[&rate=5.860892849143234E-4]:6.202250786215E-3,39[&rate=5.860892849143234E-4]:4.771327125065E-1)[&rate=5.860892849143234E-4]:9.190093386065E-2)[&rate=5.860892849143234E-4]:2.94608395135E-1,40[&rate=5.860892849143234E-4]:8.636420415022E-1)[&rate=5.860892849143234E-4]:9.914163040943E-2)[&rate=5.860892849143234E-4]:3.121681880759E-1)[&rate=5.860892849143234E-4]:5.915279153923E-2)[&rate=5.860892849143234E-4]:7.581235122445E-3,((((126[&rate=5.860892849143234E-4]:1.013685337962E0,120[&rate=5.860892849143234E-4]:1.703497449647E0)[&rate=5.860892849143234E-4]:8.088562060321E-2,((135[&rate=5.860892849143234E-4]:2.995264526058E-1,(138[&rate=5.860892849143234E-4]:2.883983851031E-1,136[&rate=5.860892849143234E-4]:1.568915357879E-1)[&rate=5.860892849143234E-4]:2.111280675027E-1)[&rate=5.860892849143234E-4]:8.870415267502E-1,119[&rate=5.860892849143234E-4]:1.534513184835E0)[&rate=5.860892849143234E-4]:3.457602963741E-1)[&rate=5.860892849143234E-4]:3.843130389089E-1,66[&rate=5.860892849143234E-4]:2.317098077896E-1)[&rate=5.860892849143234E-4]:1.7066620345E-1,((124[&rate=5.860892849143234E-4]:3.055267314489E-1,(123[&rate=5.860892849143234E-4]:2.068339333119E-1,122[&rate=5.860892849143234E-4]:2.068339333119E-1)[&rate=5.860892849143234E-4]:1.014250385741E-1)[&rate=5.860892849143234E-4]:4.601262747596E-1,67[&rate=5.860892849143234E-4]:2.671126963049E-1)[&rate=5.860892849143234E-4]:1.352633149347E-1)[&rate=5.860892849143234E-4]:2.68638417965E-1)[&rate=5.860892849143234E-4]:2.095673053981E-1)[&rate=5.860892849143234E-4]:9.131217714351E-3,32[&rate=5.860892849143234E-4]:4.781445467944E-3)[&rate=5.860892849143234E-4]:2.210715996253E-2);
tree STATE_41040000 [&joint=-20972.913966543267,lnP=-20972.913966543267] = [&R] (34[&rate=5.97023902190635E-4]:1.640430425085E-1,((33[&rate=5.97023902190635E-4]:6.757416733534E-2,((((119[&rate=5.97023902190635E-4]:1.84650609013E0,(120[&rate=5.97023902190635E-4]:1.048737345603E0,(135[&rate=5.97023902190635E-4]:3.114450603729E-1,(138[&rate=5.97023902190635E-4]:1.83323822047E-1,136[&rate=5.97023902190635E-4]:5.181697273184E-2)[&rate=5.97023902190635E-4]:3.281212383259E-1)[&rate=5.97023902190635E-4]:4.852374907092E-1)[&rate=5.97023902190635E-4]:7.018783335681E-1)[&rate=5.97023902190635E-4]:1.683708408744E-1,126[&rate=5.97023902190635E-4]:1.22917440836E0)[&rate=5.97023902190635E-4]:2.63959919254E-1,66[&rate=5.97023902190635E-4]:2.459601379292E-1)[&rate=5.97023902190635E-4]:2.009019666763E-1,((122[&rate=5.97023902190635E-4]:2.798132295782E-1,(123[&rate=5.97023902190635E-4]:1.974192640834E-1,124[&rate=5.97023902190635E-4]:1.946870236462E-1)[&rate=5.97023902190635E-4]:8.239396549489E-2)[&rate=5.97023902190635E-4]:4.754556713919E-1,67[&rate=5.97023902190635E-4]:2.539963506294E-1)[&rate=5.97023902190635E-4]:1.928657539761E-1)[&rate=5.97023902190635E-4]:5.001641175243E-1)[&rate=5.97023902190635E-4]:2.256081536437E-2,((((((35[&rate=5.97023902190635E-4]:8.638753058159E-3,121[&rate=5.97023902190635E-4]:2.134666150318E0)[&rate=5.97023902190635E-4]:4.560583435503E-2,127[&rate=5.97023902190635E-4]:2.621367875084E0)[&rate=5.97023902190635E-4]:7.089011381867E-2,36[&rate=5.97023902190635E-4]:1.717100436976E-1)[&rate=5.97023902190635E-4]:1.039504753336E-1,((((60[&rate=5.97023902190635E-4]:8.178001537393E-2,65[&rate=5.97023902190635E-4]:8.178001537393E-2)[&rate=5.97023902190635E-4]:1.205395380739E-2,(62[&rate=5.97023902190635E-4]:1.914654068142E-1,64[&rate=5.97023902190635E-4]:1.503695164031E-1)[&rate=5.97023902190635E-4]:9.414938428491E-2)[&rate=5.97023902190635E-4]:1.171146005424E-1,(63[&rate=5.97023902190635E-4]:1.718053389497E-1,61[&rate=5.97023902190635E-4]:2.129012293607E-1)[&rate=5.97023902190635E-4]:1.898281622807E-1)[&rate=5.97023902190635E-4]:1.412563853195E0,((((132[&rate=5.97023902190635E-4]:1.074517620744E-1,129[&rate=5.97023902190635E-4]:1.04712036047E-1)[&rate=5.97023902190635E-4]:2.107682249691E-1,(131[&rate=5.97023902190635E-4]:1.724962819151E-1,130[&rate=5.97023902190635E-4]:1.697565558878E-1)[&rate=5.97023902190635E-4]:1.457237051283E-1)[&rate=5.97023902190635E-4]:6.800148830282E-1,(118[&rate=5.97023902190635E-4]:5.037373899848E-1,69[&rate=5.97023902190635E-4]:5.146962940945E-1)[&rate=5.97023902190635E-4]:6.287440554294E-1)[&rate=5.97023902190635E-4]:6.794689516432E-1,(128[&rate=5.97023902190635E-4]:1.645241600071E0,((51[&rate=5.97023902190635E-4]:6.319549078691E-1,((50[&rate=5.97023902190635E-4]:4.132810912553E-1,49[&rate=5.97023902190635E-4]:4.132810912553E-1)[&rate=5.97023902190635E-4]:1.137784801287E-1,(((41[&rate=5.97023902190635E-4]:2.169607335145E-1,(48[&rate=5.97023902190635E-4]:2.578325744482E-1,42[&rate=5.97023902190635E-4]:2.19581208328E-1)[&rate=5.97023902190635E-4]:2.844006060802E-3)[&rate=5.97023902190635E-4]:1.803711864319E-1,46[&rate=5.97023902190635E-4]:4.519767286894E-1)[&rate=5.97023902190635E-4]:4.621133890428E-2,43[&rate=5.97023902190635E-4]:4.981880675937E-1)[&rate=5.97023902190635E-4]:6.165838903608E-2)[&rate=5.97023902190635E-4]:9.943085561081E-2)[&rate=5.97023902190635E-4]:1.190360790488E-2,(47[&rate=5.97023902190635E-4]:2.580237359147E-1,(45[&rate=5.97023902190635E-4]:2.478290893552E-1,44[&rate=5.97023902190635E-4]:2.505613297923E-1)[&rate=5.97023902190635E-4]:1.997925248143E-3)[&rate=5.97023902190635E-4]:4.131571842308E-1)[&rate=5.97023902190635E-4]:2.088611889459E-1)[&rate=5.97023902190635E-4]:2.698276958875E-2)[&rate=5.97023902190635E-4]:3.342847779314E-3)[&rate=5.97023902190635E-4]:8.228508241381E-2)[&rate=5.97023902190635E-4]:2.137749320339E-1,(38[&rate=5.97023902190635E-4]:7.37675902269E-1,(147[&rate=5.97023902190635E-4]:5.691664955395E-1,(((98[&rate=5.97023902190635E-4]:5.111561320463E-1,(95[&rate=5.97023902190635E-4]:4.401984597083E-1,(94[&rate=5.97023902190635E-4]:2.399049409214E-1,100[&rate=5.97023902190635E-4]:2.399049409214E-1)[&rate=5.97023902190635E-4]:1.155940652348E-1)[&rate=5.97023902190635E-4]:8.188663408671E-2)[&rate=5.97023902190635E-4]:8.62281173898E-2,((40[&rate=5.97023902190635E-4]:4.398942198713E-1,(96[&rate=5.97023902190635E-4]:4.37257558925E-1,99[&rate=5.97023902190635E-4]:4.727766846078E-1)[&rate=5.97023902190635E-4]:1.17390759307E-1)[&rate=5.97023902190635E-4]:2.539351452736E-2,(101[&rate=5.97023902190635E-4]:1.085521614598E0,(((((145[&rate=5.97023902190635E-4]:5.048786860595E-1,(144[&rate=5.97023902190635E-4]:4.310235041841E-1,141[&rate=5.97023902190635E-4]:4.337632302114E-1)[&rate=5.97023902190635E-4]:6.83757298205E-2)[&rate=5.97023902190635E-4]:1.459462058343E-1,142[&rate=5.97023902190635E-4]:6.508248918938E-1)[&rate=5.97023902190635E-4]:9.177205071165E-1,(102[&rate=5.97023902190635E-4]:2.553635962154E-1,(((11[&rate=5.97023902190635E-4]:5.007431236654E-1,140[&rate=5.97023902190635E-4]:4.815650414736E-1)[&rate=5.97023902190635E-4]:2.760303183772E-1,(23[&rate=5.97023902190635E-4]:6.639336257285E-1,(20[&rate=5.97023902190635E-4]:3.748219425484E-1,25[&rate=5.97023902190635E-4]:3.940000247401E-1)[&rate=5.97023902190635E-4]:2.80892505098E-1)[&rate=5.97023902190635E-4]:1.977713231633E-1)[&rate=5.97023902190635E-4]:4.36261000219E-1,((1[&rate=5.97023902190635E-4]:2.644441695733E-2,(28[&rate=5.97023902190635E-4]:6.42662289917E-1,21[&rate=5.97023902190635E-4]:6.180047556706E-1)[&rate=5.97023902190635E-4]:1.700834969032E-1)[&rate=5.97023902190635E-4]:1.663079885967E-2,24[&rate=5.97023902190635E-4]:8.238971336252E-1)[&rate=5.97023902190635E-4]:4.850277195953E-1)[&rate=5.97023902190635E-4]:1.080825786112E-1)[&rate=5.97023902190635E-4]:6.660646032921E-2)[&rate=5.97023902190635E-4]:3.232179627051E-2,(((((((((104[&rate=5.97023902190635E-4]:1.879952993815E-1,114[&rate=5.97023902190635E-4]:1.277213267787E-1)[&rate=5.97023902190635E-4]:7.443565661288E-2,112[&rate=5.97023902190635E-4]:2.843487642135E-1)[&rate=5.97023902190635E-4]:1.780030571149E-1,109[&rate=5.97023902190635E-4]:4.59612095301E-1)[&rate=5.97023902190635E-4]:6.065841646614E-2,108[&rate=5.97023902190635E-4]:4.983527035481E-1)[&rate=5.97023902190635E-4]:4.675839136262E-2,107[&rate=5.97023902190635E-4]:5.478508209381E-1)[&rate=5.97023902190635E-4]:1.418000487564E-1,115[&rate=5.97023902190635E-4]:6.293768970917E-1)[&rate=5.97023902190635E-4]:5.530984832102E-2,(19[&rate=5.97023902190635E-4]:5.493507018573E-1,13[&rate=5.97023902190635E-4]:5.109945374736E-1)[&rate=5.97023902190635E-4]:2.55883988761E-1)[&rate=5.97023902190635E-4]:3.174791813526E-1,((((111[&rate=5.97023902190635E-4]:9.918685766126E-2,106[&rate=5.97023902190635E-4]:8.274850149689E-2)[&rate=5.97023902190635E-4]:3.650465425192E-1,139[&rate=5.97023902190635E-4]:6.395758659339E-1)[&rate=5.97023902190635E-4]:1.963967840935E-1,116[&rate=5.97023902190635E-4]:5.839178555069E-1)[&rate=5.97023902190635E-4]:1.891428351783E-1,(148[&rate=5.97023902190635E-4]:3.516914411994E-1,143[&rate=5.97023902190635E-4]:3.48951715172E-1)[&rate=5.97023902190635E-4]:4.597254138695E-1)[&rate=5.97023902190635E-4]:2.291052360802E-1)[&rate=5.97023902190635E-4]:2.404506619479E-1,(((105[&rate=5.97023902190635E-4]:4.012371863101E-1,110[&rate=5.97023902190635E-4]:4.231549945292E-1)[&rate=5.97023902190635E-4]:2.977708597025E-1,113[&rate=5.97023902190635E-4]:7.264053062864E-1)[&rate=5.97023902190635E-4]:8.493083756677E-2,((17[&rate=5.97023902190635E-4]:4.439019157802E-1,14[&rate=5.97023902190635E-4]:4.055457513966E-1)[&rate=5.97023902190635E-4]:1.304866166989E-1,((117[&rate=5.97023902190635E-4]:4.632508131698E-1,(30[&rate=5.97023902190635E-4]:5.595022203039E-1,4[&rate=5.97023902190635E-4]:3.868994805778E-1)[&rate=5.97023902190635E-4]:1.607735998918E-2)[&rate=5.97023902190635E-4]:4.142521405989E-2,9[&rate=5.97023902190635E-4]:4.9371712312E-1)[&rate=5.97023902190635E-4]:3.409606689336E-2)[&rate=5.97023902190635E-4]:2.753037757577E-1)[&rate=5.97023902190635E-4]:5.134722256819E-1)[&rate=5.97023902190635E-4]:1.034560860196E-1)[&rate=5.97023902190635E-4]:1.785297026508E-1,(((89[&rate=5.97023902190635E-4]:1.080830332271E-1,88[&rate=5.97023902190635E-4]:9.438440309012E-2)[&rate=5.97023902190635E-4]:2.097336208548E-1,((87[&rate=5.97023902190635E-4]:1.062457420326E-1,((91[&rate=5.97023902190635E-4]:5.841988225014E-2,90[&rate=5.97023902190635E-4]:5.841988225014E-2)[&rate=5.97023902190635E-4]:2.729002976785E-2,92[&rate=5.97023902190635E-4]:8.5709912018E-2)[&rate=5.97023902190635E-4]:3.423446015163E-2)[&rate=5.97023902190635E-4]:1.090681258615E-1,((85[&rate=5.97023902190635E-4]:1.179676737006E-1,(84[&rate=5.97023902190635E-4]:8.58239372498E-2,86[&rate=5.97023902190635E-4]:8.58239372498E-2)[&rate=5.97023902190635E-4]:3.214373645083E-2)[&rate=5.97023902190635E-4]:8.060102308693E-3,(83[&rate=5.97023902190635E-4]:9.855371830193E-2,93[&rate=5.97023902190635E-4]:1.122523484389E-1)[&rate=5.97023902190635E-4]:2.747405770739E-2)[&rate=5.97023902190635E-4]:8.92860918848E-2)[&rate=5.97023902190635E-4]:8.880415605076E-2)[&rate=5.97023902190635E-4]:1.597004668046E0,(((15[&rate=5.97023902190635E-4]:2.793573925701E-1,10[&rate=5.97023902190635E-4]:2.410012281867E-1)[&rate=5.97023902190635E-4]:3.78042810927E-1,6[&rate=5.97023902190635E-4]:6.026056829493E-1)[&rate=5.97023902190635E-4]:1.066447633117E-1,(3[&rate=5.97023902190635E-4]:4.698637281235E-1,18[&rate=5.97023902190635E-4]:5.849322212741E-1)[&rate=5.97023902190635E-4]:1.87331923617E-1)[&rate=5.97023902190635E-4]:7.042010128537E-1)[&rate=5.97023902190635E-4]:1.686851648443E-1)[&rate=5.97023902190635E-4]:5.581795111875E-1)[&rate=5.97023902190635E-4]:3.52930278794E-1)[&rate=5.97023902190635E-4]:3.68121449107E-3)[&rate=5.97023902190635E-4]:4.089488911211E-2,(((97[&rate=5.97023902190635E-4]:3.614635472331E-1,(((31[&rate=5.97023902190635E-4]:6.271245805285E-1,((22[&rate=5.97023902190635E-4]:3.877079797212E-1,27[&rate=5.97023902190635E-4]:4.041463358856E-1)[&rate=5.97023902190635E-4]:1.586308190158E-1,(26[&rate=5.97023902190635E-4]:4.234857858067E-1,(7[&rate=5.97023902190635E-4]:1.966716268968E-1,8[&rate=5.97023902190635E-4]:1.966716268968E-1)[&rate=5.97023902190635E-4]:1.199648438413E-1)[&rate=5.97023902190635E-4]:1.338119170399E-1)[&rate=5.97023902190635E-4]:2.599126124343E-2)[&rate=5.97023902190635E-4]:2.461707540454E-1,2[&rate=5.97023902190635E-4]:6.458980742998E-1)[&rate=5.97023902190635E-4]:1.711809052954E0,39[&rate=5.97023902190635E-4]:4.009813244239E-1)[&rate=5.97023902190635E-4]:3.152047417535E-2)[&rate=5.97023902190635E-4]:2.509277372686E-3,146[&rate=5.97023902190635E-4]:5.552296552069E-1)[&rate=5.97023902190635E-4]:3.483637634718E-2,16[&rate=5.97023902190635E-4]:2.555340378436E0)[&rate=5.97023902190635E-4]:4.001638568273E-2)[&rate=5.97023902190635E-4]:1.925608357285E-3)[&rate=5.97023902190635E-4]:2.941924668389E-1)[&rate=5.97023902190635E-4]:3.075496528459E-1)[&rate=5.97023902190635E-4]:5.082026124889E-1,(((((((103[&rate=5.97023902190635E-4]:5.429662789292E-1,((12[&rate=5.97023902190635E-4]:3.259404564991E-1,5[&rate=5.97023902190635E-4]:2.875842921156E-1)[&rate=5.97023902190635E-4]:2.924517958912E-1,29[&rate=5.97023902190635E-4]:7.252415674588E-1)[&rate=5.97023902190635E-4]:5.060142379923E-2)[&rate=5.97023902190635E-4]:1.607654305441E0,52[&rate=5.97023902190635E-4]:4.863268498092E-1)[&rate=5.97023902190635E-4]:2.06222924331E-1,53[&rate=5.97023902190635E-4]:6.843530528289E-1)[&rate=5.97023902190635E-4]:5.6326805261E-2,(((137[&rate=5.97023902190635E-4]:3.650605329219E-1,134[&rate=5.97023902190635E-4]:2.938276562097E-1)[&rate=5.97023902190635E-4]:1.312485005112E-1,133[&rate=5.97023902190635E-4]:4.55213143022E-1)[&rate=5.97023902190635E-4]:1.031558362537E0,((((81[&rate=5.97023902190635E-4]:2.048972275085E-1,80[&rate=5.97023902190635E-4]:2.048972275085E-1)[&rate=5.97023902190635E-4]:2.661133143701E-1,(73[&rate=5.97023902190635E-4]:4.36456105151E-1,77[&rate=5.97023902190635E-4]:4.309766530963E-1)[&rate=5.97023902190635E-4]:8.386950522074E-2)[&rate=5.97023902190635E-4]:1.751921120093E-2,(((78[&rate=5.97023902190635E-4]:1.429986891774E-1,72[&rate=5.97023902190635E-4]:1.210808809581E-1)[&rate=5.97023902190635E-4]:8.322520398807E-2,(79[&rate=5.97023902190635E-4]:1.591683825951E-1,82[&rate=5.97023902190635E-4]:1.673875606771E-1)[&rate=5.97023902190635E-4]:6.705551057041E-2)[&rate=5.97023902190635E-4]:7.55815218486E-2,71[&rate=5.97023902190635E-4]:2.7440815474E-1)[&rate=5.97023902190635E-4]:1.949435161478E-1)[&rate=5.97023902190635E-4]:2.877478269116E-1,(((70[&rate=5.97023902190635E-4]:3.581001593876E-1,74[&rate=5.97023902190635E-4]:3.964563237711E-1)[&rate=5.97023902190635E-4]:6.700513175985E-3,76[&rate=5.97023902190635E-4]:4.031568369471E-1)[&rate=5.97023902190635E-4]:8.544089952233E-2,75[&rate=5.97023902190635E-4]:4.885977364694E-1)[&rate=5.97023902190635E-4]:3.369949120149E-1)[&rate=5.97023902190635E-4]:6.255624187185E-1)[&rate=5.97023902190635E-4]:3.598784949924E-2)[&rate=5.97023902190635E-4]:3.083626992359E-1,125[&rate=5.97023902190635E-4]:8.386600436645E-1)[&rate=5.97023902190635E-4]:4.627693241382E-1,(((((58[&rate=5.97023902190635E-4]:5.924573318363E-2,54[&rate=5.97023902190635E-4]:1.868684003296E-3)[&rate=5.97023902190635E-4]:1.121540591363E-1,(57[&rate=5.97023902190635E-4]:9.912474426438E-2,37[&rate=5.97023902190635E-4]:1.346438699475E-1)[&rate=5.97023902190635E-4]:5.588160543251E-2)[&rate=5.97023902190635E-4]:1.718475055742E-1,(56[&rate=5.97023902190635E-4]:2.849725940982E-1,55[&rate=5.97023902190635E-4]:2.849725940982E-1)[&rate=5.97023902190635E-4]:3.095229942411E-2)[&rate=5.97023902190635E-4]:4.076332309046E-2,59[&rate=5.97023902190635E-4]:3.648849379244E-1)[&rate=5.97023902190635E-4]:1.745236209924E-1,68[&rate=5.97023902190635E-4]:4.902282310479E-1)[&rate=5.97023902190635E-4]:6.445344700882E-1)[&rate=5.97023902190635E-4]:3.559088764374E-1,32[&rate=5.97023902190635E-4]:5.8019432952E-2)[&rate=5.97023902190635E-4]:8.111781287091E-3)[&rate=5.97023902190635E-4]:1.85243164059E-2)[&rate=5.97023902190635E-4]:5.746970364441E-2);
tree STATE_41130000 [&joint=-20971.30323916773,lnP=-20971.30323916773] = [&R] ((((((((((((79[&rate=5.30903255462269E-4]:3.404764189739E-1,(71[&rate=5.30903255462269E-4]:2.98311430939E-1,82[&rate=5.30903255462269E-4]:3.339278692951E-1)[&rate=5.30903255462269E-4]:1.476772776088E-2)[&rate=5.30903255462269E-4]:5.806805016365E-2,(72[&rate=5.30903255462269E-4]:2.658450074769E-1,78[&rate=5.30903255462269E-4]:2.877628156962E-1)[&rate=5.30903255462269E-4]:1.107816534413E-1)[&rate=5.30903255462269E-4]:1.086745050482E-1,(73[&rate=5.30903255462269E-4]:4.659759546077E-1,(77[&rate=5.30903255462269E-4]:4.537272446267E-1,(81[&rate=5.30903255462269E-4]:1.196209207756E-1,80[&rate=5.30903255462269E-4]:1.196209207756E-1)[&rate=5.30903255462269E-4]:2.902707074127E-1)[&rate=5.30903255462269E-4]:6.769257926314E-3)[&rate=5.30903255462269E-4]:8.233890998881E-2)[&rate=5.30903255462269E-4]:2.048389808277E-1,(75[&rate=5.30903255462269E-4]:4.858458127069E-1,(74[&rate=5.30903255462269E-4]:4.449750485674E-1,(76[&rate=5.30903255462269E-4]:3.7117244633E-1,70[&rate=5.30903255462269E-4]:3.328162819465E-1)[&rate=5.30903255462269E-4]:7.380260223736E-2)[&rate=5.30903255462269E-4]:4.087076413955E-2)[&rate=5.30903255462269E-4]:2.673080327174E-1)[&rate=5.30903255462269E-4]:7.693420380576E-1,(53[&rate=5.30903255462269E-4]:6.254150621565E-1,(133[&rate=5.30903255462269E-4]:7.594087829046E-1,(137[&rate=5.30903255462269E-4]:3.449701541884E-1,134[&rate=5.30903255462269E-4]:2.737372774762E-1)[&rate=5.30903255462269E-4]:4.555345191272E-1)[&rate=5.30903255462269E-4]:6.480857762202E-1)[&rate=5.30903255462269E-4]:1.506177627132E-1)[&rate=5.30903255462269E-4]:2.793642635129E-2,(52[&rate=5.30903255462269E-4]:2.935772882474E-1,(103[&rate=5.30903255462269E-4]:4.699864153244E-1,((12[&rate=5.30903255462269E-4]:1.29146724929E-1,5[&rate=5.30903255462269E-4]:9.07905605455E-2)[&rate=5.30903255462269E-4]:2.449217147998E-1,29[&rate=5.30903255462269E-4]:4.809177547973E-1)[&rate=5.30903255462269E-4]:2.219453728559E-1)[&rate=5.30903255462269E-4]:1.487884607484E0)[&rate=5.30903255462269E-4]:5.18588684285E-1)[&rate=5.30903255462269E-4]:5.801006389257E-1,125[&rate=5.30903255462269E-4]:1.173687376486E0)[&rate=5.30903255462269E-4]:1.289620162687E-1,(((((56[&rate=5.30903255462269E-4]:3.491410786E-1,55[&rate=5.30903255462269E-4]:3.491410786E-1)[&rate=5.30903255462269E-4]:6.832250651789E-2,57[&rate=5.30903255462269E-4]:4.283925468666E-1)[&rate=5.30903255462269E-4]:2.566915818284E-2,(54[&rate=5.30903255462269E-4]:2.85739456448E-1,(58[&rate=5.30903255462269E-4]:2.527436013374E-1,37[&rate=5.30903255462269E-4]:2.718692843975E-1)[&rate=5.30903255462269E-4]:9.037290429093E-2)[&rate=5.30903255462269E-4]:1.273386420441E-1)[&rate=5.30903255462269E-4]:3.925590486591E-2,59[&rate=5.30903255462269E-4]:4.905853694782E-1)[&rate=5.30903255462269E-4]:1.061828890852E-1,68[&rate=5.30903255462269E-4]:5.475879306945E-1)[&rate=5.30903255462269E-4]:5.883947953929E-1)[&rate=5.30903255462269E-4]:1.953160403127E-1,(((((47[&rate=5.30903255462269E-4]:6.204882959992E-1,45[&rate=5.30903255462269E-4]:6.122915746879E-1)[&rate=5.30903255462269E-4]:5.590927488248E-2,((51[&rate=5.30903255462269E-4]:5.977301837237E-1,(50[&rate=5.30903255462269E-4]:5.507201965506E-1,49[&rate=5.30903255462269E-4]:5.507201965506E-1)[&rate=5.30903255462269E-4]:4.154550629884E-2)[&rate=5.30903255462269E-4]:4.632617697269E-3,(((43[&rate=5.30903255462269E-4]:4.690497127785E-1,(42[&rate=5.30903255462269E-4]:1.553273985285E-1,(41[&rate=5.30903255462269E-4]:1.344025119263E-1,48[&rate=5.30903255462269E-4]:1.781183589208E-1)[&rate=5.30903255462269E-4]:1.546040572794E-2)[&rate=5.30903255462269E-4]:2.645419863813E-1)[&rate=5.30903255462269E-4]:9.513199255182E-4,46[&rate=5.30903255462269E-4]:4.700010327041E-1)[&rate=5.30903255462269E-4]:1.396528133546E-1,44[&rate=5.30903255462269E-4]:6.041893651844E-1)[&rate=5.30903255462269E-4]:2.003135973382E-2)[&rate=5.30903255462269E-4]:4.671236508923E-2)[&rate=5.30903255462269E-4]:1.632858948552E-1,(((69[&rate=5.30903255462269E-4]:7.420023909385E-1,(((130[&rate=5.30903255462269E-4]:1.752403393994E-1,131[&rate=5.30903255462269E-4]:1.779800654268E-1)[&rate=5.30903255462269E-4]:1.914003207895E-2,(132[&rate=5.30903255462269E-4]:1.322393382793E-1,129[&rate=5.30903255462269E-4]:1.29499612252E-1)[&rate=5.30903255462269E-4]:6.488075922641E-2)[&rate=5.30903255462269E-4]:3.953590709088E-1,118[&rate=5.30903255462269E-4]:7.267257437571E-1)[&rate=5.30903255462269E-4]:4.31774307171E-3)[&rate=5.30903255462269E-4]:7.014190986324E-1,((65[&rate=5.30903255462269E-4]:3.413656372167E-1,((64[&rate=5.30903255462269E-4]:2.913143410768E-1,60[&rate=5.30903255462269E-4]:1.406294095701E-1)[&rate=5.30903255462269E-4]:8.271934592945E-2,62[&rate=5.30903255462269E-4]:4.151295774173E-1)[&rate=5.30903255462269E-4]:1.180168817171E-1)[&rate=5.30903255462269E-4]:3.671537544591E-1,(63[&rate=5.30903255462269E-4]:3.446391750209E-1,61[&rate=5.30903255462269E-4]:3.85735065432E-1)[&rate=5.30903255462269E-4]:5.145651481615E-1)[&rate=5.30903255462269E-4]:5.321623718677E-1)[&rate=5.30903255462269E-4]:1.141558162888E-1,128[&rate=5.30903255462269E-4]:1.406892374353E0)[&rate=5.30903255462269E-4]:1.979905823642E-1)[&rate=5.30903255462269E-4]:1.663495908021E-1,(((36[&rate=5.30903255462269E-4]:7.172487126597E-3,121[&rate=5.30903255462269E-4]:2.086624541921E0)[&rate=5.30903255462269E-4]:2.79175239904E-2,127[&rate=5.30903255462269E-4]:2.555637956322E0)[&rate=5.30903255462269E-4]:8.311103582611E-2,35[&rate=5.30903255462269E-4]:7.162570447736E-2)[&rate=5.30903255462269E-4]:1.708397197539E-1)[&rate=5.30903255462269E-4]:3.176816490464E-1,(38[&rate=5.30903255462269E-4]:8.546791937933E-1,(((101[&rate=5.30903255462269E-4]:1.239288803075E0,((((18[&rate=5.30903255462269E-4]:4.606335545584E-1,(15[&rate=5.30903255462269E-4]:3.881011594795E-1,10[&rate=5.30903255462269E-4]:3.49744995096E-1)[&rate=5.30903255462269E-4]:6.431321699665E-2)[&rate=5.30903255462269E-4]:1.334075463009E-1,6[&rate=5.30903255462269E-4]:5.310274022292E-1)[&rate=5.30903255462269E-4]:2.72106178935E-1,(((87[&rate=5.30903255462269E-4]:2.21711260779E-1,(89[&rate=5.30903255462269E-4]:1.037577157519E-1,88[&rate=5.30903255462269E-4]:9.005908561484E-2)[&rate=5.30903255462269E-4]:1.316521751642E-1)[&rate=5.30903255462269E-4]:4.928341347196E-4,(((91[&rate=5.30903255462269E-4]:5.432503400189E-2,90[&rate=5.30903255462269E-4]:5.432503400189E-2)[&rate=5.30903255462269E-4]:5.221243642495E-2,92[&rate=5.30903255462269E-4]:1.065374704268E-1)[&rate=5.30903255462269E-4]:1.023627676954E-1,(84[&rate=5.30903255462269E-4]:1.217224106453E-1,(((86[&rate=5.30903255462269E-4]:4.898760139252E-2,93[&rate=5.30903255462269E-4]:6.268623152954E-2)[&rate=5.30903255462269E-4]:1.374893498733E-2,83[&rate=5.30903255462269E-4]:6.273653637985E-2)[&rate=5.30903255462269E-4]:1.253596449719E-2,85[&rate=5.30903255462269E-4]:7.527250087704E-2)[&rate=5.30903255462269E-4]:4.644990976821E-2)[&rate=5.30903255462269E-4]:7.347919733996E-2)[&rate=5.30903255462269E-4]:2.700248692854E-2)[&rate=5.30903255462269E-4]:9.111775733609E-1,3[&rate=5.30903255462269E-4]:5.936556408775E-1)[&rate=5.30903255462269E-4]:1.574231457662E-1)[&rate=5.30903255462269E-4]:6.666757932015E-1,((102[&rate=5.30903255462269E-4]:3.30838698422E-1,((((20[&rate=5.30903255462269E-4]:1.840829678157E-1,25[&rate=5.30903255462269E-4]:2.032610500074E-1)[&rate=5.30903255462269E-4]:3.201822001922E-1,23[&rate=5.30903255462269E-4]:5.124843460899E-1)[&rate=5.30903255462269E-4]:2.513444125186E-1,(11[&rate=5.30903255462269E-4]:6.206930587834E-1,140[&rate=5.30903255462269E-4]:6.015149765916E-1)[&rate=5.30903255462269E-4]:5.820419297598E-2)[&rate=5.30903255462269E-4]:5.023126842822E-1,((1[&rate=5.30903255462269E-4]:5.858106097982E-2,(28[&rate=5.30903255462269E-4]:6.332158767327E-1,21[&rate=5.30903255462269E-4]:6.085583424862E-1)[&rate=5.30903255462269E-4]:2.116665541101E-1)[&rate=5.30903255462269E-4]:1.661444917411E-1,24[&rate=5.30903255462269E-4]:1.005547470529E0)[&rate=5.30903255462269E-4]:2.715528764712E-1)[&rate=5.30903255462269E-4]:2.153821870379E-1)[&rate=5.30903255462269E-4]:1.417054775204E-2,((((141[&rate=5.30903255462269E-4]:9.531431938946E-2,145[&rate=5.30903255462269E-4]:9.805404541704E-2)[&rate=5.30903255462269E-4]:3.236747354203E-1,144[&rate=5.30903255462269E-4]:4.162493287824E-1)[&rate=5.30903255462269E-4]:1.615869772313E-1,142[&rate=5.30903255462269E-4]:5.833157580686E-1)[&rate=5.30903255462269E-4]:7.23846767715E-1,((((((((104[&rate=5.30903255462269E-4]:2.805676535141E-1,114[&rate=5.30903255462269E-4]:2.202936809113E-1)[&rate=5.30903255462269E-4]:1.543093536414E-1,112[&rate=5.30903255462269E-4]:4.567948153746E-1)[&rate=5.30903255462269E-4]:9.013489872906E-2,(107[&rate=5.30903255462269E-4]:4.219564629225E-1,109[&rate=5.30903255462269E-4]:4.411345451143E-1)[&rate=5.30903255462269E-4]:1.03055442962E-1)[&rate=5.30903255462269E-4]:9.769674523966E-3,108[&rate=5.30903255462269E-4]:5.320418543812E-1)[&rate=5.30903255462269E-4]:1.101909381565E-1,115[&rate=5.30903255462269E-4]:5.846985459623E-1)[&rate=5.30903255462269E-4]:2.020176548713E-2,(19[&rate=5.30903255462269E-4]:4.456987446919E-1,13[&rate=5.30903255462269E-4]:4.073425803082E-1)[&rate=5.30903255462269E-4]:2.797495119631E-1)[&rate=5.30903255462269E-4]:2.242393674977E-1,((116[&rate=5.30903255462269E-4]:6.311299947145E-1,(111[&rate=5.30903255462269E-4]:5.319891283516E-1,(106[&rate=5.30903255462269E-4]:5.014968260792E-1,139[&rate=5.30903255462269E-4]:6.932776479969E-1)[&rate=5.30903255462269E-4]:1.405394610802E-2)[&rate=5.30903255462269E-4]:1.7585319513E-1)[&rate=5.30903255462269E-4]:1.104432162203E-2,(148[&rate=5.30903255462269E-4]:3.59083229826E-1,143[&rate=5.30903255462269E-4]:3.563435037987E-1)[&rate=5.30903255462269E-4]:3.214472508942E-1)[&rate=5.30903255462269E-4]:1.869653626106E-1)[&rate=5.30903255462269E-4]:9.463423182264E-2,(((17[&rate=5.30903255462269E-4]:3.574915750593E-1,14[&rate=5.30903255462269E-4]:3.191354106756E-1)[&rate=5.30903255462269E-4]:3.08227244807E-1,((113[&rate=5.30903255462269E-4]:3.925947605916E-1,9[&rate=5.30903255462269E-4]:3.843755825096E-1)[&rate=5.30903255462269E-4]:2.241540274421E-1,((30[&rate=5.30903255462269E-4]:2.314796599164E-1,4[&rate=5.30903255462269E-4]:5.887692019041E-2)[&rate=5.30903255462269E-4]:4.828791563842E-1,117[&rate=5.30903255462269E-4]:6.020300491774E-1)[&rate=5.30903255462269E-4]:1.745846488393E-2)[&rate=5.30903255462269E-4]:1.061386744887E-2)[&rate=5.30903255462269E-4]:7.798347077522E-2,(105[&rate=5.30903255462269E-4]:2.744662996439E-1,110[&rate=5.30903255462269E-4]:2.96384107863E-1)[&rate=5.30903255462269E-4]:4.034825663402E-1)[&rate=5.30903255462269E-4]:3.006195653338E-1)[&rate=5.30903255462269E-4]:1.285940944657E-1)[&rate=5.30903255462269E-4]:2.844220628562E-1)[&rate=5.30903255462269E-4]:7.548505969852E-2)[&rate=5.30903255462269E-4]:8.242739492571E-1)[&rate=5.30903255462269E-4]:4.698827226713E-1,((((146[&rate=5.30903255462269E-4]:6.710090458946E-1,(((26[&rate=5.30903255462269E-4]:7.271937751434E-1,(7[&rate=5.30903255462269E-4]:1.685112150748E-1,8[&rate=5.30903255462269E-4]:1.685112150748E-1)[&rate=5.30903255462269E-4]:4.51833245E-1)[&rate=5.30903255462269E-4]:3.348969107912E-1,(22[&rate=5.30903255462269E-4]:5.540547980738E-1,27[&rate=5.30903255462269E-4]:5.704931542382E-1)[&rate=5.30903255462269E-4]:4.970769837511E-1)[&rate=5.30903255462269E-4]:5.429688484567E-2,(2[&rate=5.30903255462269E-4]:6.016266812592E-1,31[&rate=5.30903255462269E-4]:8.290239415332E-1)[&rate=5.30903255462269E-4]:3.311992456854E-1)[&rate=5.30903255462269E-4]:1.574690342545E0)[&rate=5.30903255462269E-4]:1.68965972649E-2,((97[&rate=5.30903255462269E-4]:4.358206332656E-1,39[&rate=5.30903255462269E-4]:5.068588846317E-1)[&rate=5.30903255462269E-4]:1.269565087892E-2,16[&rate=5.30903255462269E-4]:2.605047461628E0)[&rate=5.30903255462269E-4]:4.813252841394E-2)[&rate=5.30903255462269E-4]:3.79508439653E-2,147[&rate=5.30903255462269E-4]:6.630149570702E-1)[&rate=5.30903255462269E-4]:2.742960861902E-2,40[&rate=5.30903255462269E-4]:6.330675165089E-1)[&rate=5.30903255462269E-4]:1.029398502433E-1)[&rate=5.30903255462269E-4]:1.459346926159E-1,((95[&rate=5.30903255462269E-4]:6.13332034937E-1,(94[&rate=5.30903255462269E-4]:2.951213507579E-1,100[&rate=5.30903255462269E-4]:2.951213507579E-1)[&rate=5.30903255462269E-4]:2.33511230627E-1)[&rate=5.30903255462269E-4]:1.652818243063E-1,((99[&rate=5.30903255462269E-4]:4.62050686765E-1,96[&rate=5.30903255462269E-4]:4.265315610821E-1)[&rate=5.30903255462269E-4]:2.335023579402E-1,98[&rate=5.30903255462269E-4]:6.73695121208E-1)[&rate=5.30903255462269E-4]:9.398977628653E-2)[&rate=5.30903255462269E-4]:2.4267246242E-1)[&rate=5.30903255462269E-4]:4.104314535425E-2)[&rate=5.30903255462269E-4]:3.078333259998E-1)[&rate=5.30903255462269E-4]:2.234310553502E-1)[&rate=5.30903255462269E-4]:2.451185003295E-2,(((122[&rate=5.30903255462269E-4]:2.874438339679E-1,(124[&rate=5.30903255462269E-4]:2.065450413796E-1,123[&rate=5.30903255462269E-4]:2.092772818167E-1)[&rate=5.30903255462269E-4]:7.816655215116E-2)[&rate=5.30903255462269E-4]:6.643567863069E-1,67[&rate=5.30903255462269E-4]:4.505280699341E-1)[&rate=5.30903255462269E-4]:2.769140845458E-2,((((135[&rate=5.30903255462269E-4]:3.694308123123E-1,(138[&rate=5.30903255462269E-4]:1.797446139549E-1,136[&rate=5.30903255462269E-4]:4.82377646397E-2)[&rate=5.30903255462269E-4]:3.896861983575E-1)[&rate=5.30903255462269E-4]:1.095378332777E0,(119[&rate=5.30903255462269E-4]:1.771374116423E0,120[&rate=5.30903255462269E-4]:1.675483705464E0)[&rate=5.30903255462269E-4]:4.138023414643E-2)[&rate=5.30903255462269E-4]:1.612302217538E-1,126[&rate=5.30903255462269E-4]:1.188282049679E0)[&rate=5.30903255462269E-4]:3.531400194029E-1,66[&rate=5.30903255462269E-4]:2.942478793969E-1)[&rate=5.30903255462269E-4]:1.839715989918E-1)[&rate=5.30903255462269E-4]:3.298705002721E-1)[&rate=5.30903255462269E-4]:1.49557361873E-1,(32[&rate=5.30903255462269E-4]:4.015314053311E-2,34[&rate=5.30903255462269E-4]:6.20709487522E-2)[&rate=5.30903255462269E-4]:3.256269315157E-2)[&rate=5.30903255462269E-4]:2.25964022139E-2,33[&rate=5.30903255462269E-4]:1.007916879533E-1);
tree STATE_41220000 [&joint=-20993.416477191822,lnP=-20993.416477191822] = [&R] (33[&rate=5.423618517056921E-4]:2.481912364581E-2,(32[&rate=5.423618517056921E-4]:1.6100452386E-3,((((((((73[&rate=5.423618517056921E-4]:3.416569776933E-1,(81[&rate=5.423618517056921E-4]:3.355731653804E-2,80[&rate=5.423618517056921E-4]:3.355731653804E-2)[&rate=5.423618517056921E-4]:2.587845926621E-1)[&rate=5.423618517056921E-4]:1.219411805005E-1,((71[&rate=5.423618517056921E-4]:3.422372290359E-1,77[&rate=5.423618517056921E-4]:4.05250927666E-1)[&rate=5.423618517056921E-4]:1.963741803596E-2,(79[&rate=5.423618517056921E-4]:2.426825735897E-1,(82[&rate=5.423618517056921E-4]:2.014025520723E-1,(78[&rate=5.423618517056921E-4]:6.758054402261E-2,72[&rate=5.423618517056921E-4]:4.566273580329E-2)[&rate=5.423618517056921E-4]:1.256028299676E-1)[&rate=5.423618517056921E-4]:4.949919959943E-2)[&rate=5.423618517056921E-4]:1.465893337562E-1)[&rate=5.423618517056921E-4]:3.323036043711E-2)[&rate=5.423618517056921E-4]:2.447697821993E-1,(75[&rate=5.423618517056921E-4]:6.536050082448E-1,((70[&rate=5.423618517056921E-4]:3.298680075091E-1,74[&rate=5.423618517056921E-4]:3.682241718926E-1)[&rate=5.423618517056921E-4]:2.261012640403E-2,76[&rate=5.423618517056921E-4]:3.908342982966E-1)[&rate=5.423618517056921E-4]:2.627707099482E-1)[&rate=5.423618517056921E-4]:5.476293214821E-2)[&rate=5.423618517056921E-4]:9.727155349332E-1,((52[&rate=5.423618517056921E-4]:4.308681885593E-1,(103[&rate=5.423618517056921E-4]:7.370593314039E-1,((12[&rate=5.423618517056921E-4]:1.099362210963E-1,5[&rate=5.423618517056921E-4]:7.158005671288E-2)[&rate=5.423618517056921E-4]:5.430539719062E-1,29[&rate=5.423618517056921E-4]:7.598395080711E-1)[&rate=5.423618517056921E-4]:2.100965356616E-1)[&rate=5.423618517056921E-4]:1.358102591716E0)[&rate=5.423618517056921E-4]:4.604676698448E-1,(((134[&rate=5.423618517056921E-4]:3.43177992698E-1,133[&rate=5.423618517056921E-4]:3.733149789991E-1)[&rate=5.423618517056921E-4]:9.738036702037E-2,137[&rate=5.423618517056921E-4]:5.117912364306E-1)[&rate=5.423618517056921E-4]:8.306641531078E-1,53[&rate=5.423618517056921E-4]:5.192800021591E-1)[&rate=5.423618517056921E-4]:3.638591349336E-1)[&rate=5.423618517056921E-4]:5.148127962142E-2)[&rate=5.423618517056921E-4]:3.728779846395E-1,125[&rate=5.423618517056921E-4]:1.097115887692E0)[&rate=5.423618517056921E-4]:1.419643235403E-1,(((((54[&rate=5.423618517056921E-4]:1.546287964093E-1,(56[&rate=5.423618517056921E-4]:9.504759456087E-2,55[&rate=5.423618517056921E-4]:9.504759456087E-2)[&rate=5.423618517056921E-4]:8.9635846657E-2)[&rate=5.423618517056921E-4]:4.141497900959E-3,37[&rate=5.423618517056921E-4]:2.352730265507E-1)[&rate=5.423618517056921E-4]:2.878517777289E-2,(57[&rate=5.423618517056921E-4]:1.588482652234E-1,58[&rate=5.423618517056921E-4]:1.752417078464E-1)[&rate=5.423618517056921E-4]:6.969081341702E-2)[&rate=5.423618517056921E-4]:1.33499531715E-1,59[&rate=5.423618517056921E-4]:3.593063699184E-1)[&rate=5.423618517056921E-4]:1.338202357821E-1,68[&rate=5.423618517056921E-4]:4.439462778316E-1)[&rate=5.423618517056921E-4]:6.284672667344E-1)[&rate=5.423618517056921E-4]:2.535449775823E-1,((((121[&rate=5.423618517056921E-4]:2.407118217455E0,((127[&rate=5.423618517056921E-4]:2.57804179539E0,36[&rate=5.423618517056921E-4]:5.749385018491E-2)[&rate=5.423618517056921E-4]:2.004675700915E-1,35[&rate=5.423618517056921E-4]:2.113860778107E-1)[&rate=5.423618517056921E-4]:6.970474238386E-2)[&rate=5.423618517056921E-4]:1.765555918143E-1,(((44[&rate=5.423618517056921E-4]:6.023056582248E-1,45[&rate=5.423618517056921E-4]:5.995734177877E-1)[&rate=5.423618517056921E-4]:2.008770023286E-1,((((48[&rate=5.423618517056921E-4]:2.484851137762E-1,41[&rate=5.423618517056921E-4]:2.047692667817E-1)[&rate=5.423618517056921E-4]:1.083700818318E-1,42[&rate=5.423618517056921E-4]:3.186038294878E-1)[&rate=5.423618517056921E-4]:1.581671883788E-1,(46[&rate=5.423618517056921E-4]:4.913977374443E-1,43[&rate=5.423618517056921E-4]:4.913977374443E-1)[&rate=5.423618517056921E-4]:3.455360829101E-2)[&rate=5.423618517056921E-4]:9.803469655423E-2,((47[&rate=5.423618517056921E-4]:4.357792536404E-1,51[&rate=5.423618517056921E-4]:4.084568492689E-1)[&rate=5.423618517056921E-4]:1.047097552634E-1,(50[&rate=5.423618517056921E-4]:3.931528602077E-1,49[&rate=5.423618517056921E-4]:3.931528602077E-1)[&rate=5.423618517056921E-4]:1.145492634504E-1)[&rate=5.423618517056921E-4]:8.349703338572E-2)[&rate=5.423618517056921E-4]:1.846610991381E-1)[&rate=5.423618517056921E-4]:2.167149949143E-1,(((64[&rate=5.423618517056921E-4]:4.393545516411E-1,((62[&rate=5.423618517056921E-4]:3.014708404935E-1,60[&rate=5.423618517056921E-4]:1.096900185758E-1)[&rate=5.423618517056921E-4]:1.144248571059E-1,65[&rate=5.423618517056921E-4]:2.241148756817E-1)[&rate=5.423618517056921E-4]:6.455474445264E-2)[&rate=5.423618517056921E-4]:2.302964131811E-1,(63[&rate=5.423618517056921E-4]:3.363892590897E-1,61[&rate=5.423618517056921E-4]:3.774851495008E-1)[&rate=5.423618517056921E-4]:3.332617057324E-1)[&rate=5.423618517056921E-4]:7.85201423179E-1,(128[&rate=5.423618517056921E-4]:1.280740855474E0,((69[&rate=5.423618517056921E-4]:7.449586634513E-1,((130[&rate=5.423618517056921E-4]:2.174659207766E-1,131[&rate=5.423618517056921E-4]:2.202056468039E-1)[&rate=5.423618517056921E-4]:1.376742991159E-2,(132[&rate=5.423618517056921E-4]:1.736465179318E-1,129[&rate=5.423618517056921E-4]:1.709067919045E-1)[&rate=5.423618517056921E-4]:6.032655878369E-2)[&rate=5.423618517056921E-4]:3.657801072836E-1)[&rate=5.423618517056921E-4]:1.033828436717E-1,118[&rate=5.423618517056921E-4]:8.373826030134E-1)[&rate=5.423618517056921E-4]:5.830842798582E-1)[&rate=5.423618517056921E-4]:7.548139554066E-2)[&rate=5.423618517056921E-4]:4.343393763069E-1)[&rate=5.423618517056921E-4]:1.958519079747E-1)[&rate=5.423618517056921E-4]:1.200988516273E-1,(38[&rate=5.423618517056921E-4]:1.070692894615E0,((((96[&rate=5.423618517056921E-4]:6.081377008133E-1,99[&rate=5.423618517056921E-4]:6.436568264961E-1)[&rate=5.423618517056921E-4]:1.619103281761E-1,98[&rate=5.423618517056921E-4]:7.83709231175E-1)[&rate=5.423618517056921E-4]:9.958041036529E-2,(95[&rate=5.423618517056921E-4]:6.060024209717E-1,(94[&rate=5.423618517056921E-4]:3.421687957757E-1,100[&rate=5.423618517056921E-4]:3.421687957757E-1)[&rate=5.423618517056921E-4]:1.79134171644E-1)[&rate=5.423618517056921E-4]:2.882161823173E-1)[&rate=5.423618517056921E-4]:1.573946816989E-1,(39[&rate=5.423618517056921E-4]:8.491992105923E-1,((((40[&rate=5.423618517056921E-4]:6.711531150294E-1,((2[&rate=5.423618517056921E-4]:8.427500586537E-1,((31[&rate=5.423618517056921E-4]:9.524136369567E-1,(26[&rate=5.423618517056921E-4]:7.924045014606E-1,(7[&rate=5.423618517056921E-4]:2.888125725164E-1,8[&rate=5.423618517056921E-4]:2.888125725164E-1)[&rate=5.423618517056921E-4]:3.967426138757E-1)[&rate=5.423618517056921E-4]:1.161735190577E-1)[&rate=5.423618517056921E-4]:3.758077623427E-2,(22[&rate=5.423618517056921E-4]:6.073429747401E-1,27[&rate=5.423618517056921E-4]:6.237813309045E-1)[&rate=5.423618517056921E-4]:3.278569179028E-1)[&rate=5.423618517056921E-4]:8.015290573681E-2)[&rate=5.423618517056921E-4]:1.599538377449E0,146[&rate=5.423618517056921E-4]:6.057812125078E-1)[&rate=5.423618517056921E-4]:1.855904817565E-1)[&rate=5.423618517056921E-4]:1.064193309115E-1,147[&rate=5.423618517056921E-4]:8.349494951212E-1)[&rate=5.423618517056921E-4]:1.105051796783E-2,(101[&rate=5.423618517056921E-4]:1.281837496034E0,((((15[&rate=5.423618517056921E-4]:3.73052712933E-1,10[&rate=5.423618517056921E-4]:3.346965485495E-1)[&rate=5.423618517056921E-4]:3.743212162373E-1,(6[&rate=5.423618517056921E-4]:2.632950163157E-1,18[&rate=5.423618517056921E-4]:3.263087149459E-1)[&rate=5.423618517056921E-4]:4.292843923067E-1)[&rate=5.423618517056921E-4]:9.472907333076E-1,((((87[&rate=5.423618517056921E-4]:2.566157571431E-1,(((83[&rate=5.423618517056921E-4]:8.342351227084E-2,86[&rate=5.423618517056921E-4]:8.342351227084E-2)[&rate=5.423618517056921E-4]:6.727782466489E-2,93[&rate=5.423618517056921E-4]:1.643999670727E-1)[&rate=5.423618517056921E-4]:7.781091249627E-3,(84[&rate=5.423618517056921E-4]:1.205637189501E-1,85[&rate=5.423618517056921E-4]:1.205637189501E-1)[&rate=5.423618517056921E-4]:3.791870923529E-2)[&rate=5.423618517056921E-4]:9.813332895777E-2)[&rate=5.423618517056921E-4]:2.34397101874E-2,((91[&rate=5.423618517056921E-4]:9.256835439226E-3,90[&rate=5.423618517056921E-4]:9.256835439226E-3)[&rate=5.423618517056921E-4]:1.067070784396E-1,92[&rate=5.423618517056921E-4]:1.159639138788E-1)[&rate=5.423618517056921E-4]:1.777901835887E-1)[&rate=5.423618517056921E-4]:1.196418363258E-1,(89[&rate=5.423618517056921E-4]:6.923376116434E-2,88[&rate=5.423618517056921E-4]:5.553513102733E-2)[&rate=5.423618517056921E-4]:3.44162172629E-1)[&rate=5.423618517056921E-4]:9.67647901915E-1,3[&rate=5.423618517056921E-4]:8.276191781742E-1)[&rate=5.423618517056921E-4]:7.601961692354E-1)[&rate=5.423618517056921E-4]:2.256424133419E-1,(((((116[&rate=5.423618517056921E-4]:5.197984324431E-1,((106[&rate=5.423618517056921E-4]:1.282765608442E-1,111[&rate=5.423618517056921E-4]:1.447149170086E-1)[&rate=5.423618517056921E-4]:7.426108046301E-2,139[&rate=5.423618517056921E-4]:3.94318463225E-1)[&rate=5.423618517056921E-4]:3.775347637386E-1)[&rate=5.423618517056921E-4]:2.373647290663E-1,(148[&rate=5.423618517056921E-4]:3.352686465186E-1,143[&rate=5.423618517056921E-4]:3.325289204912E-1)[&rate=5.423618517056921E-4]:4.602506793745E-1)[&rate=5.423618517056921E-4]:1.917619942651E-1,(115[&rate=5.423618517056921E-4]:8.712497079333E-1,((19[&rate=5.423618517056921E-4]:6.7429027658E-1,13[&rate=5.423618517056921E-4]:6.359341121964E-1)[&rate=5.423618517056921E-4]:1.986703809849E-1,(108[&rate=5.423618517056921E-4]:7.17773321235E-1,((112[&rate=5.423618517056921E-4]:3.651970848452E-1,(104[&rate=5.423618517056921E-4]:9.56384088118E-2,114[&rate=5.423618517056921E-4]:3.536443620903E-2)[&rate=5.423618517056921E-4]:2.476408678143E-1)[&rate=5.423618517056921E-4]:2.182112472091E-1,(109[&rate=5.423618517056921E-4]:4.663563059259E-1,107[&rate=5.423618517056921E-4]:4.471782237341E-1)[&rate=5.423618517056921E-4]:1.143123001012E-1)[&rate=5.423618517056921E-4]:1.59022523427E-1)[&rate=5.423618517056921E-4]:9.217363769987E-2)[&rate=5.423618517056921E-4]:1.188369955739E-1)[&rate=5.423618517056921E-4]:7.767544784124E-2)[&rate=5.423618517056921E-4]:4.686536823714E-1,((117[&rate=5.423618517056921E-4]:8.744483155315E-1,(113[&rate=5.423618517056921E-4]:8.184035663136E-1,(9[&rate=5.423618517056921E-4]:7.977582784482E-1,(30[&rate=5.423618517056921E-4]:2.938685637161E-1,4[&rate=5.423618517056921E-4]:1.212658239901E-1)[&rate=5.423618517056921E-4]:6.271773859649E-1)[&rate=5.423618517056921E-4]:1.24261097834E-2)[&rate=5.423618517056921E-4]:5.330502319026E-2)[&rate=5.423618517056921E-4]:1.913318913478E-1,((105[&rate=5.423618517056921E-4]:7.624639594679E-1,110[&rate=5.423618517056921E-4]:7.84381767687E-1)[&rate=5.423618517056921E-4]:1.454432174581E-1,(17[&rate=5.423618517056921E-4]:5.378526686243E-1,14[&rate=5.423618517056921E-4]:4.994965042406E-1)[&rate=5.423618517056921E-4]:4.358079329592E-1)[&rate=5.423618517056921E-4]:1.277360436519E-1)[&rate=5.423618517056921E-4]:4.367301381161E-1)[&rate=5.423618517056921E-4]:2.931787263484E-2,((((23[&rate=5.423618517056921E-4]:8.235020221323E-1,(25[&rate=5.423618517056921E-4]:4.300813221649E-1,20[&rate=5.423618517056921E-4]:4.109032399732E-1)[&rate=5.423618517056921E-4]:4.04379604077E-1)[&rate=5.423618517056921E-4]:1.563781905174E-1,(140[&rate=5.423618517056921E-4]:6.85402104776E-1,11[&rate=5.423618517056921E-4]:7.045801869677E-1)[&rate=5.423618517056921E-4]:1.903685188327E-1)[&rate=5.423618517056921E-4]:3.23390726766E-1,102[&rate=5.423618517056921E-4]:1.52586007909E-1)[&rate=5.423618517056921E-4]:1.857499689228E-1,((21[&rate=5.423618517056921E-4]:9.77268136648E-1,(28[&rate=5.423618517056921E-4]:9.425237327387E-1,(1[&rate=5.423618517056921E-4]:7.814945522773E-2,24[&rate=5.423618517056921E-4]:8.58971373036E-1)[&rate=5.423618517056921E-4]:7.807290764808E-2)[&rate=5.423618517056921E-4]:5.940193815572E-2)[&rate=5.423618517056921E-4]:4.863007594104E-1,(142[&rate=5.423618517056921E-4]:6.832882123198E-1,(144[&rate=5.423618517056921E-4]:3.40486019646E-1,(141[&rate=5.423618517056921E-4]:2.985381153562E-1,145[&rate=5.423618517056921E-4]:3.012778413838E-1)[&rate=5.423618517056921E-4]:4.468763031714E-2)[&rate=5.423618517056921E-4]:3.373227406188E-1)[&rate=5.423618517056921E-4]:8.843902727798E-1)[&rate=5.423618517056921E-4]:1.723283419793E-2)[&rate=5.423618517056921E-4]:1.167799120313E-1)[&rate=5.423618517056921E-4]:3.610815979157E-1)[&rate=5.423618517056921E-4]:4.711194613106E-1)[&rate=5.423618517056921E-4]:4.79949626868E-1)[&rate=5.423618517056921E-4]:2.125208575785E-2,(16[&rate=5.423618517056921E-4]:2.729802300675E0,97[&rate=5.423618517056921E-4]:5.732711231914E-1)[&rate=5.423618517056921E-4]:1.655656751089E-1)[&rate=5.423618517056921E-4]:3.932416092574E-2)[&rate=5.423618517056921E-4]:6.306981210057E-2)[&rate=5.423618517056921E-4]:2.267298828516E-1)[&rate=5.423618517056921E-4]:1.094178155362E-1)[&rate=5.423618517056921E-4]:1.027459635201E-1,(((126[&rate=5.423618517056921E-4]:9.52970911846E-1,((120[&rate=5.423618517056921E-4]:6.97549598432E-1,119[&rate=5.423618517056921E-4]:7.934400093909E-1)[&rate=5.423618517056921E-4]:3.487327817883E-1,((138[&rate=5.423618517056921E-4]:2.606481984471E-1,136[&rate=5.423618517056921E-4]:1.291413491319E-1)[&rate=5.423618517056921E-4]:3.996927589976E-1,135[&rate=5.423618517056921E-4]:4.603409574446E-1)[&rate=5.423618517056921E-4]:3.338866282551E-1)[&rate=5.423618517056921E-4]:5.965006433106E-1)[&rate=5.423618517056921E-4]:6.250283951367E-1,66[&rate=5.423618517056921E-4]:3.308251172977E-1)[&rate=5.423618517056921E-4]:5.605746403318E-2,(((124[&rate=5.423618517056921E-4]:2.190864217238E-1,123[&rate=5.423618517056921E-4]:2.218186621609E-1)[&rate=5.423618517056921E-4]:8.561716390266E-2,122[&rate=5.423618517056921E-4]:3.074358260636E-1)[&rate=5.423618517056921E-4]:4.246760924016E-1,67[&rate=5.423618517056921E-4]:2.308393681245E-1)[&rate=5.423618517056921E-4]:1.560432132063E-1)[&rate=5.423618517056921E-4]:2.936086458254E-1)[&rate=5.423618517056921E-4]:9.774665721977E-2)[&rate=5.423618517056921E-4]:9.667848455104E-2,34[&rate=5.423618517056921E-4]:1.190267029698E-2)[&rate=5.423618517056921E-4]:1.162518316071E-2)[&rate=5.423618517056921E-4]:1.772962635249E-2);
tree STATE_41310000 [&joint=-20980.532816356153,lnP=-20980.532816356153] = [&R] ((33[&rate=5.608139418283841E-4]:1.325223918661E-2,34[&rate=5.608139418283841E-4]:2.969059535098E-2)[&rate=5.608139418283841E-4]:4.991843702281E-2,((((((((((72[&rate=5.608139418283841E-4]:2.043600290643E-2,78[&rate=5.608139418283841E-4]:4.235381112574E-2)[&rate=5.608139418283841E-4]:1.617775883225E-1,79[&rate=5.608139418283841E-4]:2.041313994482E-1)[&rate=5.608139418283841E-4]:4.790010595671E-3,82[&rate=5.608139418283841E-4]:2.17140588126E-1)[&rate=5.608139418283841E-4]:3.885994451711E-1,((71[&rate=5.608139418283841E-4]:2.481702518787E-1,(73[&rate=5.608139418283841E-4]:3.004065427141E-1,(81[&rate=5.608139418283841E-4]:1.211656987597E-1,80[&rate=5.608139418283841E-4]:1.211656987597E-1)[&rate=5.608139418283841E-4]:1.299257754613E-1)[&rate=5.608139418283841E-4]:1.625685984946E-2)[&rate=5.608139418283841E-4]:1.410205489266E-1,77[&rate=5.608139418283841E-4]:4.522044994355E-1)[&rate=5.608139418283841E-4]:1.809327941357E-1)[&rate=5.608139418283841E-4]:3.296136956619E-1,(((74[&rate=5.608139418283841E-4]:3.987499747444E-1,70[&rate=5.608139418283841E-4]:3.603938103609E-1)[&rate=5.608139418283841E-4]:1.124397283045E-3,76[&rate=5.608139418283841E-4]:3.998743720274E-1)[&rate=5.608139418283841E-4]:1.734516550772E-1,75[&rate=5.608139418283841E-4]:5.733260271046E-1)[&rate=5.608139418283841E-4]:3.949044141831E-1)[&rate=5.608139418283841E-4]:6.13782724944E-1,(((103[&rate=5.608139418283841E-4]:4.441155997173E-1,((12[&rate=5.608139418283841E-4]:1.876248826065E-1,5[&rate=5.608139418283841E-4]:1.49268718223E-1)[&rate=5.608139418283841E-4]:1.287246134729E-1,29[&rate=5.608139418283841E-4]:4.231988111479E-1)[&rate=5.608139418283841E-4]:2.537935008981E-1)[&rate=5.608139418283841E-4]:1.927416546117E0,52[&rate=5.608139418283841E-4]:7.072384112737E-1)[&rate=5.608139418283841E-4]:1.049005734617E-1,((133[&rate=5.608139418283841E-4]:4.65900710149E-1,(137[&rate=5.608139418283841E-4]:2.965356379272E-1,134[&rate=5.608139418283841E-4]:2.25302761215E-1)[&rate=5.608139418283841E-4]:2.104609626327E-1)[&rate=5.608139418283841E-4]:1.099762900307E0,53[&rate=5.608139418283841E-4]:7.835841134873E-1)[&rate=5.608139418283841E-4]:2.035814993672E-2)[&rate=5.608139418283841E-4]:3.160784419555E-2)[&rate=5.608139418283841E-4]:4.296546724162E-1,125[&rate=5.608139418283841E-4]:1.054822266375E0)[&rate=5.608139418283841E-4]:1.137200100821E-1,((((56[&rate=5.608139418283841E-4]:1.533845506134E-1,55[&rate=5.608139418283841E-4]:1.533845506134E-1)[&rate=5.608139418283841E-4]:2.507255410056E-1,(58[&rate=5.608139418283841E-4]:4.165581843516E-1,(57[&rate=5.608139418283841E-4]:3.863131696059E-1,(37[&rate=5.608139418283841E-4]:1.280437318125E-1,54[&rate=5.608139418283841E-4]:5.154099957202E-2)[&rate=5.608139418283841E-4]:2.937885634765E-1)[&rate=5.608139418283841E-4]:1.385157212267E-2)[&rate=5.608139418283841E-4]:1.487431163911E-2)[&rate=5.608139418283841E-4]:4.023563711409E-2,59[&rate=5.608139418283841E-4]:4.525424500447E-1)[&rate=5.608139418283841E-4]:1.4976573103E-1,68[&rate=5.608139418283841E-4]:5.531278532057E-1)[&rate=5.608139418283841E-4]:4.487477565842E-1)[&rate=5.608139418283841E-4]:3.351218494536E-1,(((127[&rate=5.608139418283841E-4]:2.890486018091E0,((36[&rate=5.608139418283841E-4]:2.75928620752E-1,121[&rate=5.608139418283841E-4]:2.355380675546E0)[&rate=5.608139418283841E-4]:7.158402954919E-2,((((((((49[&rate=5.608139418283841E-4]:4.988269516423E-1,50[&rate=5.608139418283841E-4]:4.988269516423E-1)[&rate=5.608139418283841E-4]:5.799299588691E-2,(44[&rate=5.608139418283841E-4]:5.225261393831E-1,47[&rate=5.608139418283841E-4]:5.279906202574E-1)[&rate=5.608139418283841E-4]:6.161621251762E-2)[&rate=5.608139418283841E-4]:2.54631691242E-2,51[&rate=5.608139418283841E-4]:5.877475975277E-1)[&rate=5.608139418283841E-4]:2.067401976331E-2,((48[&rate=5.608139418283841E-4]:5.534663501627E-1,(46[&rate=5.608139418283841E-4]:5.553640632936E-1,(42[&rate=5.608139418283841E-4]:2.53960483925E-1,41[&rate=5.608139418283841E-4]:2.484960030508E-1)[&rate=5.608139418283841E-4]:2.522232514999E-1)[&rate=5.608139418283841E-4]:9.031248617565E-3)[&rate=5.608139418283841E-4]:9.402635485166E-3,43[&rate=5.608139418283841E-4]:5.737979473964E-1)[&rate=5.608139418283841E-4]:6.194607426612E-2)[&rate=5.608139418283841E-4]:1.410590492573E-1,45[&rate=5.608139418283841E-4]:7.686063496085E-1)[&rate=5.608139418283841E-4]:1.951303028235E-1,(((69[&rate=5.608139418283841E-4]:9.304245943481E-1,((130[&rate=5.608139418283841E-4]:2.160827021656E-1,131[&rate=5.608139418283841E-4]:2.18822428193E-1)[&rate=5.608139418283841E-4]:1.504143732222E-1,(129[&rate=5.608139418283841E-4]:7.247005711053E-2,132[&rate=5.608139418283841E-4]:7.520978313788E-2)[&rate=5.608139418283841E-4]:2.940270182773E-1)[&rate=5.608139418283841E-4]:4.159823134807E-1)[&rate=5.608139418283841E-4]:1.023461712382E-1,118[&rate=5.608139418283841E-4]:1.021811861477E0)[&rate=5.608139418283841E-4]:4.112003455348E-1,128[&rate=5.608139418283841E-4]:1.293286179614E0)[&rate=5.608139418283841E-4]:4.438466851091E-1)[&rate=5.608139418283841E-4]:6.435089274047E-3,(((60[&rate=5.608139418283841E-4]:6.603705593026E-2,64[&rate=5.608139418283841E-4]:2.16721987437E-1)[&rate=5.608139418283841E-4]:1.107368611524E-1,(62[&rate=5.608139418283841E-4]:3.604372274204E-1,65[&rate=5.608139418283841E-4]:1.686564055026E-1)[&rate=5.608139418283841E-4]:8.117511580045E-3)[&rate=5.608139418283841E-4]:6.219430791979E-1,(63[&rate=5.608139418283841E-4]:1.917730099039E-2,61[&rate=5.608139418283841E-4]:6.027319140144E-2)[&rate=5.608139418283841E-4]:9.302246267969E-1)[&rate=5.608139418283841E-4]:8.927961631963E-1)[&rate=5.608139418283841E-4]:2.856831541908E-2,35[&rate=5.608139418283841E-4]:2.433691461288E-1)[&rate=5.608139418283841E-4]:5.756816170664E-2)[&rate=5.608139418283841E-4]:2.242542258415E-2)[&rate=5.608139418283841E-4]:1.108349491038E-1,(38[&rate=5.608139418283841E-4]:8.124100665603E-1,(((((((((22[&rate=5.608139418283841E-4]:3.387800002846E-1,27[&rate=5.608139418283841E-4]:3.55218356449E-1)[&rate=5.608139418283841E-4]:4.672474114296E-1,(2[&rate=5.608139418283841E-4]:4.553025087154E-1,31[&rate=5.608139418283841E-4]:6.826997689894E-1)[&rate=5.608139418283841E-4]:1.781221632728E-1)[&rate=5.608139418283841E-4]:1.992601267932E-2,(26[&rate=5.608139418283841E-4]:7.967156146177E-1,(7[&rate=5.608139418283841E-4]:4.006555944108E-1,8[&rate=5.608139418283841E-4]:4.006555944108E-1)[&rate=5.608139418283841E-4]:2.892107051384E-1)[&rate=5.608139418283841E-4]:4.019671388542E-2)[&rate=5.608139418283841E-4]:1.674561421888E0,(101[&rate=5.608139418283841E-4]:7.310961007773E-1,(((89[&rate=5.608139418283841E-4]:1.328212971868E-1,88[&rate=5.608139418283841E-4]:1.191226670497E-1)[&rate=5.608139418283841E-4]:1.175036856542E-1,((87[&rate=5.608139418283841E-4]:1.674818825607E-1,((84[&rate=5.608139418283841E-4]:5.354212326824E-2,(86[&rate=5.608139418283841E-4]:5.23132791225E-2,(85[&rate=5.608139418283841E-4]:4.962658958949E-3,93[&rate=5.608139418283841E-4]:1.866128909596E-2)[&rate=5.608139418283841E-4]:4.735062016355E-2)[&rate=5.608139418283841E-4]:1.228844145747E-3)[&rate=5.608139418283841E-4]:1.495541205938E-2,83[&rate=5.608139418283841E-4]:6.849753532762E-2)[&rate=5.608139418283841E-4]:9.898434723304E-2)[&rate=5.608139418283841E-4]:1.459111772888E-2,((91[&rate=5.608139418283841E-4]:2.380106293875E-2,90[&rate=5.608139418283841E-4]:2.380106293875E-2)[&rate=5.608139418283841E-4]:1.03446151141E-1,92[&rate=5.608139418283841E-4]:1.272472140798E-1)[&rate=5.608139418283841E-4]:6.852441634676E-2)[&rate=5.608139418283841E-4]:5.455335241442E-2)[&rate=5.608139418283841E-4]:1.741794477322E0,(((3[&rate=5.608139418283841E-4]:5.526843970067E-1,18[&rate=5.608139418283841E-4]:6.677528901573E-1)[&rate=5.608139418283841E-4]:7.934437110005E-2,(6[&rate=5.608139418283841E-4]:5.269530857631E-1,(15[&rate=5.608139418283841E-4]:3.045880792356E-1,10[&rate=5.608139418283841E-4]:2.662319148522E-1)[&rate=5.608139418283841E-4]:2.771595270753E-1)[&rate=5.608139418283841E-4]:1.571304768642E-1)[&rate=5.608139418283841E-4]:7.934896453396E-1,(((((105[&rate=5.608139418283841E-4]:5.297822498171E-1,110[&rate=5.608139418283841E-4]:5.517000580362E-1)[&rate=5.608139418283841E-4]:2.230505613655E-1,((((17[&rate=5.608139418283841E-4]:3.84671652099E-1,14[&rate=5.608139418283841E-4]:3.463154877153E-1)[&rate=5.608139418283841E-4]:3.875886923867E-1,113[&rate=5.608139418283841E-4]:7.33904180102E-1)[&rate=5.608139418283841E-4]:2.996310233237E-2,117[&rate=5.608139418283841E-4]:7.666070084619E-1)[&rate=5.608139418283841E-4]:1.622357577414E-3,((30[&rate=5.608139418283841E-4]:4.461043652177E-1,4[&rate=5.608139418283841E-4]:2.735016254917E-1)[&rate=5.608139418283841E-4]:2.54044074348E-1,9[&rate=5.608139418283841E-4]:5.768607683328E-1)[&rate=5.608139418283841E-4]:1.804096935969E-1)[&rate=5.608139418283841E-4]:1.474043144466E-2)[&rate=5.608139418283841E-4]:3.644440377915E-1,(((((107[&rate=5.608139418283841E-4]:5.194964433417E-1,109[&rate=5.608139418283841E-4]:5.386745255335E-1)[&rate=5.608139418283841E-4]:7.022013716262E-2,108[&rate=5.608139418283841E-4]:5.86976854477E-1)[&rate=5.608139418283841E-4]:1.02035690915E-1,((104[&rate=5.608139418283841E-4]:3.343039769146E-1,114[&rate=5.608139418283841E-4]:2.740300043119E-1)[&rate=5.608139418283841E-4]:1.008586496551E-1,112[&rate=5.608139418283841E-4]:4.570804347888E-1)[&rate=5.608139418283841E-4]:2.565896448496E-1)[&rate=5.608139418283841E-4]:1.888390730314E-1,((148[&rate=5.608139418283841E-4]:3.204396140532E-1,143[&rate=5.608139418283841E-4]:3.176998880258E-1)[&rate=5.608139418283841E-4]:4.110180371016E-1,(116[&rate=5.608139418283841E-4]:4.568317364218E-1,((111[&rate=5.608139418283841E-4]:2.192494670271E-2,139[&rate=5.608139418283841E-4]:1.972674124561E-1)[&rate=5.608139418283841E-4]:2.817384644452E-1,106[&rate=5.608139418283841E-4]:2.872250549835E-1)[&rate=5.608139418283841E-4]:2.298806540411E-1)[&rate=5.608139418283841E-4]:2.362697503493E-1)[&rate=5.608139418283841E-4]:1.272158850769E-1)[&rate=5.608139418283841E-4]:9.186217765424E-2,(115[&rate=5.608139418283841E-4]:7.726596156312E-1,(19[&rate=5.608139418283841E-4]:3.640904770156E-1,13[&rate=5.608139418283841E-4]:3.257343126319E-1)[&rate=5.608139418283841E-4]:5.291170838212E-1)[&rate=5.608139418283841E-4]:1.39519933871E-1)[&rate=5.608139418283841E-4]:1.503027789238E-1)[&rate=5.608139418283841E-4]:9.207342049465E-2,(142[&rate=5.608139418283841E-4]:6.876072001283E-1,(144[&rate=5.608139418283841E-4]:2.992790138394E-1,(145[&rate=5.608139418283841E-4]:2.492571607932E-2,141[&rate=5.608139418283841E-4]:2.218599005173E-2)[&rate=5.608139418283841E-4]:2.798327498151E-1)[&rate=5.608139418283841E-4]:3.82848734234E-1)[&rate=5.608139418283841E-4]:7.217430693405E-1)[&rate=5.608139418283841E-4]:8.436232534088E-2,((102[&rate=5.608139418283841E-4]:9.468579248341E-2,(((20[&rate=5.608139418283841E-4]:5.906571136471E-1,25[&rate=5.608139418283841E-4]:6.098351958388E-1)[&rate=5.608139418283841E-4]:1.156800156788E-1,23[&rate=5.608139418283841E-4]:7.14556307408E-1)[&rate=5.608139418283841E-4]:3.18733125215E-1,(11[&rate=5.608139418283841E-4]:6.138107179509E-1,140[&rate=5.608139418283841E-4]:5.946326357592E-1)[&rate=5.608139418283841E-4]:3.345472078229E-1)[&rate=5.608139418283841E-4]:2.120812913671E-1)[&rate=5.608139418283841E-4]:9.100638351486E-2,(24[&rate=5.608139418283841E-4]:9.077729096323E-1,((28[&rate=5.608139418283841E-4]:6.768334205667E-1,21[&rate=5.608139418283841E-4]:6.521758863203E-1)[&rate=5.608139418283841E-4]:1.838026633352E-1,1[&rate=5.608139418283841E-4]:7.433471403903E-2)[&rate=5.608139418283841E-4]:5.261627778509E-2)[&rate=5.608139418283841E-4]:4.395631019823E-1)[&rate=5.608139418283841E-4]:6.144507634562E-2)[&rate=5.608139418283841E-4]:1.811208871299E-1)[&rate=5.608139418283841E-4]:1.317638918221E-2)[&rate=5.608139418283841E-4]:2.951410241763E-1)[&rate=5.608139418283841E-4]:6.132543619422E-1)[&rate=5.608139418283841E-4]:1.455452755488E-1,(147[&rate=5.608139418283841E-4]:5.663461413448E-1,146[&rate=5.608139418283841E-4]:6.291876713994E-1)[&rate=5.608139418283841E-4]:7.762487110062E-3)[&rate=5.608139418283841E-4]:3.494676453443E-2,(40[&rate=5.608139418283841E-4]:5.39265654199E-1,97[&rate=5.608139418283841E-4]:4.682274028328E-1)[&rate=5.608139418283841E-4]:1.241268961005E-2)[&rate=5.608139418283841E-4]:4.061135507332E-3,16[&rate=5.608139418283841E-4]:2.641232405434E0)[&rate=5.608139418283841E-4]:1.742266488255E-2,39[&rate=5.608139418283841E-4]:5.731621441989E-1)[&rate=5.608139418283841E-4]:7.33442946111E-2,((98[&rate=5.608139418283841E-4]:5.645381336489E-1,(95[&rate=5.608139418283841E-4]:2.7958828095E-1,(94[&rate=5.608139418283841E-4]:7.964760148987E-2,100[&rate=5.608139418283841E-4]:7.964760148987E-2)[&rate=5.608139418283841E-4]:1.15241225908E-1)[&rate=5.608139418283841E-4]:2.958788144477E-1)[&rate=5.608139418283841E-4]:1.222402306294E-1,(99[&rate=5.608139418283841E-4]:6.286400552919E-1,96[&rate=5.608139418283841E-4]:5.93120929609E-1)[&rate=5.608139418283841E-4]:7.99962324837E-2)[&rate=5.608139418283841E-4]:8.814337507792E-2)[&rate=5.608139418283841E-4]:2.342096386793E-1)[&rate=5.608139418283841E-4]:2.241530594786E-1)[&rate=5.608139418283841E-4]:2.492818149426E-1,((((122[&rate=5.608139418283841E-4]:2.858628612314E-1,(123[&rate=5.608139418283841E-4]:2.68515238125E-1,124[&rate=5.608139418283841E-4]:2.657829976879E-1)[&rate=5.608139418283841E-4]:1.734762310636E-2)[&rate=5.608139418283841E-4]:4.348405953765E-1,67[&rate=5.608139418283841E-4]:2.194309062672E-1)[&rate=5.608139418283841E-4]:6.107776050374E-2,66[&rate=5.608139418283841E-4]:2.805086667709E-1)[&rate=5.608139418283841E-4]:4.118592068498E-2,((120[&rate=5.608139418283841E-4]:9.607610463921E-1,((135[&rate=5.608139418283841E-4]:6.313009713675E-1,119[&rate=5.608139418283841E-4]:9.792461768469E-1)[&rate=5.608139418283841E-4]:4.89553986761E-3,(138[&rate=5.608139418283841E-4]:3.109564124598E-1,136[&rate=5.608139418283841E-4]:1.794495631446E-1)[&rate=5.608139418283841E-4]:5.252400987753E-1)[&rate=5.608139418283841E-4]:7.250974063645E-2)[&rate=5.608139418283841E-4]:5.869852388333E-1,126[&rate=5.608139418283841E-4]:8.579341735405E-1)[&rate=5.608139418283841E-4]:7.109346036004E-1)[&rate=5.608139418283841E-4]:3.617849070101E-1)[&rate=5.608139418283841E-4]:1.057973270053E-1)[&rate=5.608139418283841E-4]:1.354453069363E-1,32[&rate=5.608139418283841E-4]:3.979062155843E-2)[&rate=5.608139418283841E-4]:1.790060259627E-2);
tree STATE_41400000 [&joint=-20965.189356792696,lnP=-20965.189356792696] = [&R] ((((((((35[&rate=5.910774052243667E-4]:1.776801851223E-4,36[&rate=5.910774052243667E-4]:4.675302265088E-2)[&rate=5.910774052243667E-4]:2.105538947725E-1,(45[&rate=5.910774052243667E-4]:7.60565857463E-1,((((48[&rate=5.910774052243667E-4]:3.534995692332E-1,42[&rate=5.910774052243667E-4]:3.15248203113E-1)[&rate=5.910774052243667E-4]:8.22096132521E-2,41[&rate=5.910774052243667E-4]:3.919933354909E-1)[&rate=5.910774052243667E-4]:1.383180005533E-1,(43[&rate=5.910774052243667E-4]:5.09003645451E-1,46[&rate=5.910774052243667E-4]:5.09003645451E-1)[&rate=5.910774052243667E-4]:7.595249933623E-2)[&rate=5.910774052243667E-4]:1.458872889381E-1,((49[&rate=5.910774052243667E-4]:4.051966459872E-1,50[&rate=5.910774052243667E-4]:4.051966459872E-1)[&rate=5.910774052243667E-4]:1.497135444054E-1,(51[&rate=5.910774052243667E-4]:4.402187613042E-1,(47[&rate=5.910774052243667E-4]:2.206628685076E-2,44[&rate=5.910774052243667E-4]:1.660180597651E-2)[&rate=5.910774052243667E-4]:4.454748788249E-1)[&rate=5.910774052243667E-4]:1.201559099626E-1)[&rate=5.910774052243667E-4]:1.43146358087E-1)[&rate=5.910774052243667E-4]:3.791914504907E-2)[&rate=5.910774052243667E-4]:2.05536628491E-1)[&rate=5.910774052243667E-4]:5.859222266466E-2,((127[&rate=5.910774052243667E-4]:2.308487318287E0,121[&rate=5.910774052243667E-4]:1.867391427876E0)[&rate=5.910774052243667E-4]:1.074200451861E-1,((69[&rate=5.910774052243667E-4]:6.372167598946E-1,(118[&rate=5.910774052243667E-4]:6.192642192629E-1,((130[&rate=5.910774052243667E-4]:2.059139295093E-1,131[&rate=5.910774052243667E-4]:2.086536555367E-1)[&rate=5.910774052243667E-4]:1.793315865366E-2,(132[&rate=5.910774052243667E-4]:4.400815831598E-2,129[&rate=5.910774052243667E-4]:4.126843228862E-2)[&rate=5.910774052243667E-4]:1.825786558744E-1)[&rate=5.910774052243667E-4]:2.5843082973E-1)[&rate=5.910774052243667E-4]:6.993636522061E-3)[&rate=5.910774052243667E-4]:7.772676589802E-1,((((60[&rate=5.910774052243667E-4]:8.605379292027E-2,62[&rate=5.910774052243667E-4]:2.77834614838E-1)[&rate=5.910774052243667E-4]:9.312202700775E-2,(64[&rate=5.910774052243667E-4]:3.090404287128E-1,65[&rate=5.910774052243667E-4]:1.583554972061E-1)[&rate=5.910774052243667E-4]:2.082032272193E-2)[&rate=5.910774052243667E-4]:2.449269024703E-1,(63[&rate=5.910774052243667E-4]:1.694657161526E-2,61[&rate=5.910774052243667E-4]:5.80424620263E-2)[&rate=5.910774052243667E-4]:5.578410822898E-1)[&rate=5.910774052243667E-4]:7.629928728333E-1,128[&rate=5.910774052243667E-4]:1.239150389752E0)[&rate=5.910774052243667E-4]:2.464909761589E-2)[&rate=5.910774052243667E-4]:1.137517117217E-1)[&rate=5.910774052243667E-4]:4.205397218203E-1)[&rate=5.910774052243667E-4]:1.279417156712E-1,(38[&rate=5.910774052243667E-4]:6.895734629783E-1,((101[&rate=5.910774052243667E-4]:9.22233243596E-1,(((142[&rate=5.910774052243667E-4]:3.348681119032E-1,(144[&rate=5.910774052243667E-4]:2.313844119255E-1,(141[&rate=5.910774052243667E-4]:5.917481959158E-2,145[&rate=5.910774052243667E-4]:6.191454561917E-2)[&rate=5.910774052243667E-4]:1.749493183613E-1)[&rate=5.910774052243667E-4]:9.800424792271E-2)[&rate=5.910774052243667E-4]:1.284013719423E0,((102[&rate=5.910774052243667E-4]:2.169309245823E-1,((24[&rate=5.910774052243667E-4]:9.216038969729E-1,((28[&rate=5.910774052243667E-4]:7.017390292435E-1,21[&rate=5.910774052243667E-4]:6.77081494997E-1)[&rate=5.910774052243667E-4]:1.850269121562E-1,1[&rate=5.910774052243667E-4]:1.004645715367E-1)[&rate=5.910774052243667E-4]:4.031740762793E-2)[&rate=5.910774052243667E-4]:4.192293792987E-1,((23[&rate=5.910774052243667E-4]:5.371648579435E-1,(20[&rate=5.910774052243667E-4]:4.689536541764E-1,25[&rate=5.910774052243667E-4]:4.881317363682E-1)[&rate=5.910774052243667E-4]:5.999202568499E-2)[&rate=5.910774052243667E-4]:2.079482938585E-1,(11[&rate=5.910774052243667E-4]:4.56398438799E-1,140[&rate=5.910774052243667E-4]:4.372203566072E-1)[&rate=5.910774052243667E-4]:2.037832061538E-1)[&rate=5.910774052243667E-4]:5.847612203599E-1)[&rate=5.910774052243667E-4]:3.774148392707E-2)[&rate=5.910774052243667E-4]:1.295583242238E-1,(((113[&rate=5.910774052243667E-4]:8.104457742788E-1,((30[&rate=5.910774052243667E-4]:6.411749590274E-1,4[&rate=5.910774052243667E-4]:4.685722193014E-1)[&rate=5.910774052243667E-4]:1.566480358085E-1,9[&rate=5.910774052243667E-4]:6.74535323603E-1)[&rate=5.910774052243667E-4]:1.276912725938E-1)[&rate=5.910774052243667E-4]:1.859412715639E-2,(((105[&rate=5.910774052243667E-4]:4.302162644185E-1,110[&rate=5.910774052243667E-4]:4.521340726376E-1)[&rate=5.910774052243667E-4]:6.30007573389E-2,117[&rate=5.910774052243667E-4]:5.233540080588E-1)[&rate=5.910774052243667E-4]:1.949805548992E-1,(17[&rate=5.910774052243667E-4]:3.128839153397E-1,14[&rate=5.910774052243667E-4]:2.745277509561E-1)[&rate=5.910774052243667E-4]:4.410670859743E-1)[&rate=5.910774052243667E-4]:1.134450645048E-1)[&rate=5.910774052243667E-4]:4.561187537951E-1,(((148[&rate=5.910774052243667E-4]:4.177826189989E-1,143[&rate=5.910774052243667E-4]:4.150428929715E-1)[&rate=5.910774052243667E-4]:4.569256566809E-1,(116[&rate=5.910774052243667E-4]:3.627036591398E-1,((106[&rate=5.910774052243667E-4]:1.396356484357E-1,111[&rate=5.910774052243667E-4]:1.560740046001E-1)[&rate=5.910774052243667E-4]:1.85362339764E-2,139[&rate=5.910774052243667E-4]:3.499527043299E-1)[&rate=5.910774052243667E-4]:2.648057493305E-1)[&rate=5.910774052243667E-4]:4.736484521563E-1)[&rate=5.910774052243667E-4]:1.595897883122E-1,((((((104[&rate=5.910774052243667E-4]:1.172718903335E-1,114[&rate=5.910774052243667E-4]:5.69979177307E-2)[&rate=5.910774052243667E-4]:3.562017497276E-1,112[&rate=5.910774052243667E-4]:4.953914482802E-1)[&rate=5.910774052243667E-4]:1.38565891663E-1,109[&rate=5.910774052243667E-4]:6.312176139158E-1)[&rate=5.910774052243667E-4]:6.095668596579E-2,(108[&rate=5.910774052243667E-4]:6.092902883149E-1,107[&rate=5.910774052243667E-4]:6.120300143423E-1)[&rate=5.910774052243667E-4]:6.096620334764E-2)[&rate=5.910774052243667E-4]:1.543190681562E-1,115[&rate=5.910774052243667E-4]:7.670413132433E-1)[&rate=5.910774052243667E-4]:9.259764728756E-2,(19[&rate=5.910774052243667E-4]:6.599660967704E-1,13[&rate=5.910774052243667E-4]:6.216099323868E-1)[&rate=5.910774052243667E-4]:3.20220808966E-1)[&rate=5.910774052243667E-4]:1.363029390775E-1)[&rate=5.910774052243667E-4]:2.070249748001E-1)[&rate=5.910774052243667E-4]:1.353031963153E-1)[&rate=5.910774052243667E-4]:2.58172400547E-2)[&rate=5.910774052243667E-4]:2.204293972632E-1,(((89[&rate=5.910774052243667E-4]:3.653610844397E-2,88[&rate=5.910774052243667E-4]:2.283747830695E-2)[&rate=5.910774052243667E-4]:1.699052453313E-1,(87[&rate=5.910774052243667E-4]:1.755459187003E-1,(((83[&rate=5.910774052243667E-4]:1.082819095868E-1,(85[&rate=5.910774052243667E-4]:4.644199231807E-2,(84[&rate=5.910774052243667E-4]:4.57626774976E-3,93[&rate=5.910774052243667E-4]:1.827489788677E-2)[&rate=5.910774052243667E-4]:4.186572456831E-2)[&rate=5.910774052243667E-4]:6.183991726872E-2)[&rate=5.910774052243667E-4]:2.441055815266E-2,86[&rate=5.910774052243667E-4]:1.326924677394E-1)[&rate=5.910774052243667E-4]:3.169219015858E-2,((91[&rate=5.910774052243667E-4]:1.241465186506E-2,90[&rate=5.910774052243667E-4]:1.241465186506E-2)[&rate=5.910774052243667E-4]:4.252513171696E-2,92[&rate=5.910774052243667E-4]:5.493978358202E-2)[&rate=5.910774052243667E-4]:1.23143504453E-1)[&rate=5.910774052243667E-4]:1.116126080224E-2)[&rate=5.910774052243667E-4]:1.719680493795E-2)[&rate=5.910774052243667E-4]:1.628664796081E0,((15[&rate=5.910774052243667E-4]:6.365364776159E-1,10[&rate=5.910774052243667E-4]:5.981803132324E-1)[&rate=5.910774052243667E-4]:6.443965787098E-1,((18[&rate=5.910774052243667E-4]:6.721467478635E-1,3[&rate=5.910774052243667E-4]:5.570782547129E-1)[&rate=5.910774052243667E-4]:2.043817247729E-1,6[&rate=5.910774052243667E-4]:8.135147740063E-1)[&rate=5.910774052243667E-4]:4.126237617716E-1)[&rate=5.910774052243667E-4]:1.075977510652E-1)[&rate=5.910774052243667E-4]:3.083146677741E-1)[&rate=5.910774052243667E-4]:3.349768095269E-1)[&rate=5.910774052243667E-4]:5.951881761112E-1,((39[&rate=5.910774052243667E-4]:3.739553170698E-1,16[&rate=5.910774052243667E-4]:2.459448243187E0)[&rate=5.910774052243667E-4]:1.211830021833E-1,(((((((100[&rate=5.910774052243667E-4]:2.216023161424E-1,94[&rate=5.910774052243667E-4]:2.216023161424E-1)[&rate=5.910774052243667E-4]:5.298678819341E-2,95[&rate=5.910774052243667E-4]:3.592885578878E-1)[&rate=5.910774052243667E-4]:1.8777008909E-1,(99[&rate=5.910774052243667E-4]:4.414754288102E-1,96[&rate=5.910774052243667E-4]:4.059563031273E-1)[&rate=5.910774052243667E-4]:1.165121799161E-1)[&rate=5.910774052243667E-4]:3.158311184941E-2,98[&rate=5.910774052243667E-4]:5.677127970785E-1)[&rate=5.910774052243667E-4]:2.925442064692E-2,((2[&rate=5.910774052243667E-4]:7.851797284056E-1,((22[&rate=5.910774052243667E-4]:2.397792349164E-1,27[&rate=5.910774052243667E-4]:2.562175910808E-1)[&rate=5.910774052243667E-4]:5.117160048703E-1,((26[&rate=5.910774052243667E-4]:6.265421782162E-1,(7[&rate=5.910774052243667E-4]:1.335249211886E-1,8[&rate=5.910774052243667E-4]:1.335249211886E-1)[&rate=5.910774052243667E-4]:3.86167941959E-1)[&rate=5.910774052243667E-4]:1.04083600326E-1,31[&rate=5.910774052243667E-4]:7.744613949806E-1)[&rate=5.910774052243667E-4]:3.18283653541E-2)[&rate=5.910774052243667E-4]:2.06287228345E-1)[&rate=5.910774052243667E-4]:1.616535795134E0,147[&rate=5.910774052243667E-4]:5.023667698903E-1)[&rate=5.910774052243667E-4]:2.356219646916E-2)[&rate=5.910774052243667E-4]:4.480232247402E-3,(40[&rate=5.910774052243667E-4]:4.703933857144E-1,146[&rate=5.910774052243667E-4]:5.906119649494E-1)[&rate=5.910774052243667E-4]:2.638763712043E-3)[&rate=5.910774052243667E-4]:1.140161485453E-2,97[&rate=5.910774052243667E-4]:4.133955129148E-1)[&rate=5.910774052243667E-4]:1.07045549721E-2)[&rate=5.910774052243667E-4]:4.911894146028E-2)[&rate=5.910774052243667E-4]:2.13622213194E-1)[&rate=5.910774052243667E-4]:3.100574968306E-1)[&rate=5.910774052243667E-4]:2.086483957995E-1,((((52[&rate=5.910774052243667E-4]:7.06225325635E-1,((103[&rate=5.910774052243667E-4]:1.144947215853E0,((12[&rate=5.910774052243667E-4]:1.994239939393E-1,5[&rate=5.910774052243667E-4]:1.610678295559E-1)[&rate=5.910774052243667E-4]:2.997936184839E-1,29[&rate=5.910774052243667E-4]:6.060669274918E-1)[&rate=5.910774052243667E-4]:7.717570006902E-1)[&rate=5.910774052243667E-4]:1.137279036549E0,((134[&rate=5.910774052243667E-4]:2.933749918715E-1,133[&rate=5.910774052243667E-4]:3.235119781727E-1)[&rate=5.910774052243667E-4]:3.775637207569E-2,137[&rate=5.910774052243667E-4]:4.023642406594E-1)[&rate=5.910774052243667E-4]:1.03054694325E0)[&rate=5.910774052243667E-4]:8.829280779386E-2)[&rate=5.910774052243667E-4]:1.076773515426E-1,(53[&rate=5.910774052243667E-4]:7.931814916636E-1,(((((72[&rate=5.910774052243667E-4]:9.397383072057E-3,78[&rate=5.910774052243667E-4]:3.131519129137E-2)[&rate=5.910774052243667E-4]:1.768151694645E-1,(71[&rate=5.910774052243667E-4]:1.972487804596E-2,79[&rate=5.910774052243667E-4]:4.712213831999E-2)[&rate=5.910774052243667E-4]:1.610082224359E-1)[&rate=5.910774052243667E-4]:7.26841060253E-3,82[&rate=5.910774052243667E-4]:2.236179494405E-1)[&rate=5.910774052243667E-4]:9.089029610151E-2,((73[&rate=5.910774052243667E-4]:3.03577192432E-1,77[&rate=5.910774052243667E-4]:2.980977403772E-1)[&rate=5.910774052243667E-4]:3.541206989241E-2,(81[&rate=5.910774052243667E-4]:4.715696015886E-2,80[&rate=5.910774052243667E-4]:4.715696015886E-2)[&rate=5.910774052243667E-4]:2.425172336724E-1)[&rate=5.910774052243667E-4]:8.395695546376E-3)[&rate=5.910774052243667E-4]:5.446196100434E-1,(75[&rate=5.910774052243667E-4]:4.116889908047E-1,(70[&rate=5.910774052243667E-4]:3.246258800256E-1,(74[&rate=5.910774052243667E-4]:3.419321023102E-1,76[&rate=5.910774052243667E-4]:3.419321023102E-1)[&rate=5.910774052243667E-4]:2.104994209881E-2)[&rate=5.910774052243667E-4]:4.870694639563E-2)[&rate=5.910774052243667E-4]:4.803155771095E-1)[&rate=5.910774052243667E-4]:6.476399823615E-1)[&rate=5.910774052243667E-4]:1.252446420263E-2)[&rate=5.910774052243667E-4]:3.3461027636E-1,125[&rate=5.910774052243667E-4]:9.29933718565E-1)[&rate=5.910774052243667E-4]:1.656090885121E-2,(((54[&rate=5.910774052243667E-4]:2.534008320551E-2,37[&rate=5.910774052243667E-4]:1.01842815446E-1)[&rate=5.910774052243667E-4]:3.523968743833E-1,((59[&rate=5.910774052243667E-4]:2.799170975669E-1,(57[&rate=5.910774052243667E-4]:1.289224532676E-1,58[&rate=5.910774052243667E-4]:1.453158958906E-1)[&rate=5.910774052243667E-4]:1.537268847364E-1)[&rate=5.910774052243667E-4]:8.450835115023E-2,(55[&rate=5.910774052243667E-4]:2.14806141366E-1,56[&rate=5.910774052243667E-4]:2.14806141366E-1)[&rate=5.910774052243667E-4]:1.414225860395E-1)[&rate=5.910774052243667E-4]:5.156287499191E-2)[&rate=5.910774052243667E-4]:1.592657076149E-1,68[&rate=5.910774052243667E-4]:5.26073703455E-1)[&rate=5.910774052243667E-4]:2.537542572944E-1)[&rate=5.910774052243667E-4]:3.738065861158E-1)[&rate=5.910774052243667E-4]:2.32457174343E-2,(((122[&rate=5.910774052243667E-4]:2.330048734638E-1,(123[&rate=5.910774052243667E-4]:3.771576024384E-2,124[&rate=5.910774052243667E-4]:3.498351980671E-2)[&rate=5.910774052243667E-4]:1.952891132199E-1)[&rate=5.910774052243667E-4]:4.695756633153E-1,67[&rate=5.910774052243667E-4]:2.013079864383E-1)[&rate=5.910774052243667E-4]:1.975855939696E-2,(66[&rate=5.910774052243667E-4]:1.721426534053E-1,((((135[&rate=5.910774052243667E-4]:3.23674289094E-1,(138[&rate=5.910774052243667E-4]:3.307626525256E-1,136[&rate=5.910774052243667E-4]:1.992558032104E-1)[&rate=5.910774052243667E-4]:1.929116365684E-1)[&rate=5.910774052243667E-4]:5.139958334482E-1,120[&rate=5.910774052243667E-4]:1.089724917063E0)[&rate=5.910774052243667E-4]:6.292309473051E-1,119[&rate=5.910774052243667E-4]:1.814846275327E0)[&rate=5.910774052243667E-4]:7.444256798278E-2,126[&rate=5.910774052243667E-4]:1.103586320666E0)[&rate=5.910774052243667E-4]:3.157305224247E-1)[&rate=5.910774052243667E-4]:4.892389242995E-2)[&rate=5.910774052243667E-4]:4.08093080692E-1)[&rate=5.910774052243667E-4]:2.713265156948E-1,(33[&rate=5.910774052243667E-4]:2.077133167999E-2,34[&rate=5.910774052243667E-4]:3.720968784436E-2)[&rate=5.910774052243667E-4]:2.627557476291E-4)[&rate=5.910774052243667E-4]:4.967419088832E-2,32[&rate=5.910774052243667E-4]:6.522882626123E-2);
tree STATE_41490000 [&joint=-20973.17138827776,lnP=-20973.17138827776] = [&R] (33[&rate=5.669212061391845E-4]:4.285015296819E-2,((34[&rate=5.669212061391845E-4]:2.611377398971E-3,((((126[&rate=5.669212061391845E-4]:9.152901479347E-1,(120[&rate=5.669212061391845E-4]:1.327319672847E0,((135[&rate=5.669212061391845E-4]:4.428367963267E-1,(138[&rate=5.669212061391845E-4]:1.680359495781E-1,136[&rate=5.669212061391845E-4]:3.652910026285E-2)[&rate=5.669212061391845E-4]:4.748008467487E-1)[&rate=5.669212061391845E-4]:3.383873805741E-1,119[&rate=5.669212061391845E-4]:1.12916938238E0)[&rate=5.669212061391845E-4]:2.94040701426E-1)[&rate=5.669212061391845E-4]:2.777825867723E-1)[&rate=5.669212061391845E-4]:7.01845637922E-1,(((123[&rate=5.669212061391845E-4]:2.273436572703E-1,124[&rate=5.669212061391845E-4]:2.246114168331E-1)[&rate=5.669212061391845E-4]:3.240373487073E-2,122[&rate=5.669212061391845E-4]:2.59747392141E-1)[&rate=5.669212061391845E-4]:3.430206267053E-1,67[&rate=5.669212061391845E-4]:1.014954685056E-1)[&rate=5.669212061391845E-4]:2.684661276661E-1)[&rate=5.669212061391845E-4]:9.696324321052E-2,66[&rate=5.669212061391845E-4]:4.669248393823E-1)[&rate=5.669212061391845E-4]:2.785716024445E-1,((((((((60[&rate=5.669212061391845E-4]:2.423904291814E-1,64[&rate=5.669212061391845E-4]:3.930753606881E-1)[&rate=5.669212061391845E-4]:1.234807108561E-1,(62[&rate=5.669212061391845E-4]:4.176561623361E-1,65[&rate=5.669212061391845E-4]:2.258753404184E-1)[&rate=5.669212061391845E-4]:1.399957996191E-1)[&rate=5.669212061391845E-4]:2.399644910268E-1,(63[&rate=5.669212061391845E-4]:2.042488047712E-2,61[&rate=5.669212061391845E-4]:6.152077088817E-2)[&rate=5.669212061391845E-4]:7.360956820938E-1)[&rate=5.669212061391845E-4]:1.092001480188E0,((((131[&rate=5.669212061391845E-4]:1.614807460824E-1,((132[&rate=5.669212061391845E-4]:1.377364838328E-1,129[&rate=5.669212061391845E-4]:1.349967578055E-1)[&rate=5.669212061391845E-4]:5.728639478192E-3,130[&rate=5.669212061391845E-4]:1.407253972837E-1)[&rate=5.669212061391845E-4]:1.80156227714E-2)[&rate=5.669212061391845E-4]:2.708652875165E-1,118[&rate=5.669212061391845E-4]:5.665926089415E-1)[&rate=5.669212061391845E-4]:2.805940811413E-1,69[&rate=5.669212061391845E-4]:8.581455941924E-1)[&rate=5.669212061391845E-4]:6.730379722041E-1,128[&rate=5.669212061391845E-4]:1.38049863489E0)[&rate=5.669212061391845E-4]:3.693932708831E-1)[&rate=5.669212061391845E-4]:5.276508854609E-2,(45[&rate=5.669212061391845E-4]:7.658395226171E-1,(((49[&rate=5.669212061391845E-4]:5.417594706831E-1,50[&rate=5.669212061391845E-4]:5.417594706831E-1)[&rate=5.669212061391845E-4]:8.256655523873E-2,(((43[&rate=5.669212061391845E-4]:4.010591219604E-1,46[&rate=5.669212061391845E-4]:4.010591219604E-1)[&rate=5.669212061391845E-4]:8.452777280319E-3,((42[&rate=5.669212061391845E-4]:2.877165140924E-1,48[&rate=5.669212061391845E-4]:3.259678802127E-1)[&rate=5.669212061391845E-4]:3.416611605066E-2,41[&rate=5.669212061391845E-4]:3.164181492689E-1)[&rate=5.669212061391845E-4]:3.84489412289E-2)[&rate=5.669212061391845E-4]:2.092686449872E-1,(47[&rate=5.669212061391845E-4]:3.738616697156E-1,44[&rate=5.669212061391845E-4]:3.683971888413E-1)[&rate=5.669212061391845E-4]:2.449188745123E-1)[&rate=5.669212061391845E-4]:3.833236693971E-2)[&rate=5.669212061391845E-4]:2.771448905004E-2,51[&rate=5.669212061391845E-4]:6.575049958462E-1)[&rate=5.669212061391845E-4]:8.920884371085E-2)[&rate=5.669212061391845E-4]:2.634212594104E-1)[&rate=5.669212061391845E-4]:3.04485791456E-3,(35[&rate=5.669212061391845E-4]:3.903781849993E-2,((121[&rate=5.669212061391845E-4]:1.799194294095E0,127[&rate=5.669212061391845E-4]:2.240290184506E0)[&rate=5.669212061391845E-4]:3.509120242456E-1,36[&rate=5.669212061391845E-4]:7.065426354655E-2)[&rate=5.669212061391845E-4]:1.495889741914E-2)[&rate=5.669212061391845E-4]:2.378969104458E-1)[&rate=5.669212061391845E-4]:1.455870005656E-1,(38[&rate=5.669212061391845E-4]:7.92628599961E-1,((40[&rate=5.669212061391845E-4]:5.479499746002E-1,((((101[&rate=5.669212061391845E-4]:8.218008027785E-1,((((15[&rate=5.669212061391845E-4]:7.040894637864E-1,10[&rate=5.669212061391845E-4]:6.657332994029E-1)[&rate=5.669212061391845E-4]:1.842882948354E-1,((3[&rate=5.669212061391845E-4]:3.196394639901E-1,18[&rate=5.669212061391845E-4]:4.347079571407E-1)[&rate=5.669212061391845E-4]:2.379256496293E-1,6[&rate=5.669212061391845E-4]:6.096199081398E-1)[&rate=5.669212061391845E-4]:2.239633299341E-1)[&rate=5.669212061391845E-4]:1.786233029331E-1,((89[&rate=5.669212061391845E-4]:1.429782888047E-1,88[&rate=5.669212061391845E-4]:1.292796586677E-1)[&rate=5.669212061391845E-4]:7.046559890043E-1,(((91[&rate=5.669212061391845E-4]:4.832115780368E-2,90[&rate=5.669212061391845E-4]:4.832115780368E-2)[&rate=5.669212061391845E-4]:2.918991415183E-2,92[&rate=5.669212061391845E-4]:7.751107195551E-2)[&rate=5.669212061391845E-4]:6.969447323831E-2,(87[&rate=5.669212061391845E-4]:1.302706955983E-1,((83[&rate=5.669212061391845E-4]:2.790458885127E-2,85[&rate=5.669212061391845E-4]:2.790458885127E-2)[&rate=5.669212061391845E-4]:2.627718393834E-2,(86[&rate=5.669212061391845E-4]:4.512959394885E-2,(84[&rate=5.669212061391845E-4]:8.831540790058E-3,93[&rate=5.669212061391845E-4]:2.253017092707E-2)[&rate=5.669212061391845E-4]:3.629805315879E-2)[&rate=5.669212061391845E-4]:9.052178840763E-3)[&rate=5.669212061391845E-4]:7.608892280872E-2)[&rate=5.669212061391845E-4]:3.236219458479E-3)[&rate=5.669212061391845E-4]:7.004287326152E-1)[&rate=5.669212061391845E-4]:6.659421262116E-1)[&rate=5.669212061391845E-4]:4.62641879751E-1,(((142[&rate=5.669212061391845E-4]:3.234180761124E-1,(144[&rate=5.669212061391845E-4]:2.938719020237E-1,(141[&rate=5.669212061391845E-4]:2.060570801952E-1,145[&rate=5.669212061391845E-4]:2.087968062228E-1)[&rate=5.669212061391845E-4]:9.055454785588E-2)[&rate=5.669212061391845E-4]:2.406672203375E-2)[&rate=5.669212061391845E-4]:1.191830272363E0,((((110[&rate=5.669212061391845E-4]:5.484628333339E-1,(105[&rate=5.669212061391845E-4]:3.564590574049E-1,117[&rate=5.669212061391845E-4]:3.865960437063E-1)[&rate=5.669212061391845E-4]:1.700859677099E-1)[&rate=5.669212061391845E-4]:1.548369960268E-1,(17[&rate=5.669212061391845E-4]:5.387007829922E-1,14[&rate=5.669212061391845E-4]:5.003446186085E-1)[&rate=5.669212061391845E-4]:2.08434662807E-1)[&rate=5.669212061391845E-4]:1.582395001213E-1,((9[&rate=5.669212061391845E-4]:4.797190354727E-1,113[&rate=5.669212061391845E-4]:4.879382135547E-1)[&rate=5.669212061391845E-4]:1.661270606938E-1,(30[&rate=5.669212061391845E-4]:1.825734791228E-1,4[&rate=5.669212061391845E-4]:9.97073939676E-3)[&rate=5.669212061391845E-4]:5.865602882766E-1)[&rate=5.669212061391845E-4]:2.129535072882E-1)[&rate=5.669212061391845E-4]:3.388954230286E-1,(((19[&rate=5.669212061391845E-4]:8.219405078606E-1,13[&rate=5.669212061391845E-4]:7.835843434769E-1)[&rate=5.669212061391845E-4]:9.37892654153E-2,(((108[&rate=5.669212061391845E-4]:4.652176641347E-1,107[&rate=5.669212061391845E-4]:4.67957390162E-1)[&rate=5.669212061391845E-4]:6.772574805887E-2,(109[&rate=5.669212061391845E-4]:4.822760824678E-1,(112[&rate=5.669212061391845E-4]:3.085874039449E-1,114[&rate=5.669212061391845E-4]:2.263956231231E-1)[&rate=5.669212061391845E-4]:1.764284045502E-1)[&rate=5.669212061391845E-4]:7.258513794483E-2)[&rate=5.669212061391845E-4]:2.930472431976E-1,115[&rate=5.669212061391845E-4]:7.684564088157E-1)[&rate=5.669212061391845E-4]:2.672541925463E-2)[&rate=5.669212061391845E-4]:2.430385177737E-1,((148[&rate=5.669212061391845E-4]:3.115221575071E-1,143[&rate=5.669212061391845E-4]:3.087824314797E-1)[&rate=5.669212061391845E-4]:4.237066894398E-1,(((104[&rate=5.669212061391845E-4]:3.44812335405E-1,139[&rate=5.669212061391845E-4]:5.365931573227E-1)[&rate=5.669212061391845E-4]:1.985134932503E-1,(111[&rate=5.669212061391845E-4]:4.169448264744E-1,106[&rate=5.669212061391845E-4]:4.0050647031E-1)[&rate=5.669212061391845E-4]:1.428193583453E-1)[&rate=5.669212061391845E-4]:1.863112012513E-1,116[&rate=5.669212061391845E-4]:6.693630573038E-1)[&rate=5.669212061391845E-4]:2.750962525938E-2)[&rate=5.669212061391845E-4]:3.413476632809E-1)[&rate=5.669212061391845E-4]:8.550207789942E-2)[&rate=5.669212061391845E-4]:1.367314041842E-1)[&rate=5.669212061391845E-4]:2.434785660073E-2,(((23[&rate=5.669212061391845E-4]:4.915747438222E-1,(20[&rate=5.669212061391845E-4]:3.710714636685E-1,25[&rate=5.669212061391845E-4]:3.902495458602E-1)[&rate=5.669212061391845E-4]:1.122841020717E-1)[&rate=5.669212061391845E-4]:2.914007863126E-1,(11[&rate=5.669212061391845E-4]:5.622728892304E-1,140[&rate=5.669212061391845E-4]:5.430948070387E-1)[&rate=5.669212061391845E-4]:1.357711340552E-1)[&rate=5.669212061391845E-4]:4.840564675169E-1,(102[&rate=5.669212061391845E-4]:8.360846248433E-3,((1[&rate=5.669212061391845E-4]:9.268219093108E-2,(28[&rate=5.669212061391845E-4]:7.181035942081E-1,21[&rate=5.669212061391845E-4]:6.934460599617E-1)[&rate=5.669212061391845E-4]:1.608799665859E-1)[&rate=5.669212061391845E-4]:2.857108917708E-2,24[&rate=5.669212061391845E-4]:9.020751979164E-1)[&rate=5.669212061391845E-4]:2.679294839484E-1)[&rate=5.669212061391845E-4]:1.079862198966E-1)[&rate=5.669212061391845E-4]:1.766737964657E-1)[&rate=5.669212061391845E-4]:1.325124896541E-1)[&rate=5.669212061391845E-4]:4.017469025685E-1)[&rate=5.669212061391845E-4]:5.098216566035E-1,((16[&rate=5.669212061391845E-4]:2.369332549007E0,147[&rate=5.669212061391845E-4]:3.4121667207E-1)[&rate=5.669212061391845E-4]:3.224182136052E-2,(2[&rate=5.669212061391845E-4]:6.145628287462E-1,((22[&rate=5.669212061391845E-4]:2.796213513087E-1,27[&rate=5.669212061391845E-4]:2.960597074731E-1)[&rate=5.669212061391845E-4]:4.446063250375E-1,(31[&rate=5.669212061391845E-4]:7.662108193692E-1,(26[&rate=5.669212061391845E-4]:6.448312795648E-1,(7[&rate=5.669212061391845E-4]:1.8667967912E-1,8[&rate=5.669212061391845E-4]:1.8667967912E-1)[&rate=5.669212061391845E-4]:3.513022853762E-1)[&rate=5.669212061391845E-4]:7.754392336604E-2)[&rate=5.669212061391845E-4]:1.281137752506E-2)[&rate=5.669212061391845E-4]:6.293789212596E-2)[&rate=5.669212061391845E-4]:1.658244418333E0)[&rate=5.669212061391845E-4]:4.237685613795E-2)[&rate=5.669212061391845E-4]:1.997198563119E-2,146[&rate=5.669212061391845E-4]:4.986488652543E-1)[&rate=5.669212061391845E-4]:1.845233588515E-2,(39[&rate=5.669212061391845E-4]:2.739316182722E-1,97[&rate=5.669212061391845E-4]:2.02893366906E-1)[&rate=5.669212061391845E-4]:1.229510036323E-1)[&rate=5.669212061391845E-4]:1.510673526957E-1)[&rate=5.669212061391845E-4]:8.237741711584E-3,(((96[&rate=5.669212061391845E-4]:3.879527561598E-1,99[&rate=5.669212061391845E-4]:4.234718818426E-1)[&rate=5.669212061391845E-4]:7.656498859321E-2,98[&rate=5.669212061391845E-4]:4.781789469386E-1)[&rate=5.669212061391845E-4]:2.601349968985E-2,(95[&rate=5.669212061391845E-4]:4.134183251831E-1,(94[&rate=5.669212061391845E-4]:2.939996361339E-1,100[&rate=5.669212061391845E-4]:2.939996361339E-1)[&rate=5.669212061391845E-4]:3.471923549715E-2)[&rate=5.669212061391845E-4]:1.017030831941E-1)[&rate=5.669212061391845E-4]:1.804105702296E-1)[&rate=5.669212061391845E-4]:3.047468945783E-1)[&rate=5.669212061391845E-4]:2.322585760658E-1)[&rate=5.669212061391845E-4]:2.178659558381E-1,((125[&rate=5.669212061391845E-4]:9.177908734051E-1,(((134[&rate=5.669212061391845E-4]:4.230176924021E-1,(137[&rate=5.669212061391845E-4]:3.618363425067E-1,133[&rate=5.669212061391845E-4]:3.207404520956E-1)[&rate=5.669212061391845E-4]:1.324142266076E-1)[&rate=5.669212061391845E-4]:1.104554824177E0,((103[&rate=5.669212061391845E-4]:7.19861636029E-1,((12[&rate=5.669212061391845E-4]:1.919557571982E-1,5[&rate=5.669212061391845E-4]:1.535995928147E-1)[&rate=5.669212061391845E-4]:2.125232689585E-1,29[&rate=5.669212061391845E-4]:5.113283412252E-1)[&rate=5.669212061391845E-4]:4.414100071326E-1)[&rate=5.669212061391845E-4]:1.487850395332E0,52[&rate=5.669212061391845E-4]:5.434182967999E-1)[&rate=5.669212061391845E-4]:2.404084304234E-1)[&rate=5.669212061391845E-4]:2.953822211757E-2,((((((72[&rate=5.669212061391845E-4]:1.696010297547E-1,78[&rate=5.669212061391845E-4]:1.91518837974E-1)[&rate=5.669212061391845E-4]:1.311192399303E-1,(79[&rate=5.669212061391845E-4]:2.559571846117E-1,82[&rate=5.669212061391845E-4]:2.641763626937E-1)[&rate=5.669212061391845E-4]:6.668089329262E-2)[&rate=5.669212061391845E-4]:6.95704097852E-2,73[&rate=5.669212061391845E-4]:4.333043781003E-1)[&rate=5.669212061391845E-4]:6.178511272748E-2,((71[&rate=5.669212061391845E-4]:1.98499658649E-1,77[&rate=5.669212061391845E-4]:2.615133572791E-1)[&rate=5.669212061391845E-4]:1.550458001162E-1,(81[&rate=5.669212061391845E-4]:1.009588323846E-1,80[&rate=5.669212061391845E-4]:1.009588323846E-1)[&rate=5.669212061391845E-4]:2.717647085723E-1)[&rate=5.669212061391845E-4]:7.305088137771E-2)[&rate=5.669212061391845E-4]:2.680648260958E-1,((70[&rate=5.669212061391845E-4]:3.98480903651E-1,(74[&rate=5.669212061391845E-4]:4.359498447313E-1,76[&rate=5.669212061391845E-4]:4.359498447313E-1)[&rate=5.669212061391845E-4]:8.872233031512E-4)[&rate=5.669212061391845E-4]:1.642657542312E-2,75[&rate=5.669212061391845E-4]:4.532636434575E-1)[&rate=5.669212061391845E-4]:3.098906734661E-1)[&rate=5.669212061391845E-4]:7.567019320061E-1,53[&rate=5.669212061391845E-4]:7.733931903176E-1)[&rate=5.669212061391845E-4]:3.177503771184E-2)[&rate=5.669212061391845E-4]:3.230051590368E-1)[&rate=5.669212061391845E-4]:6.272783995067E-2,((59[&rate=5.669212061391845E-4]:3.555059800204E-1,((54[&rate=5.669212061391845E-4]:1.462243810534E-1,37[&rate=5.669212061391845E-4]:2.227271132939E-1)[&rate=5.669212061391845E-4]:1.563555490426E-1,((58[&rate=5.669212061391845E-4]:2.126527816821E-1,57[&rate=5.669212061391845E-4]:1.962593390591E-1)[&rate=5.669212061391845E-4]:1.0578582779E-1,(56[&rate=5.669212061391845E-4]:2.00413257828E-1,55[&rate=5.669212061391845E-4]:2.00413257828E-1)[&rate=5.669212061391845E-4]:9.070294727233E-2)[&rate=5.669212061391845E-4]:4.151836980435E-2)[&rate=5.669212061391845E-4]:1.467468380415E-2)[&rate=5.669212061391845E-4]:1.625962622497E-1,68[&rate=5.669212061391845E-4]:4.689219144012E-1)[&rate=5.669212061391845E-4]:3.449301322878E-1)[&rate=5.669212061391845E-4]:3.742562764327E-1)[&rate=5.669212061391845E-4]:1.051087564773E-1)[&rate=5.669212061391845E-4]:1.201286342023E-1)[&rate=5.669212061391845E-4]:3.787971242055E-2,32[&rate=5.669212061391845E-4]:1.857328160044E-2)[&rate=5.669212061391845E-4]:1.879741931303E-2);
tree STATE_41580000 [&joint=-20958.694900530027,lnP=-20958.694900530027] = [&R] ((32[&rate=5.440037314202387E-4]:5.293888281352E-4,(((35[&rate=5.440037314202387E-4]:1.332862033057E-1,(36[&rate=5.440037314202387E-4]:7.912410550271E-2,(121[&rate=5.440037314202387E-4]:1.35576911065E0,127[&rate=5.440037314202387E-4]:1.796865001061E0)[&rate=5.440037314202387E-4]:8.028070496475E-1)[&rate=5.440037314202387E-4]:1.007374402688E-1)[&rate=5.440037314202387E-4]:6.509089368959E-2,((((((51[&rate=5.440037314202387E-4]:4.171647105791E-1,44[&rate=5.440037314202387E-4]:4.390226340763E-1)[&rate=5.440037314202387E-4]:1.103438815991E-1,(50[&rate=5.440037314202387E-4]:4.424057613711E-1,49[&rate=5.440037314202387E-4]:4.424057613711E-1)[&rate=5.440037314202387E-4]:7.963834993286E-2)[&rate=5.440037314202387E-4]:1.08735153193E-2,((46[&rate=5.440037314202387E-4]:3.58334172335E-1,43[&rate=5.440037314202387E-4]:3.58334172335E-1)[&rate=5.440037314202387E-4]:9.013334680363E-2,(41[&rate=5.440037314202387E-4]:3.147671306988E-1,(42[&rate=5.440037314202387E-4]:2.965573907774E-1,48[&rate=5.440037314202387E-4]:3.348087568976E-1)[&rate=5.440037314202387E-4]:2.367422079567E-2)[&rate=5.440037314202387E-4]:7.905557969685E-2)[&rate=5.440037314202387E-4]:1.172369927304E-1)[&rate=5.440037314202387E-4]:1.756402452904E-2,(47[&rate=5.440037314202387E-4]:3.813645464888E-1,45[&rate=5.440037314202387E-4]:3.731678251775E-1)[&rate=5.440037314202387E-4]:2.019039899092E-1)[&rate=5.440037314202387E-4]:2.03882410747E-1,((((60[&rate=5.440037314202387E-4]:1.285467135595E-1,(64[&rate=5.440037314202387E-4]:2.5153546189E-1,62[&rate=5.440037314202387E-4]:2.926313523011E-1)[&rate=5.440037314202387E-4]:2.769618317618E-2)[&rate=5.440037314202387E-4]:1.423985075316E-1,65[&rate=5.440037314202387E-4]:2.709452210912E-1)[&rate=5.440037314202387E-4]:1.719228429653E-1,(63[&rate=5.440037314202387E-4]:2.954504991252E-1,61[&rate=5.440037314202387E-4]:3.365463895363E-1)[&rate=5.440037314202387E-4]:2.98102496438E-1)[&rate=5.440037314202387E-4]:8.806036725536E-1,128[&rate=5.440037314202387E-4]:1.375526531131E0)[&rate=5.440037314202387E-4]:1.768239069944E-1)[&rate=5.440037314202387E-4]:1.65928896274E-2,(((131[&rate=5.440037314202387E-4]:3.460438551806E-1,(130[&rate=5.440037314202387E-4]:2.079429828002E-1,(132[&rate=5.440037314202387E-4]:1.03975188278E-1,129[&rate=5.440037314202387E-4]:1.012354622506E-1)[&rate=5.440037314202387E-4]:1.067075205495E-1)[&rate=5.440037314202387E-4]:1.353611463531E-1)[&rate=5.440037314202387E-4]:3.866055307975E-1,118[&rate=5.440037314202387E-4]:8.668959613207E-1)[&rate=5.440037314202387E-4]:7.600812648211E-3,69[&rate=5.440037314202387E-4]:8.854556780785E-1)[&rate=5.440037314202387E-4]:8.341725811808E-1)[&rate=5.440037314202387E-4]:1.582008925306E-1)[&rate=5.440037314202387E-4]:4.573528116304E-1,(38[&rate=5.440037314202387E-4]:6.353683119228E-1,((((146[&rate=5.440037314202387E-4]:5.071491688923E-1,((101[&rate=5.440037314202387E-4]:1.192887424167E0,(((((((148[&rate=5.440037314202387E-4]:2.364437594215E-1,143[&rate=5.440037314202387E-4]:2.337040333941E-1)[&rate=5.440037314202387E-4]:5.077829811621E-1,(((111[&rate=5.440037314202387E-4]:4.694115237945E-1,(104[&rate=5.440037314202387E-4]:4.344959649324E-1,106[&rate=5.440037314202387E-4]:4.344959649324E-1)[&rate=5.440037314202387E-4]:1.847720269773E-2)[&rate=5.440037314202387E-4]:1.283660876316E-2,139[&rate=5.440037314202387E-4]:6.57590598311E-1)[&rate=5.440037314202387E-4]:1.935848880383E-1,116[&rate=5.440037314202387E-4]:5.991206918288E-1)[&rate=5.440037314202387E-4]:1.067498843711E-1)[&rate=5.440037314202387E-4]:2.906883567136E-1,((115[&rate=5.440037314202387E-4]:7.356773253945E-1,((107[&rate=5.440037314202387E-4]:3.780808021255E-1,108[&rate=5.440037314202387E-4]:3.753410760981E-1)[&rate=5.440037314202387E-4]:9.460005690274E-2,((114[&rate=5.440037314202387E-4]:2.917506723628E-1,112[&rate=5.440037314202387E-4]:3.739424531847E-1)[&rate=5.440037314202387E-4]:3.776143710081E-2,109[&rate=5.440037314202387E-4]:4.089641642581E-1)[&rate=5.440037314202387E-4]:8.289477696181E-2)[&rate=5.440037314202387E-4]:3.232704389691E-1)[&rate=5.440037314202387E-4]:2.937002096206E-2,(19[&rate=5.440037314202387E-4]:5.409240512976E-1,13[&rate=5.440037314202387E-4]:5.025678869139E-1)[&rate=5.440037314202387E-4]:3.446712402645E-1)[&rate=5.440037314202387E-4]:2.315115865569E-1)[&rate=5.440037314202387E-4]:2.434336698671E-1,((110[&rate=5.440037314202387E-4]:4.742168734035E-1,(117[&rate=5.440037314202387E-4]:3.807717934309E-1,105[&rate=5.440037314202387E-4]:3.506348071295E-1)[&rate=5.440037314202387E-4]:1.016642580549E-1)[&rate=5.440037314202387E-4]:4.533892925117E-1,((9[&rate=5.440037314202387E-4]:5.645523310044E-1,((17[&rate=5.440037314202387E-4]:4.331981986902E-1,14[&rate=5.440037314202387E-4]:3.948420343066E-1)[&rate=5.440037314202387E-4]:1.308009237393E-1,(30[&rate=5.440037314202387E-4]:1.797903658455E-1,4[&rate=5.440037314202387E-4]:7.187626119499E-3)[&rate=5.440037314202387E-4]:4.609210853512E-1)[&rate=5.440037314202387E-4]:4.712855104058E-2)[&rate=5.440037314202387E-4]:2.905631819194E-1,113[&rate=5.440037314202387E-4]:8.633346910059E-1)[&rate=5.440037314202387E-4]:6.975092696409E-2)[&rate=5.440037314202387E-4]:3.890987656325E-1)[&rate=5.440037314202387E-4]:2.994535039275E-2,((((1[&rate=5.440037314202387E-4]:7.434760250681E-2,(28[&rate=5.440037314202387E-4]:7.309054269077E-1,21[&rate=5.440037314202387E-4]:7.062478926613E-1)[&rate=5.440037314202387E-4]:1.29743545462E-1)[&rate=5.440037314202387E-4]:1.948611808857E-2,24[&rate=5.440037314202387E-4]:8.746556384036E-1)[&rate=5.440037314202387E-4]:8.005890310602E-2,((140[&rate=5.440037314202387E-4]:4.3302534853E-1,11[&rate=5.440037314202387E-4]:4.522034307217E-1)[&rate=5.440037314202387E-4]:1.404762465942E-1,(23[&rate=5.440037314202387E-4]:3.745180688951E-1,(25[&rate=5.440037314202387E-4]:3.102518467022E-1,20[&rate=5.440037314202387E-4]:2.910737645105E-1)[&rate=5.440037314202387E-4]:7.522512630258E-2)[&rate=5.440037314202387E-4]:3.030931152699E-1)[&rate=5.440037314202387E-4]:2.661444532349E-1)[&rate=5.440037314202387E-4]:2.154672556047E-1,102[&rate=5.440037314202387E-4]:8.537961498004E-3)[&rate=5.440037314202387E-4]:2.696191697577E-1)[&rate=5.440037314202387E-4]:1.719965021605E-2,(142[&rate=5.440037314202387E-4]:8.153474686633E-1,((145[&rate=5.440037314202387E-4]:1.514538392288E-2,141[&rate=5.440037314202387E-4]:1.240565789529E-2)[&rate=5.440037314202387E-4]:5.809667116903E-1,144[&rate=5.440037314202387E-4]:5.906326435583E-1)[&rate=5.440037314202387E-4]:2.192353730501E-1)[&rate=5.440037314202387E-4]:7.265846552742E-1)[&rate=5.440037314202387E-4]:1.343483636733E-1,((((15[&rate=5.440037314202387E-4]:3.269515770552E-1,10[&rate=5.440037314202387E-4]:2.885954126717E-1)[&rate=5.440037314202387E-4]:2.49024685696E-1,6[&rate=5.440037314202387E-4]:5.211817422033E-1)[&rate=5.440037314202387E-4]:3.04503057049E-1,((((((90[&rate=5.440037314202387E-4]:8.943907936375E-3,91[&rate=5.440037314202387E-4]:8.943907936375E-3)[&rate=5.440037314202387E-4]:3.241988847796E-2,92[&rate=5.440037314202387E-4]:4.136379641433E-2)[&rate=5.440037314202387E-4]:7.114882181542E-2,(93[&rate=5.440037314202387E-4]:2.785722027773E-2,84[&rate=5.440037314202387E-4]:1.415859014071E-2)[&rate=5.440037314202387E-4]:8.465539795203E-2)[&rate=5.440037314202387E-4]:6.447541142608E-2,87[&rate=5.440037314202387E-4]:1.632893995188E-1)[&rate=5.440037314202387E-4]:9.884532966051E-2,(89[&rate=5.440037314202387E-4]:1.392922803451E-1,88[&rate=5.440037314202387E-4]:1.25593650208E-1)[&rate=5.440037314202387E-4]:1.365410789713E-1)[&rate=5.440037314202387E-4]:3.624892195234E-3,((86[&rate=5.440037314202387E-4]:3.812494992554E-2,85[&rate=5.440037314202387E-4]:3.812494992554E-2)[&rate=5.440037314202387E-4]:1.002178964588E-1,83[&rate=5.440037314202387E-4]:1.383428463844E-1)[&rate=5.440037314202387E-4]:1.274167749902E-1)[&rate=5.440037314202387E-4]:1.047596410754E0)[&rate=5.440037314202387E-4]:1.356244719593E-2,(3[&rate=5.440037314202387E-4]:4.718798091133E-1,18[&rate=5.440037314202387E-4]:5.869483022639E-1)[&rate=5.440037314202387E-4]:3.153126428145E-1)[&rate=5.440037314202387E-4]:6.397729671899E-1)[&rate=5.440037314202387E-4]:7.686617310772E-1)[&rate=5.440037314202387E-4]:1.39893362625E-1,16[&rate=5.440037314202387E-4]:2.445109553916E0)[&rate=5.440037314202387E-4]:2.731396185878E-2)[&rate=5.440037314202387E-4]:6.37390459043E-2,((2[&rate=5.440037314202387E-4]:8.978187877149E-1,(31[&rate=5.440037314202387E-4]:8.431454031017E-1,((26[&rate=5.440037314202387E-4]:5.651318792223E-1,(7[&rate=5.440037314202387E-4]:1.273916979349E-1,8[&rate=5.440037314202387E-4]:1.273916979349E-1)[&rate=5.440037314202387E-4]:3.308908662189E-1)[&rate=5.440037314202387E-4]:2.317620535268E-1,(22[&rate=5.440037314202387E-4]:4.612335385179E-1,27[&rate=5.440037314202387E-4]:4.776718946822E-1)[&rate=5.440037314202387E-4]:3.247014901216E-1)[&rate=5.440037314202387E-4]:2.415853914148E-3)[&rate=5.440037314202387E-4]:2.820706448872E-1)[&rate=5.440037314202387E-4]:1.408750331332E0,39[&rate=5.440037314202387E-4]:3.498433162173E-1)[&rate=5.440037314202387E-4]:1.008263193443E-1)[&rate=5.440037314202387E-4]:1.057485787438E-2,(147[&rate=5.440037314202387E-4]:3.120438288857E-1,97[&rate=5.440037314202387E-4]:1.836285283392E-1)[&rate=5.440037314202387E-4]:2.065777137307E-1)[&rate=5.440037314202387E-4]:4.594889271669E-2,((40[&rate=5.440037314202387E-4]:4.178000619623E-1,(99[&rate=5.440037314202387E-4]:5.625823735621E-1,96[&rate=5.440037314202387E-4]:5.270632478792E-1)[&rate=5.440037314202387E-4]:5.490912443708E-3)[&rate=5.440037314202387E-4]:5.694757669445E-2,(98[&rate=5.440037314202387E-4]:5.905327246258E-1,(95[&rate=5.440037314202387E-4]:5.464565141813E-1,(94[&rate=5.440037314202387E-4]:2.938416778695E-1,100[&rate=5.440037314202387E-4]:2.938416778695E-1)[&rate=5.440037314202387E-4]:1.679153827597E-1)[&rate=5.440037314202387E-4]:5.50051721933E-2)[&rate=5.440037314202387E-4]:1.26302145772E-2)[&rate=5.440037314202387E-4]:3.244574749598E-2)[&rate=5.440037314202387E-4]:1.964809366991E-1)[&rate=5.440037314202387E-4]:6.227270432184E-1)[&rate=5.440037314202387E-4]:2.297309870516E-1)[&rate=5.440037314202387E-4]:2.315801591553E-1,(((((((124[&rate=5.440037314202387E-4]:1.294311234641E-1,123[&rate=5.440037314202387E-4]:1.321633639012E-1)[&rate=5.440037314202387E-4]:1.32084213109E-1,122[&rate=5.440037314202387E-4]:2.642475770102E-1)[&rate=5.440037314202387E-4]:5.081943203576E-1,67[&rate=5.440037314202387E-4]:2.711693470272E-1)[&rate=5.440037314202387E-4]:9.433975783503E-2,((((135[&rate=5.440037314202387E-4]:4.96360442887E-1,(138[&rate=5.440037314202387E-4]:2.623018767877E-1,136[&rate=5.440037314202387E-4]:1.307950274725E-1)[&rate=5.440037314202387E-4]:4.340585660993E-1)[&rate=5.440037314202387E-4]:8.869143398026E-1,119[&rate=5.440037314202387E-4]:1.731219988169E0)[&rate=5.440037314202387E-4]:1.053573993064E-1,(126[&rate=5.440037314202387E-4]:1.018100961798E0,120[&rate=5.440037314202387E-4]:1.707913073483E0)[&rate=5.440037314202387E-4]:3.277390303317E-2)[&rate=5.440037314202387E-4]:4.439027631161E-1,66[&rate=5.440037314202387E-4]:2.476034382627E-1)[&rate=5.440037314202387E-4]:1.179056665995E-1)[&rate=5.440037314202387E-4]:4.994131566336E-1,((125[&rate=5.440037314202387E-4]:9.435385746392E-1,(53[&rate=5.440037314202387E-4]:7.606568600088E-1,((((137[&rate=5.440037314202387E-4]:3.530434320258E-1,133[&rate=5.440037314202387E-4]:3.119475416148E-1)[&rate=5.440037314202387E-4]:1.786235294521E-1,134[&rate=5.440037314202387E-4]:4.604340847657E-1)[&rate=5.440037314202387E-4]:7.595709521093E-1,(((77[&rate=5.440037314202387E-4]:4.790654155763E-1,(79[&rate=5.440037314202387E-4]:4.214562284824E-1,((78[&rate=5.440037314202387E-4]:3.077657303352E-2,72[&rate=5.440037314202387E-4]:8.85876481421E-3)[&rate=5.440037314202387E-4]:2.162114667134E-1,82[&rate=5.440037314202387E-4]:2.55207217829E-1)[&rate=5.440037314202387E-4]:1.744681887355E-1)[&rate=5.440037314202387E-4]:2.199274873775E-2)[&rate=5.440037314202387E-4]:1.600755777583E-2,((81[&rate=5.440037314202387E-4]:1.341313005997E-1,80[&rate=5.440037314202387E-4]:1.341313005997E-1)[&rate=5.440037314202387E-4]:3.078878607675E-1,(73[&rate=5.440037314202387E-4]:4.21141683521E-1,71[&rate=5.440037314202387E-4]:3.526485328362E-1)[&rate=5.440037314202387E-4]:7.019254633926E-2)[&rate=5.440037314202387E-4]:9.218195546533E-3)[&rate=5.440037314202387E-4]:3.801323201923E-1,(75[&rate=5.440037314202387E-4]:4.981297075352E-1,((74[&rate=5.440037314202387E-4]:3.907028350897E-1,76[&rate=5.440037314202387E-4]:3.907028350897E-1)[&rate=5.440037314202387E-4]:6.430751141201E-2,70[&rate=5.440037314202387E-4]:4.166541821183E-1)[&rate=5.440037314202387E-4]:4.311936103345E-2)[&rate=5.440037314202387E-4]:3.82555038064E-1)[&rate=5.440037314202387E-4]:3.338408392209E-1)[&rate=5.440037314202387E-4]:2.697621115673E-1,((103[&rate=5.440037314202387E-4]:7.452589533892E-1,((12[&rate=5.440037314202387E-4]:4.622716756552E-1,5[&rate=5.440037314202387E-4]:4.239155112717E-1)[&rate=5.440037314202387E-4]:1.888040636999E-1,29[&rate=5.440037314202387E-4]:7.579250544236E-1)[&rate=5.440037314202387E-4]:2.202106112944E-1)[&rate=5.440037314202387E-4]:1.505218682274E0,52[&rate=5.440037314202387E-4]:5.86183901102E-1)[&rate=5.440037314202387E-4]:1.598374579847E-1)[&rate=5.440037314202387E-4]:2.283222223352E-2)[&rate=5.440037314202387E-4]:3.932642282916E-1)[&rate=5.440037314202387E-4]:3.876760469005E-1,(((58[&rate=5.440037314202387E-4]:4.005151805134E-1,((56[&rate=5.440037314202387E-4]:2.750079397692E-1,55[&rate=5.440037314202387E-4]:2.750079397692E-1)[&rate=5.440037314202387E-4]:4.128266793638E-2,(57[&rate=5.440037314202387E-4]:3.071010333288E-1,(37[&rate=5.440037314202387E-4]:1.87609767832E-1,54[&rate=5.440037314202387E-4]:1.111070355916E-1)[&rate=5.440037314202387E-4]:1.550103911799E-1)[&rate=5.440037314202387E-4]:2.011853612553E-2)[&rate=5.440037314202387E-4]:5.690216843607E-2)[&rate=5.440037314202387E-4]:3.404782649559E-2,59[&rate=5.440037314202387E-4]:4.154373239489E-1)[&rate=5.440037314202387E-4]:2.134662136676E-1,68[&rate=5.440037314202387E-4]:5.797232097475E-1)[&rate=5.440037314202387E-4]:5.848247451255E-1)[&rate=5.440037314202387E-4]:2.480949443951E-1)[&rate=5.440037314202387E-4]:2.900898604632E-2,34[&rate=5.440037314202387E-4]:3.091754891207E-2)[&rate=5.440037314202387E-4]:4.167972635962E-2,33[&rate=5.440037314202387E-4]:5.615891910731E-2)[&rate=5.440037314202387E-4]:1.814300809308E-1);
tree STATE_41670000 [&joint=-20980.42009200332,lnP=-20980.42009200332] = [&R] (34[&rate=5.630647029745356E-4]:2.223792387181E-1,((((((125[&rate=5.630647029745356E-4]:1.004041491406E0,((((133[&rate=5.630647029745356E-4]:2.894763845191E-1,137[&rate=5.630647029745356E-4]:3.305722749301E-1)[&rate=5.630647029745356E-4]:1.236713258632E-1,134[&rate=5.630647029745356E-4]:3.830107240812E-1)[&rate=5.630647029745356E-4]:1.010134043654E0,(53[&rate=5.630647029745356E-4]:6.036641570558E-1,((103[&rate=5.630647029745356E-4]:8.490640339982E-1,((12[&rate=5.630647029745356E-4]:1.513081893503E-1,5[&rate=5.630647029745356E-4]:1.129520249669E-1)[&rate=5.630647029745356E-4]:3.208107743146E-1,29[&rate=5.630647029745356E-4]:5.789682787335E-1)[&rate=5.630647029745356E-4]:5.029724675935E-1)[&rate=5.630647029745356E-4]:1.402898313886E0,52[&rate=5.630647029745356E-4]:5.87668613323E-1)[&rate=5.630647029745356E-4]:2.419226504414E-2)[&rate=5.630647029745356E-4]:3.753810001227E-2)[&rate=5.630647029745356E-4]:7.723035343963E-2,((((73[&rate=5.630647029745356E-4]:1.272179160043E-1,77[&rate=5.630647029745356E-4]:1.217384639496E-1)[&rate=5.630647029745356E-4]:5.010118614014E-1,(82[&rate=5.630647029745356E-4]:3.253456982403E-1,((79[&rate=5.630647029745356E-4]:1.733781564826E-1,(78[&rate=5.630647029745356E-4]:2.45458418376E-2,72[&rate=5.630647029745356E-4]:2.628033618282E-3)[&rate=5.630647029745356E-4]:1.48832314645E-1)[&rate=5.630647029745356E-4]:1.261157850516E-2,71[&rate=5.630647029745356E-4]:1.585924747137E-1)[&rate=5.630647029745356E-4]:1.311367851705E-1)[&rate=5.630647029745356E-4]:2.700073668367E-1)[&rate=5.630647029745356E-4]:1.466527327502E-2,(81[&rate=5.630647029745356E-4]:1.089499185059E-1,80[&rate=5.630647029745356E-4]:1.089499185059E-1)[&rate=5.630647029745356E-4]:4.846300636817E-1)[&rate=5.630647029745356E-4]:2.123909649974E-1,(75[&rate=5.630647029745356E-4]:6.19935074449E-1,(70[&rate=5.630647029745356E-4]:2.758548565392E-1,(76[&rate=5.630647029745356E-4]:2.432177081884E-1,74[&rate=5.630647029745356E-4]:2.432177081884E-1)[&rate=5.630647029745356E-4]:7.099331273419E-2)[&rate=5.630647029745356E-4]:3.057240535264E-1)[&rate=5.630647029745356E-4]:2.353509412291E-1)[&rate=5.630647029745356E-4]:6.096096534416E-1)[&rate=5.630647029745356E-4]:4.959913945593E-1)[&rate=5.630647029745356E-4]:1.534597282607E-1,((57[&rate=5.630647029745356E-4]:4.022105306472E-1,(((37[&rate=5.630647029745356E-4]:2.276484608682E-1,59[&rate=5.630647029745356E-4]:1.89397094748E-1)[&rate=5.630647029745356E-4]:1.158291574146E-1,(58[&rate=5.630647029745356E-4]:2.809561668888E-1,54[&rate=5.630647029745356E-4]:2.235791177085E-1)[&rate=5.630647029745356E-4]:4.339576833387E-2)[&rate=5.630647029745356E-4]:6.729538363791E-2,(55[&rate=5.630647029745356E-4]:3.428043837682E-1,56[&rate=5.630647029745356E-4]:3.428043837682E-1)[&rate=5.630647029745356E-4]:2.152053072071E-2)[&rate=5.630647029745356E-4]:2.695665440955E-2)[&rate=5.630647029745356E-4]:1.676841643224E-1,68[&rate=5.630647029745356E-4]:5.179821266635E-1)[&rate=5.630647029745356E-4]:4.728524263361E-1)[&rate=5.630647029745356E-4]:5.69117520541E-1,32[&rate=5.630647029745356E-4]:1.272999289192E-1)[&rate=5.630647029745356E-4]:1.138197742649E-2,(((126[&rate=5.630647029745356E-4]:5.652628434635E-1,(120[&rate=5.630647029745356E-4]:1.137161794678E0,((135[&rate=5.630647029745356E-4]:6.097668517376E-1,(138[&rate=5.630647029745356E-4]:3.303516411937E-1,136[&rate=5.630647029745356E-4]:1.988447918785E-1)[&rate=5.630647029745356E-4]:4.79415210544E-1)[&rate=5.630647029745356E-4]:3.938055856419E-2,119[&rate=5.630647029745356E-4]:9.970926157812E-1)[&rate=5.630647029745356E-4]:2.359595898554E-1)[&rate=5.630647029745356E-4]:1.179131604706E-1)[&rate=5.630647029745356E-4]:1.111849503923E0,66[&rate=5.630647029745356E-4]:4.299381577012E-1)[&rate=5.630647029745356E-4]:1.308436986761E-2,((122[&rate=5.630647029745356E-4]:2.896428409116E-1,(124[&rate=5.630647029745356E-4]:9.775245941935E-2,123[&rate=5.630647029745356E-4]:1.004846998565E-1)[&rate=5.630647029745356E-4]:1.891581410552E-1)[&rate=5.630647029745356E-4]:3.454571827272E-1,67[&rate=5.630647029745356E-4]:1.338274732981E-1)[&rate=5.630647029745356E-4]:3.091950542706E-1)[&rate=5.630647029745356E-4]:5.805908856261E-1)[&rate=5.630647029745356E-4]:8.132644563229E-3,((35[&rate=5.630647029745356E-4]:1.966225224212E-1,(36[&rate=5.630647029745356E-4]:2.763557650432E-2,((121[&rate=5.630647029745356E-4]:1.858647185317E0,127[&rate=5.630647029745356E-4]:2.299743075727E0)[&rate=5.630647029745356E-4]:2.361741337959E-1,((((43[&rate=5.630647029745356E-4]:4.96722761063E-1,46[&rate=5.630647029745356E-4]:4.96722761063E-1)[&rate=5.630647029745356E-4]:1.316726779419E-2,((41[&rate=5.630647029745356E-4]:3.252535531937E-1,48[&rate=5.630647029745356E-4]:3.689694001882E-1)[&rate=5.630647029745356E-4]:6.069319354502E-2,42[&rate=5.630647029745356E-4]:3.91411227613E-1)[&rate=5.630647029745356E-4]:6.929847337554E-2)[&rate=5.630647029745356E-4]:5.100576023315E-2,(((50[&rate=5.630647029745356E-4]:3.46587713517E-1,49[&rate=5.630647029745356E-4]:3.46587713517E-1)[&rate=5.630647029745356E-4]:5.566109842485E-2,((47[&rate=5.630647029745356E-4]:4.127465049065E-1,44[&rate=5.630647029745356E-4]:4.072820240322E-1)[&rate=5.630647029745356E-4]:1.199720971336E-2,51[&rate=5.630647029745356E-4]:3.974213102484E-1)[&rate=5.630647029745356E-4]:1.029198256774E-2)[&rate=5.630647029745356E-4]:8.312720182274E-2,45[&rate=5.630647029745356E-4]:5.099661776989E-1)[&rate=5.630647029745356E-4]:4.273289008004E-2)[&rate=5.630647029745356E-4]:5.439154165537E-2,((128[&rate=5.630647029745356E-4]:1.120444997075E0,((118[&rate=5.630647029745356E-4]:6.111287991009E-1,69[&rate=5.630647029745356E-4]:6.220877032105E-1)[&rate=5.630647029745356E-4]:1.770087725972E-1,(131[&rate=5.630647029745356E-4]:1.93413187859E-1,((129[&rate=5.630647029745356E-4]:5.305695110707E-2,132[&rate=5.630647029745356E-4]:5.579667713442E-2)[&rate=5.630647029745356E-4]:8.114729355347E-2,130[&rate=5.630647029745356E-4]:1.342042446605E-1)[&rate=5.630647029745356E-4]:5.646921717112E-2)[&rate=5.630647029745356E-4]:4.604778084965E-1)[&rate=5.630647029745356E-4]:4.720334527741E-1)[&rate=5.630647029745356E-4]:3.329129884256E-2,((((60[&rate=5.630647029745356E-4]:8.460671641996E-2,62[&rate=5.630647029745356E-4]:2.763875383377E-1)[&rate=5.630647029745356E-4]:2.354207075837E-2,64[&rate=5.630647029745356E-4]:2.58833718685E-1)[&rate=5.630647029745356E-4]:7.601278736386E-2,65[&rate=5.630647029745356E-4]:1.841615745422E-1)[&rate=5.630647029745356E-4]:3.44391653973E-1,(63[&rate=5.630647029745356E-4]:7.004592236649E-2,61[&rate=5.630647029745356E-4]:1.111418127775E-1)[&rate=5.630647029745356E-4]:6.091922376554E-1)[&rate=5.630647029745356E-4]:5.731282728819E-1)[&rate=5.630647029745356E-4]:2.267505258082E-1)[&rate=5.630647029745356E-4]:1.170742234142E-1)[&rate=5.630647029745356E-4]:1.226631218639E-2)[&rate=5.630647029745356E-4]:2.155622883826E-1)[&rate=5.630647029745356E-4]:6.265195340918E-1,(38[&rate=5.630647029745356E-4]:6.581457564541E-1,((147[&rate=5.630647029745356E-4]:4.162112084851E-1,((146[&rate=5.630647029745356E-4]:4.330568513455E-1,39[&rate=5.630647029745356E-4]:3.128382721106E-1)[&rate=5.630647029745356E-4]:1.627263468531E-3,(((101[&rate=5.630647029745356E-4]:5.594467113748E-1,((((((((19[&rate=5.630647029745356E-4]:4.688235078737E-1,13[&rate=5.630647029745356E-4]:4.3046734349E-1)[&rate=5.630647029745356E-4]:2.09330215677E-1,115[&rate=5.630647029745356E-4]:5.576057783451E-1)[&rate=5.630647029745356E-4]:1.135611121342E-1,((109[&rate=5.630647029745356E-4]:5.641084264867E-1,(112[&rate=5.630647029745356E-4]:2.695254106065E-1,114[&rate=5.630647029745356E-4]:1.873336297847E-1)[&rate=5.630647029745356E-4]:2.973227419076E-1)[&rate=5.630647029745356E-4]:1.567503015041E-2,(107[&rate=5.630647029745356E-4]:1.413415189336E-1,108[&rate=5.630647029745356E-4]:1.386017929063E-1)[&rate=5.630647029745356E-4]:4.192638555118E-1)[&rate=5.630647029745356E-4]:1.708354886367E-1)[&rate=5.630647029745356E-4]:1.05511068006E-1,((((111[&rate=5.630647029745356E-4]:3.184715377033E-1,139[&rate=5.630647029745356E-4]:4.938140034567E-1)[&rate=5.630647029745356E-4]:4.89825402424E-2,106[&rate=5.630647029745356E-4]:3.510157217814E-1)[&rate=5.630647029745356E-4]:1.50238779325E-1,104[&rate=5.630647029745356E-4]:5.012545011063E-1)[&rate=5.630647029745356E-4]:2.363394441668E-1,((148[&rate=5.630647029745356E-4]:1.912468278443E-1,143[&rate=5.630647029745356E-4]:1.88507101817E-1)[&rate=5.630647029745356E-4]:3.835657393984E-1,116[&rate=5.630647029745356E-4]:5.364564028591E-1)[&rate=5.630647029745356E-4]:1.408635698113E-1)[&rate=5.630647029745356E-4]:9.935798581485E-2)[&rate=5.630647029745356E-4]:1.121101774558E-1,((((30[&rate=5.630647029745356E-4]:3.256062288241E-1,4[&rate=5.630647029745356E-4]:1.530034890981E-1)[&rate=5.630647029745356E-4]:1.928680107012E-1,(17[&rate=5.630647029745356E-4]:2.135508484364E-1,14[&rate=5.630647029745356E-4]:1.751946840527E-1)[&rate=5.630647029745356E-4]:2.282110623218E-1)[&rate=5.630647029745356E-4]:1.502655337895E-1,(9[&rate=5.630647029745356E-4]:4.199584354145E-1,117[&rate=5.630647029745356E-4]:4.309173395242E-1)[&rate=5.630647029745356E-4]:1.254936666674E-1)[&rate=5.630647029745356E-4]:1.633745924613E-1,(105[&rate=5.630647029745356E-4]:5.098927535693E-1,(113[&rate=5.630647029745356E-4]:2.075845667933E-1,110[&rate=5.630647029745356E-4]:2.021051147386E-1)[&rate=5.630647029745356E-4]:3.297054470498E-1)[&rate=5.630647029745356E-4]:1.797558587822E-1)[&rate=5.630647029745356E-4]:2.539340441377E-1)[&rate=5.630647029745356E-4]:1.492006737349E-1,(142[&rate=5.630647029745356E-4]:6.124544492728E-1,((145[&rate=5.630647029745356E-4]:1.881512174614E-1,141[&rate=5.630647029745356E-4]:1.854114914338E-1)[&rate=5.630647029745356E-4]:1.117214278577E-1,144[&rate=5.630647029745356E-4]:2.943931932641E-1)[&rate=5.630647029745356E-4]:3.125818039537E-1)[&rate=5.630647029745356E-4]:6.803288809513E-1)[&rate=5.630647029745356E-4]:1.231984440356E-1,((((20[&rate=5.630647029745356E-4]:4.506702744321E-1,25[&rate=5.630647029745356E-4]:4.698483566238E-1)[&rate=5.630647029745356E-4]:4.048111933886E-1,((11[&rate=5.630647029745356E-4]:6.579527896496E-1,140[&rate=5.630647029745356E-4]:6.387747074579E-1)[&rate=5.630647029745356E-4]:7.418320976671E-2,23[&rate=5.630647029745356E-4]:8.170675062656E-1)[&rate=5.630647029745356E-4]:4.663313963725E-2)[&rate=5.630647029745356E-4]:1.782334944843E-1,(24[&rate=5.630647029745356E-4]:9.974072637128E-1,(1[&rate=5.630647029745356E-4]:1.240472433989E-1,(28[&rate=5.630647029745356E-4]:8.310501501264E-1,21[&rate=5.630647029745356E-4]:8.063926158799E-1)[&rate=5.630647029745356E-4]:7.929846313545E-2)[&rate=5.630647029745356E-4]:9.253810250576E-2)[&rate=5.630647029745356E-4]:5.548578078395E-2)[&rate=5.630647029745356E-4]:1.34032670824E-1,102[&rate=5.630647029745356E-4]:2.528187970443E-2)[&rate=5.630647029745356E-4]:1.441245520895E-1)[&rate=5.630647029745356E-4]:1.349221389888E-1,((3[&rate=5.630647029745356E-4]:5.336746473661E-1,((89[&rate=5.630647029745356E-4]:1.607739370185E-1,88[&rate=5.630647029745356E-4]:1.470753068815E-1)[&rate=5.630647029745356E-4]:5.638749658152E-1,(((90[&rate=5.630647029745356E-4]:2.569145940766E-2,91[&rate=5.630647029745356E-4]:2.569145940766E-2)[&rate=5.630647029745356E-4]:7.344654230357E-2,92[&rate=5.630647029745356E-4]:9.913800171123E-2)[&rate=5.630647029745356E-4]:1.416749941858E-1,(87[&rate=5.630647029745356E-4]:2.145295576916E-1,((83[&rate=5.630647029745356E-4]:1.274949440956E-1,85[&rate=5.630647029745356E-4]:1.274949440956E-1)[&rate=5.630647029745356E-4]:5.300537157196E-3,(93[&rate=5.630647029745356E-4]:1.238403377671E-1,(84[&rate=5.630647029745356E-4]:7.733850274374E-2,86[&rate=5.630647029745356E-4]:7.733850274374E-2)[&rate=5.630647029745356E-4]:3.280320488638E-2)[&rate=5.630647029745356E-4]:2.265377362265E-2)[&rate=5.630647029745356E-4]:8.173407643881E-2)[&rate=5.630647029745356E-4]:1.258480806839E-2)[&rate=5.630647029745356E-4]:4.838359069367E-1)[&rate=5.630647029745356E-4]:3.624504020666E-1)[&rate=5.630647029745356E-4]:1.704647541009E-1,((15[&rate=5.630647029745356E-4]:3.767600378665E-1,10[&rate=5.630647029745356E-4]:3.38403873483E-1)[&rate=5.630647029745356E-4]:4.081662915316E-1,(18[&rate=5.630647029745356E-4]:7.228042822978E-1,6[&rate=5.630647029745356E-4]:6.597905836677E-1)[&rate=5.630647029745356E-4]:7.034122518262E-2)[&rate=5.630647029745356E-4]:2.606238713717E-2)[&rate=5.630647029745356E-4]:5.974494432884E-1)[&rate=5.630647029745356E-4]:2.605975926469E-1)[&rate=5.630647029745356E-4]:6.90782971887E-1,(16[&rate=5.630647029745356E-4]:2.035223269743E0,((31[&rate=5.630647029745356E-4]:8.481572550895E-1,((22[&rate=5.630647029745356E-4]:4.158378889497E-1,27[&rate=5.630647029745356E-4]:4.32276245114E-1)[&rate=5.630647029745356E-4]:3.232201062956E-1,(26[&rate=5.630647029745356E-4]:5.451679124483E-1,(7[&rate=5.630647029745356E-4]:3.047856137938E-1,8[&rate=5.630647029745356E-4]:3.047856137938E-1)[&rate=5.630647029745356E-4]:1.33532983586E-1)[&rate=5.630647029745356E-4]:2.048489869067E-1)[&rate=5.630647029745356E-4]:5.43047392961E-2)[&rate=5.630647029745356E-4]:1.294451583601E-1,2[&rate=5.630647029745356E-4]:7.502051531755E-1)[&rate=5.630647029745356E-4]:1.15625099328E0)[&rate=5.630647029745356E-4]:3.273351806424E-1)[&rate=5.630647029745356E-4]:7.745425758421E-3,97[&rate=5.630647029745356E-4]:2.137726986603E-1)[&rate=5.630647029745356E-4]:2.965458555266E-2)[&rate=5.630647029745356E-4]:4.436862372563E-2)[&rate=5.630647029745356E-4]:2.894400915398E-1,(40[&rate=5.630647029745356E-4]:6.184236491774E-1,((99[&rate=5.630647029745356E-4]:4.325941222099E-1,96[&rate=5.630647029745356E-4]:3.970749965271E-1)[&rate=5.630647029745356E-4]:2.109011124043E-1,((95[&rate=5.630647029745356E-4]:4.234023066196E-1,(94[&rate=5.630647029745356E-4]:3.165313558715E-1,100[&rate=5.630647029745356E-4]:3.165313558715E-1)[&rate=5.630647029745356E-4]:2.217149719605E-2)[&rate=5.630647029745356E-4]:2.073360706013E-1,98[&rate=5.630647029745356E-4]:6.198094154722E-1)[&rate=5.630647029745356E-4]:1.827895644717E-3)[&rate=5.630647029745356E-4]:1.252016386067E-1)[&rate=5.630647029745356E-4]:2.985060166715E-2)[&rate=5.630647029745356E-4]:7.817751653855E-2)[&rate=5.630647029745356E-4]:7.673617465744E-1)[&rate=5.630647029745356E-4]:2.086040012452E-1)[&rate=5.630647029745356E-4]:5.509788298864E-3,33[&rate=5.630647029745356E-4]:1.578037912626E-1)[&rate=5.630647029745356E-4]:4.81370912912E-2);
tree STATE_41760000 [&joint=-20997.111667589183,lnP=-20997.111667589183] = [&R] (((125[&rate=5.3559251337891E-4]:1.02186252585E0,((53[&rate=5.3559251337891E-4]:6.643795555773E-1,((77[&rate=5.3559251337891E-4]:5.836341493219E-1,((79[&rate=5.3559251337891E-4]:4.054386766189E-1,(82[&rate=5.3559251337891E-4]:3.627074890378E-1,(78[&rate=5.3559251337891E-4]:7.255402834763E-2,72[&rate=5.3559251337891E-4]:5.063622012832E-2)[&rate=5.3559251337891E-4]:2.819342826081E-1)[&rate=5.3559251337891E-4]:5.095036566324E-2)[&rate=5.3559251337891E-4]:8.79085853937E-2,((71[&rate=5.3559251337891E-4]:3.006043703001E-1,(81[&rate=5.3559251337891E-4]:1.915611858763E-2,80[&rate=5.3559251337891E-4]:1.915611858763E-2)[&rate=5.3559251337891E-4]:3.006263339042E-1)[&rate=5.3559251337891E-4]:3.106674810667E-2,73[&rate=5.3559251337891E-4]:4.001642690917E-1)[&rate=5.3559251337891E-4]:1.342788833318E-1)[&rate=5.3559251337891E-4]:5.467044895319E-2)[&rate=5.3559251337891E-4]:2.34534432572E-1,(70[&rate=5.3559251337891E-4]:4.355344567532E-1,((75[&rate=5.3559251337891E-4]:3.814798270068E-1,74[&rate=5.3559251337891E-4]:3.814798270068E-1)[&rate=5.3559251337891E-4]:7.089080727329E-2,76[&rate=5.3559251337891E-4]:4.523706342801E-1)[&rate=5.3559251337891E-4]:2.151998685656E-2)[&rate=5.3559251337891E-4]:3.49757412812E-1)[&rate=5.3559251337891E-4]:5.871945802408E-1)[&rate=5.3559251337891E-4]:1.811491474072E-2,(52[&rate=5.3559251337891E-4]:6.592993138184E-1,((103[&rate=5.3559251337891E-4]:6.333687931828E-1,((12[&rate=5.3559251337891E-4]:3.680854325641E-1,5[&rate=5.3559251337891E-4]:3.297292681807E-1)[&rate=5.3559251337891E-4]:1.522775993031E-1,29[&rate=5.3559251337891E-4]:6.272123469357E-1)[&rate=5.3559251337891E-4]:2.390331585759E-1)[&rate=5.3559251337891E-4]:1.123375703392E0,((137[&rate=5.3559251337891E-4]:3.621868319341E-1,134[&rate=5.3559251337891E-4]:2.909539552219E-1)[&rate=5.3559251337891E-4]:2.176314187919E-1,133[&rate=5.3559251337891E-4]:5.38722360315E-1)[&rate=5.3559251337891E-4]:3.276111773562E-1)[&rate=5.3559251337891E-4]:5.668485518041E-1)[&rate=5.3559251337891E-4]:3.139187781099E-2)[&rate=5.3559251337891E-4]:5.497505691928E-1)[&rate=5.3559251337891E-4]:5.939717583219E-1,((57[&rate=5.3559251337891E-4]:4.195010836271E-1,((59[&rate=5.3559251337891E-4]:3.241969145201E-1,((54[&rate=5.3559251337891E-4]:2.767928309778E-1,58[&rate=5.3559251337891E-4]:3.341698801581E-1)[&rate=5.3559251337891E-4]:8.595358595473E-3,37[&rate=5.3559251337891E-4]:3.618909218137E-1)[&rate=5.3559251337891E-4]:5.573588265801E-4)[&rate=5.3559251337891E-4]:2.878758582833E-2,(55[&rate=5.3559251337891E-4]:2.801844636582E-1,56[&rate=5.3559251337891E-4]:2.801844636582E-1)[&rate=5.3559251337891E-4]:6.460331537858E-2)[&rate=5.3559251337891E-4]:6.378434284156E-2)[&rate=5.3559251337891E-4]:4.774722251671E-1,68[&rate=5.3559251337891E-4]:8.450607404881E-1)[&rate=5.3559251337891E-4]:6.041068770166E-1)[&rate=5.3559251337891E-4]:7.486413637141E-2,(32[&rate=5.3559251337891E-4]:8.617160142765E-2,(33[&rate=5.3559251337891E-4]:8.536102980039E-2,(((((124[&rate=5.3559251337891E-4]:2.027113038781E-1,123[&rate=5.3559251337891E-4]:2.054435443153E-1)[&rate=5.3559251337891E-4]:1.309400150032E-2,122[&rate=5.3559251337891E-4]:2.185375458156E-1)[&rate=5.3559251337891E-4]:5.288456998734E-1,67[&rate=5.3559251337891E-4]:2.461106953483E-1)[&rate=5.3559251337891E-4]:9.259956207584E-2,((66[&rate=5.3559251337891E-4]:1.538730180901E-1,(126[&rate=5.3559251337891E-4]:1.141466870991E0,(120[&rate=5.3559251337891E-4]:1.695032610852E0,((138[&rate=5.3559251337891E-4]:2.64626412297E-1,136[&rate=5.3559251337891E-4]:1.331195629818E-1)[&rate=5.3559251337891E-4]:7.044583295008E-1,135[&rate=5.3559251337891E-4]:7.690847417977E-1)[&rate=5.3559251337891E-4]:6.738930745339E-1)[&rate=5.3559251337891E-4]:1.362463718237E-1)[&rate=5.3559251337891E-4]:2.595803367841E-1)[&rate=5.3559251337891E-4]:1.589752769305E-1,119[&rate=5.3559251337891E-4]:2.345725007349E0)[&rate=5.3559251337891E-4]:2.586196240348E-2)[&rate=5.3559251337891E-4]:6.146825605888E-1,(34[&rate=5.3559251337891E-4]:8.985572751052E-2,(((121[&rate=5.3559251337891E-4]:2.670689079712E0,36[&rate=5.3559251337891E-4]:5.912370249171E-1)[&rate=5.3559251337891E-4]:3.592682538217E-2,(((((((64[&rate=5.3559251337891E-4]:3.213015289683E-1,62[&rate=5.3559251337891E-4]:3.623974193793E-1)[&rate=5.3559251337891E-4]:9.360092114077E-2,60[&rate=5.3559251337891E-4]:2.642175186023E-1)[&rate=5.3559251337891E-4]:4.771955395445E-2,65[&rate=5.3559251337891E-4]:3.119370725568E-1)[&rate=5.3559251337891E-4]:1.311056057941E-1,(63[&rate=5.3559251337891E-4]:2.355786353752E-1,61[&rate=5.3559251337891E-4]:2.766745257863E-1)[&rate=5.3559251337891E-4]:3.581489744824E-1)[&rate=5.3559251337891E-4]:8.954835234357E-1,(128[&rate=5.3559251337891E-4]:1.390429939452E0,((118[&rate=5.3559251337891E-4]:7.527383489576E-1,69[&rate=5.3559251337891E-4]:7.636972530672E-1)[&rate=5.3559251337891E-4]:5.650592850253E-4,(132[&rate=5.3559251337891E-4]:3.568745896066E-1,(129[&rate=5.3559251337891E-4]:3.183004087978E-1,(130[&rate=5.3559251337891E-4]:1.82780901141E-1,131[&rate=5.3559251337891E-4]:1.855206271683E-1)[&rate=5.3559251337891E-4]:1.355195076568E-1)[&rate=5.3559251337891E-4]:3.583445478152E-2)[&rate=5.3559251337891E-4]:2.621822432934E-1)[&rate=5.3559251337891E-4]:7.768525586067E-1)[&rate=5.3559251337891E-4]:1.510568551213E-4)[&rate=5.3559251337891E-4]:6.217794741579E-1,(45[&rate=5.3559251337891E-4]:7.857954857605E-1,((44[&rate=5.3559251337891E-4]:6.28534023165E-1,(((50[&rate=5.3559251337891E-4]:4.857408625475E-1,49[&rate=5.3559251337891E-4]:4.857408625475E-1)[&rate=5.3559251337891E-4]:2.606405744239E-2,47[&rate=5.3559251337891E-4]:5.445918052356E-1)[&rate=5.3559251337891E-4]:7.852482241825E-3,51[&rate=5.3559251337891E-4]:5.251218831059E-1)[&rate=5.3559251337891E-4]:8.155421656184E-2)[&rate=5.3559251337891E-4]:1.141268966085E-2,((46[&rate=5.3559251337891E-4]:4.840943538775E-1,(48[&rate=5.3559251337891E-4]:4.548509353581E-1,(42[&rate=5.3559251337891E-4]:4.03146974631E-1,41[&rate=5.3559251337891E-4]:3.976824937568E-1)[&rate=5.3559251337891E-4]:1.345259460686E-2)[&rate=5.3559251337891E-4]:1.831445677091E-2)[&rate=5.3559251337891E-4]:4.638834911382E-3,43[&rate=5.3559251337891E-4]:4.887331887889E-1)[&rate=5.3559251337891E-4]:1.566780049112E-1)[&rate=5.3559251337891E-4]:1.485810133717E-1)[&rate=5.3559251337891E-4]:4.531687724132E-1)[&rate=5.3559251337891E-4]:7.059553164296E-2,(35[&rate=5.3559251337891E-4]:3.063505882441E-1,127[&rate=5.3559251337891E-4]:2.873473875915E0)[&rate=5.3559251337891E-4]:2.478382905762E-1)[&rate=5.3559251337891E-4]:2.639962901325E-2)[&rate=5.3559251337891E-4]:3.519236608667E-1,(((((((96[&rate=5.3559251337891E-4]:4.65017642181E-1,99[&rate=5.3559251337891E-4]:5.005367678639E-1)[&rate=5.3559251337891E-4]:1.728885082118E-1,98[&rate=5.3559251337891E-4]:6.515673525784E-1)[&rate=5.3559251337891E-4]:6.759666590894E-2,(95[&rate=5.3559251337891E-4]:5.346719457733E-1,(100[&rate=5.3559251337891E-4]:2.195853863484E-1,94[&rate=5.3559251337891E-4]:2.195853863484E-1)[&rate=5.3559251337891E-4]:2.303871058728E-1)[&rate=5.3559251337891E-4]:1.954210344628E-1)[&rate=5.3559251337891E-4]:3.789599188316E-1,97[&rate=5.3559251337891E-4]:8.986703854065E-1)[&rate=5.3559251337891E-4]:4.861202408702E-2,((101[&rate=5.3559251337891E-4]:1.368877072379E0,((((((((115[&rate=5.3559251337891E-4]:6.645104868722E-1,(19[&rate=5.3559251337891E-4]:5.774291049223E-1,13[&rate=5.3559251337891E-4]:5.390729405386E-1)[&rate=5.3559251337891E-4]:2.076293271554E-1)[&rate=5.3559251337891E-4]:8.190441747875E-2,(108[&rate=5.3559251337891E-4]:5.263489412997E-1,((114[&rate=5.3559251337891E-4]:3.60064577889E-1,112[&rate=5.3559251337891E-4]:4.422563587109E-1)[&rate=5.3559251337891E-4]:7.581741370509E-2,(107[&rate=5.3559251337891E-4]:3.766531501423E-1,109[&rate=5.3559251337891E-4]:3.95831232334E-1)[&rate=5.3559251337891E-4]:1.195028140546E-1)[&rate=5.3559251337891E-4]:3.293270313024E-2)[&rate=5.3559251337891E-4]:2.776002096266E-1)[&rate=5.3559251337891E-4]:6.094675138589E-2,116[&rate=5.3559251337891E-4]:8.073616557368E-1)[&rate=5.3559251337891E-4]:8.456337125875E-2,(((139[&rate=5.3559251337891E-4]:4.801236330163E-1,104[&rate=5.3559251337891E-4]:2.883428110986E-1)[&rate=5.3559251337891E-4]:1.473828672707E-1,(111[&rate=5.3559251337891E-4]:4.155044613831E-1,106[&rate=5.3559251337891E-4]:3.990661052188E-1)[&rate=5.3559251337891E-4]:3.665957315047E-2)[&rate=5.3559251337891E-4]:4.092797689073E-1,(148[&rate=5.3559251337891E-4]:2.800332906721E-1,143[&rate=5.3559251337891E-4]:2.772935646448E-1)[&rate=5.3559251337891E-4]:5.430543483853E-1)[&rate=5.3559251337891E-4]:1.071935523218E-1)[&rate=5.3559251337891E-4]:4.47374780032E-1,((((30[&rate=5.3559251337891E-4]:4.972653059002E-1,4[&rate=5.3559251337891E-4]:3.246625661742E-1)[&rate=5.3559251337891E-4]:3.27090925352E-1,9[&rate=5.3559251337891E-4]:7.010685600193E-1)[&rate=5.3559251337891E-4]:2.019385245559E-2,((17[&rate=5.3559251337891E-4]:4.014548878509E-1,14[&rate=5.3559251337891E-4]:3.630987234672E-1)[&rate=5.3559251337891E-4]:2.900030129221E-1,117[&rate=5.3559251337891E-4]:6.558414624169E-1)[&rate=5.3559251337891E-4]:7.637985416763E-2)[&rate=5.3559251337891E-4]:1.848384308829E-1,(105[&rate=5.3559251337891E-4]:5.771619093152E-1,(110[&rate=5.3559251337891E-4]:5.674308968622E-1,113[&rate=5.3559251337891E-4]:5.72910348917E-1)[&rate=5.3559251337891E-4]:3.164882067202E-2)[&rate=5.3559251337891E-4]:3.097608518509E-1)[&rate=5.3559251337891E-4]:5.071715664096E-1)[&rate=5.3559251337891E-4]:1.234633320622E-1,((142[&rate=5.3559251337891E-4]:4.811770966838E-1,(141[&rate=5.3559251337891E-4]:4.60657154893E-1,145[&rate=5.3559251337891E-4]:4.633968809206E-1)[&rate=5.3559251337891E-4]:1.778021576317E-2)[&rate=5.3559251337891E-4]:9.270599721899E-2,144[&rate=5.3559251337891E-4]:5.684036418478E-1)[&rate=5.3559251337891E-4]:1.143674565735E0)[&rate=5.3559251337891E-4]:2.812422952883E-2,((102[&rate=5.3559251337891E-4]:3.666873694958E-1,(24[&rate=5.3559251337891E-4]:1.013147841843E0,(1[&rate=5.3559251337891E-4]:4.910824807675E-2,(21[&rate=5.3559251337891E-4]:7.85557817971E-1,28[&rate=5.3559251337891E-4]:8.102153522174E-1)[&rate=5.3559251337891E-4]:2.519426572224E-2)[&rate=5.3559251337891E-4]:1.832176759578E-1)[&rate=5.3559251337891E-4]:5.151833632694E-1)[&rate=5.3559251337891E-4]:2.759444991332E-2,((11[&rate=5.3559251337891E-4]:7.034715781465E-1,140[&rate=5.3559251337891E-4]:6.842934959548E-1)[&rate=5.3559251337891E-4]:9.032119923305E-2,((25[&rate=5.3559251337891E-4]:3.998776360905E-1,20[&rate=5.3559251337891E-4]:3.806995538988E-1)[&rate=5.3559251337891E-4]:4.459666340799E-1,23[&rate=5.3559251337891E-4]:8.348853660608E-1)[&rate=5.3559251337891E-4]:4.383891816793E-2)[&rate=5.3559251337891E-4]:6.66242466687E-1)[&rate=5.3559251337891E-4]:1.048247272919E-1)[&rate=5.3559251337891E-4]:2.935995973798E-1,((((6[&rate=5.3559251337891E-4]:3.81709013291E-1,(15[&rate=5.3559251337891E-4]:3.137730086468E-1,10[&rate=5.3559251337891E-4]:2.754168442633E-1)[&rate=5.3559251337891E-4]:1.227305251921E-1)[&rate=5.3559251337891E-4]:1.330904074582E-1,18[&rate=5.3559251337891E-4]:5.778131193793E-1)[&rate=5.3559251337891E-4]:2.03701840639E-1,3[&rate=5.3559251337891E-4]:6.664464668677E-1)[&rate=5.3559251337891E-4]:3.77593823109E-1,((((93[&rate=5.3559251337891E-4]:9.629507494336E-2,(83[&rate=5.3559251337891E-4]:6.224191717567E-2,((86[&rate=5.3559251337891E-4]:2.454856086835E-2,84[&rate=5.3559251337891E-4]:2.454856086835E-2)[&rate=5.3559251337891E-4]:2.227550507033E-2,85[&rate=5.3559251337891E-4]:4.682406593868E-2)[&rate=5.3559251337891E-4]:1.5417851237E-2)[&rate=5.3559251337891E-4]:2.035452763067E-2)[&rate=5.3559251337891E-4]:1.276776044098E-1,87[&rate=5.3559251337891E-4]:2.102740492161E-1)[&rate=5.3559251337891E-4]:3.626574409275E-2,((90[&rate=5.3559251337891E-4]:9.431947789264E-2,91[&rate=5.3559251337891E-4]:9.431947789264E-2)[&rate=5.3559251337891E-4]:6.330358050676E-2,92[&rate=5.3559251337891E-4]:1.576230583994E-1)[&rate=5.3559251337891E-4]:1.026153650465E-1)[&rate=5.3559251337891E-4]:6.248153474842E-1,(89[&rate=5.3559251337891E-4]:4.724974817071E-2,88[&rate=5.3559251337891E-4]:3.35511180337E-2)[&rate=5.3559251337891E-4]:8.378040227593E-1)[&rate=5.3559251337891E-4]:7.124111765808E-1)[&rate=5.3559251337891E-4]:7.459261280766E-1)[&rate=5.3559251337891E-4]:5.816503803534E-1)[&rate=5.3559251337891E-4]:5.686856883391E-1,(40[&rate=5.3559251337891E-4]:9.058475191763E-1,147[&rate=5.3559251337891E-4]:9.632245683566E-1)[&rate=5.3559251337891E-4]:5.855108254816E-2)[&rate=5.3559251337891E-4]:5.392205913523E-2)[&rate=5.3559251337891E-4]:1.224489196016E-2,((((22[&rate=5.3559251337891E-4]:4.864896401544E-1,27[&rate=5.3559251337891E-4]:5.029279963188E-1)[&rate=5.3559251337891E-4]:3.685637937034E-1,((7[&rate=5.3559251337891E-4]:2.843508670787E-1,8[&rate=5.3559251337891E-4]:2.843508670787E-1)[&rate=5.3559251337891E-4]:3.993820619839E-1,26[&rate=5.3559251337891E-4]:7.905822441312E-1)[&rate=5.3559251337891E-4]:7.543009383633E-2)[&rate=5.3559251337891E-4]:2.330441849093E-2,(2[&rate=5.3559251337891E-4]:3.178668241537E-1,31[&rate=5.3559251337891E-4]:5.452640844278E-1)[&rate=5.3559251337891E-4]:3.878882884691E-1)[&rate=5.3559251337891E-4]:1.683433749444E0,((16[&rate=5.3559251337891E-4]:2.472163665472E0,146[&rate=5.3559251337891E-4]:5.068893185898E-1)[&rate=5.3559251337891E-4]:3.671358318545E-2,39[&rate=5.3559251337891E-4]:4.233843225403E-1)[&rate=5.3559251337891E-4]:9.078736696764E-3)[&rate=5.3559251337891E-4]:5.981024935828E-1)[&rate=5.3559251337891E-4]:1.55669431357E-1,38[&rate=5.3559251337891E-4]:1.117928973248E0)[&rate=5.3559251337891E-4]:4.169486419679E-1)[&rate=5.3559251337891E-4]:2.035725744036E-2)[&rate=5.3559251337891E-4]:5.233918722682E-4)[&rate=5.3559251337891E-4]:1.142026658197E-2)[&rate=5.3559251337891E-4]:6.29002368198E-3)[&rate=5.3559251337891E-4]:5.208007826976E-3);
tree STATE_41850000 [&joint=-20953.15429154855,lnP=-20953.15429154855] = [&R] (32[&rate=4.6889893718566066E-4]:1.499392403009E-1,((((((123[&rate=4.6889893718566066E-4]:1.98113033062E-1,124[&rate=4.6889893718566066E-4]:1.953807926249E-1)[&rate=4.6889893718566066E-4]:1.69117985972E-1,122[&rate=4.6889893718566066E-4]:3.67231019034E-1)[&rate=4.6889893718566066E-4]:5.044744946179E-1,67[&rate=4.6889893718566066E-4]:3.704329633113E-1)[&rate=4.6889893718566066E-4]:7.521231988454E-2,((66[&rate=4.6889893718566066E-4]:3.522285345185E-1,((((138[&rate=4.6889893718566066E-4]:3.11924620493E-1,136[&rate=4.6889893718566066E-4]:1.804177711778E-1)[&rate=4.6889893718566066E-4]:4.060966145347E-1,135[&rate=4.6889893718566066E-4]:5.180212350277E-1)[&rate=4.6889893718566066E-4]:1.923724317059E-1,120[&rate=4.6889893718566066E-4]:9.624484612541E-1)[&rate=4.6889893718566066E-4]:6.634755924901E-1,119[&rate=4.6889893718566066E-4]:1.721814464703E0)[&rate=4.6889893718566066E-4]:6.632907821442E-1)[&rate=4.6889893718566066E-4]:9.701089287023E-3,126[&rate=4.6889893718566066E-4]:1.60910381349E0)[&rate=4.6889893718566066E-4]:8.371565939033E-2)[&rate=4.6889893718566066E-4]:5.850219295808E-1,((34[&rate=4.6889893718566066E-4]:8.827656074787E-2,((125[&rate=4.6889893718566066E-4]:1.069108852544E0,(((52[&rate=4.6889893718566066E-4]:5.322354254749E-1,(103[&rate=4.6889893718566066E-4]:6.138191496984E-1,((12[&rate=4.6889893718566066E-4]:1.253416498566E-1,5[&rate=4.6889893718566066E-4]:8.698548547318E-2)[&rate=4.6889893718566066E-4]:3.287665484358E-1,29[&rate=4.6889893718566066E-4]:5.60957513361E-1)[&rate=4.6889893718566066E-4]:2.857383486662E-1)[&rate=4.6889893718566066E-4]:1.582710010337E0)[&rate=4.6889893718566066E-4]:2.530382902286E-1,((((73[&rate=4.6889893718566066E-4]:5.272920514873E-1,77[&rate=4.6889893718566066E-4]:5.218125994326E-1)[&rate=4.6889893718566066E-4]:1.385422966372E-1,((81[&rate=4.6889893718566066E-4]:2.049971063847E-1,80[&rate=4.6889893718566066E-4]:2.049971063847E-1)[&rate=4.6889893718566066E-4]:4.097564573722E-1,((78[&rate=4.6889893718566066E-4]:2.38982700452E-1,72[&rate=4.6889893718566066E-4]:2.170648922327E-1)[&rate=4.6889893718566066E-4]:8.983027432616E-2,(79[&rate=4.6889893718566066E-4]:3.128772057229E-1,(82[&rate=4.6889893718566066E-4]:2.526816491463E-1,71[&rate=4.6889893718566066E-4]:2.170652107902E-1)[&rate=4.6889893718566066E-4]:6.841473465866E-2)[&rate=4.6889893718566066E-4]:1.593576905528E-2)[&rate=4.6889893718566066E-4]:2.941597670611E-1)[&rate=4.6889893718566066E-4]:1.765715874384E-3)[&rate=4.6889893718566066E-4]:2.328913554311E-1,(((76[&rate=4.6889893718566066E-4]:3.982708209045E-1,74[&rate=4.6889893718566066E-4]:3.982708209045E-1)[&rate=4.6889893718566066E-4]:1.752883269466E-2,70[&rate=4.6889893718566066E-4]:3.774434892157E-1)[&rate=4.6889893718566066E-4]:2.857068309812E-1,75[&rate=4.6889893718566066E-4]:7.015064845803E-1)[&rate=4.6889893718566066E-4]:1.972192189753E-1)[&rate=4.6889893718566066E-4]:5.265850370801E-1,53[&rate=4.6889893718566066E-4]:6.788476820236E-1)[&rate=4.6889893718566066E-4]:9.822931236851E-2)[&rate=4.6889893718566066E-4]:1.13956933838E-1,(137[&rate=4.6889893718566066E-4]:6.153755683454E-1,(133[&rate=4.6889893718566066E-4]:5.635903453148E-1,134[&rate=4.6889893718566066E-4]:5.334533590137E-1)[&rate=4.6889893718566066E-4]:1.06893326195E-2)[&rate=4.6889893718566066E-4]:1.098833747264E0)[&rate=4.6889893718566066E-4]:3.884574379756E-1)[&rate=4.6889893718566066E-4]:4.54145290187E-1,(((((55[&rate=4.6889893718566066E-4]:3.046701768234E-1,56[&rate=4.6889893718566066E-4]:3.046701768234E-1)[&rate=4.6889893718566066E-4]:1.299503751463E-1,((54[&rate=4.6889893718566066E-4]:2.421845750142E-1,59[&rate=4.6889893718566066E-4]:2.804359411344E-1)[&rate=4.6889893718566066E-4]:2.79738050842E-3,37[&rate=4.6889893718566066E-4]:3.21484687763E-1)[&rate=4.6889893718566066E-4]:1.595839516385E-1)[&rate=4.6889893718566066E-4]:1.164028400392E-2,58[&rate=4.6889893718566066E-4]:4.735832403454E-1)[&rate=4.6889893718566066E-4]:5.709245114489E-2,57[&rate=4.6889893718566066E-4]:5.142822488673E-1)[&rate=4.6889893718566066E-4]:3.166470076836E-2,68[&rate=4.6889893718566066E-4]:4.940343813295E-1)[&rate=4.6889893718566066E-4]:8.625530947352E-1)[&rate=4.6889893718566066E-4]:1.424234210855E-1)[&rate=4.6889893718566066E-4]:1.24999809463E-2,33[&rate=4.6889893718566066E-4]:8.43381855298E-2)[&rate=4.6889893718566066E-4]:6.687697245235E-2)[&rate=4.6889893718566066E-4]:2.019759792076E-3,(((((62[&rate=4.6889893718566066E-4]:5.369916883464E-1,((64[&rate=4.6889893718566066E-4]:3.395519999625E-1,60[&rate=4.6889893718566066E-4]:1.888670684558E-1)[&rate=4.6889893718566066E-4]:1.429898618344E-2,65[&rate=4.6889893718566066E-4]:2.031660546392E-1)[&rate=4.6889893718566066E-4]:1.420448117894E-1)[&rate=4.6889893718566066E-4]:8.705375620901E-1,(63[&rate=4.6889893718566066E-4]:3.225874322474E-1,61[&rate=4.6889893718566066E-4]:3.636833226584E-1)[&rate=4.6889893718566066E-4]:1.043845927778E0)[&rate=4.6889893718566066E-4]:6.296863076349E-1,((((43[&rate=4.6889893718566066E-4]:6.106187677797E-1,((48[&rate=4.6889893718566066E-4]:5.109086527663E-1,(42[&rate=4.6889893718566066E-4]:4.013704962642E-1,41[&rate=4.6889893718566066E-4]:3.959060153899E-1)[&rate=4.6889893718566066E-4]:7.128679038192E-2)[&rate=4.6889893718566066E-4]:8.085768407135E-2,46[&rate=4.6889893718566066E-4]:6.026952985862E-1)[&rate=4.6889893718566066E-4]:7.923469193495E-3)[&rate=4.6889893718566066E-4]:5.763737138604E-2,((49[&rate=4.6889893718566066E-4]:4.299125147759E-1,50[&rate=4.6889893718566066E-4]:4.299125147759E-1)[&rate=4.6889893718566066E-4]:1.531009973309E-1,51[&rate=4.6889893718566066E-4]:5.884779929811E-1)[&rate=4.6889893718566066E-4]:5.245574181313E-2)[&rate=4.6889893718566066E-4]:5.466536769545E-2,((44[&rate=4.6889893718566066E-4]:5.622467845229E-1,47[&rate=4.6889893718566066E-4]:5.677112653971E-1)[&rate=4.6889893718566066E-4]:1.060496578434E-1,45[&rate=4.6889893718566066E-4]:6.655642019292E-1)[&rate=4.6889893718566066E-4]:4.916058362062E-2)[&rate=4.6889893718566066E-4]:4.005668081138E-1,(((((131[&rate=4.6889893718566066E-4]:1.507664840947E-1,130[&rate=4.6889893718566066E-4]:1.480267580674E-1)[&rate=4.6889893718566066E-4]:2.306501087356E-1,(132[&rate=4.6889893718566066E-4]:2.423886839102E-1,129[&rate=4.6889893718566066E-4]:2.396489578829E-1)[&rate=4.6889893718566066E-4]:1.390279089201E-1)[&rate=4.6889893718566066E-4]:8.713065864471E-1,118[&rate=4.6889893718566066E-4]:1.38696975462E0)[&rate=4.6889893718566066E-4]:1.833672560603E-2,69[&rate=4.6889893718566066E-4]:1.416265384336E0)[&rate=4.6889893718566066E-4]:6.187019303762E-1,128[&rate=4.6889893718566066E-4]:1.884282383205E0)[&rate=4.6889893718566066E-4]:4.405422750012E-3)[&rate=4.6889893718566066E-4]:8.801724719162E-3)[&rate=4.6889893718566066E-4]:1.429822079427E-1,(((127[&rate=4.6889893718566066E-4]:2.532435669311E0,36[&rate=4.6889893718566066E-4]:1.18877241051E-2)[&rate=4.6889893718566066E-4]:2.21940296525E-3,121[&rate=4.6889893718566066E-4]:2.093559181865E0)[&rate=4.6889893718566066E-4]:3.948728056994E-1,35[&rate=4.6889893718566066E-4]:3.62404590304E-1)[&rate=4.6889893718566066E-4]:1.493000250251E-1)[&rate=4.6889893718566066E-4]:4.52846521458E-1,((((98[&rate=4.6889893718566066E-4]:7.789650175472E-1,((95[&rate=4.6889893718566066E-4]:5.042421323014E-1,(100[&rate=4.6889893718566066E-4]:3.833598007683E-1,94[&rate=4.6889893718566066E-4]:3.833598007683E-1)[&rate=4.6889893718566066E-4]:3.618287798108E-2)[&rate=4.6889893718566066E-4]:1.829952157047E-1,(96[&rate=4.6889893718566066E-4]:4.901167125488E-1,99[&rate=4.6889893718566066E-4]:5.256358382317E-1)[&rate=4.6889893718566066E-4]:1.725304715229E-1)[&rate=4.6889893718566066E-4]:1.026566312899E-1)[&rate=4.6889893718566066E-4]:4.140842878404E-1,((((101[&rate=4.6889893718566066E-4]:8.085968912224E-1,(((((18[&rate=4.6889893718566066E-4]:5.280065835105E-1,3[&rate=4.6889893718566066E-4]:4.129380903599E-1)[&rate=4.6889893718566066E-4]:3.277565981805E-1,(15[&rate=4.6889893718566066E-4]:5.192380159588E-1,10[&rate=4.6889893718566066E-4]:4.808818515754E-1)[&rate=4.6889893718566066E-4]:3.283059876499E-1)[&rate=4.6889893718566066E-4]:5.028831984352E-2,6[&rate=4.6889893718566066E-4]:8.430378029044E-1)[&rate=4.6889893718566066E-4]:7.322032444547E-1,((((((19[&rate=4.6889893718566066E-4]:5.08121931841E-1,13[&rate=4.6889893718566066E-4]:4.697657674573E-1)[&rate=4.6889893718566066E-4]:3.453428830259E-1,(108[&rate=4.6889893718566066E-4]:5.878911969859E-1,((109[&rate=4.6889893718566066E-4]:5.258438340388E-1,107[&rate=4.6889893718566066E-4]:5.066657518471E-1)[&rate=4.6889893718566066E-4]:5.820133494435E-2,(114[&rate=4.6889893718566066E-4]:4.301699599743E-1,112[&rate=4.6889893718566066E-4]:5.123617407962E-1)[&rate=4.6889893718566066E-4]:7.442315421437E-2)[&rate=4.6889893718566066E-4]:2.576383622175E-2)[&rate=4.6889893718566066E-4]:2.025599192509E-1)[&rate=4.6889893718566066E-4]:1.353189760705E-3,115[&rate=4.6889893718566066E-4]:7.34270059422E-1)[&rate=4.6889893718566066E-4]:3.657461247453E-1,((116[&rate=4.6889893718566066E-4]:7.470663577811E-1,(((104[&rate=4.6889893718566066E-4]:4.364863803432E-1,106[&rate=4.6889893718566066E-4]:4.364863803432E-1)[&rate=4.6889893718566066E-4]:3.579416288997E-2,111[&rate=4.6889893718566066E-4]:4.887188993976E-1)[&rate=4.6889893718566066E-4]:4.113791773519E-2,139[&rate=4.6889893718566066E-4]:7.051992828861E-1)[&rate=4.6889893718566066E-4]:2.939218694155E-1)[&rate=4.6889893718566066E-4]:2.062197725075E-2,(148[&rate=4.6889893718566066E-4]:1.757644834646E-1,143[&rate=4.6889893718566066E-4]:1.730247574373E-1)[&rate=4.6889893718566066E-4]:6.302800159509E-1)[&rate=4.6889893718566066E-4]:3.323278491355E-1)[&rate=4.6889893718566066E-4]:2.601374803388E-1,(((105[&rate=4.6889893718566066E-4]:4.674144824385E-1,110[&rate=4.6889893718566066E-4]:4.893322906576E-1)[&rate=4.6889893718566066E-4]:2.633708810606E-1,(17[&rate=4.6889893718566066E-4]:5.322432343481E-1,14[&rate=4.6889893718566066E-4]:4.938870699644E-1)[&rate=4.6889893718566066E-4]:2.642955538085E-1)[&rate=4.6889893718566066E-4]:1.031058976649E-1,((117[&rate=4.6889893718566066E-4]:7.791189804085E-1,(9[&rate=4.6889893718566066E-4]:6.438799009424E-1,(30[&rate=4.6889893718566066E-4]:6.215895877049E-1,4[&rate=4.6889893718566066E-4]:4.489868479789E-1)[&rate=4.6889893718566066E-4]:1.455779844704E-1)[&rate=4.6889893718566066E-4]:1.242801753564E-1)[&rate=4.6889893718566066E-4]:4.631259305486E-2,113[&rate=4.6889893718566066E-4]:8.226918474358E-1)[&rate=4.6889893718566066E-4]:3.859667400203E-2)[&rate=4.6889893718566066E-4]:5.810569238903E-1)[&rate=4.6889893718566066E-4]:1.484663185082E-1,(((144[&rate=4.6889893718566066E-4]:6.512852710351E-1,(141[&rate=4.6889893718566066E-4]:6.38225722388E-1,145[&rate=4.6889893718566066E-4]:6.409654484156E-1)[&rate=4.6889893718566066E-4]:1.57992746744E-2)[&rate=4.6889893718566066E-4]:1.9578664162E-1,142[&rate=4.6889893718566066E-4]:8.5255136471E-1)[&rate=4.6889893718566066E-4]:9.077228007492E-1,(((1[&rate=4.6889893718566066E-4]:1.020399136341E-1,(21[&rate=4.6889893718566066E-4]:7.785093810987E-1,28[&rate=4.6889893718566066E-4]:8.031669153451E-1)[&rate=4.6889893718566066E-4]:8.51743681519E-2)[&rate=4.6889893718566066E-4]:1.762174266224E-2,24[&rate=4.6889893718566066E-4]:9.004835741045E-1)[&rate=4.6889893718566066E-4]:6.079099510179E-1,(102[&rate=4.6889893718566066E-4]:1.997309880865E-1,((11[&rate=4.6889893718566066E-4]:7.944120181715E-1,140[&rate=4.6889893718566066E-4]:7.752339359798E-1)[&rate=4.6889893718566066E-4]:3.885263826215E-2,(23[&rate=4.6889893718566066E-4]:8.807724418967E-1,(25[&rate=4.6889893718566066E-4]:6.174910722386E-1,20[&rate=4.6889893718566066E-4]:5.983129900469E-1)[&rate=4.6889893718566066E-4]:2.742402737677E-1)[&rate=4.6889893718566066E-4]:3.742372138619E-2)[&rate=4.6889893718566066E-4]:4.322197563103E-1)[&rate=4.6889893718566066E-4]:1.470187014196E-1)[&rate=4.6889893718566066E-4]:1.669491334873E-1)[&rate=4.6889893718566066E-4]:3.14033810329E-3)[&rate=4.6889893718566066E-4]:9.086817769294E-3)[&rate=4.6889893718566066E-4]:7.355187887506E-3,((87[&rate=4.6889893718566066E-4]:2.31267668747E-1,(89[&rate=4.6889893718566066E-4]:1.912211403536E-1,88[&rate=4.6889893718566066E-4]:1.775225102165E-1)[&rate=4.6889893718566066E-4]:5.374515853047E-2)[&rate=4.6889893718566066E-4]:6.608986546275E-2,(((90[&rate=4.6889893718566066E-4]:8.725506795112E-2,91[&rate=4.6889893718566066E-4]:8.725506795112E-2)[&rate=4.6889893718566066E-4]:3.952343848747E-2,92[&rate=4.6889893718566066E-4]:1.267785064386E-1)[&rate=4.6889893718566066E-4]:1.239650057243E-1,((85[&rate=4.6889893718566066E-4]:1.444168990908E-1,86[&rate=4.6889893718566066E-4]:1.444168990908E-1)[&rate=4.6889893718566066E-4]:2.31906570057E-2,((83[&rate=4.6889893718566066E-4]:1.414327966134E-1,93[&rate=4.6889893718566066E-4]:1.551314267505E-1)[&rate=4.6889893718566066E-4]:2.60209780492E-2,84[&rate=4.6889893718566066E-4]:1.674537746626E-1)[&rate=4.6889893718566066E-4]:1.537814338876E-4)[&rate=4.6889893718566066E-4]:6.943732592934E-2)[&rate=4.6889893718566066E-4]:6.03126521839E-2)[&rate=4.6889893718566066E-4]:1.772909933914E0)[&rate=4.6889893718566066E-4]:2.807951765239E-1)[&rate=4.6889893718566066E-4]:7.920969127307E-1,(147[&rate=4.6889893718566066E-4]:6.279960485069E-1,16[&rate=4.6889893718566066E-4]:2.656111925444E0)[&rate=4.6889893718566066E-4]:5.691064563284E-2)[&rate=4.6889893718566066E-4]:4.056558940054E-1,((39[&rate=4.6889893718566066E-4]:3.661843791002E-1,97[&rate=4.6889893718566066E-4]:2.951461277341E-1)[&rate=4.6889893718566066E-4]:6.64267312108E-1,40[&rate=4.6889893718566066E-4]:1.030451691208E0)[&rate=4.6889893718566066E-4]:2.733847756571E-3)[&rate=4.6889893718566066E-4]:7.653350815751E-3,(2[&rate=4.6889893718566066E-4]:1.160985971602E0,(((22[&rate=4.6889893718566066E-4]:5.528018141959E-1,27[&rate=4.6889893718566066E-4]:5.692401703602E-1)[&rate=4.6889893718566066E-4]:3.163064094032E-1,31[&rate=4.6889893718566066E-4]:9.239027441471E-1)[&rate=4.6889893718566066E-4]:8.174520378654E-2,((7[&rate=4.6889893718566066E-4]:4.24495099813E-1,8[&rate=4.6889893718566066E-4]:4.24495099813E-1)[&rate=4.6889893718566066E-4]:3.500637733328E-1,26[&rate=4.6889893718566066E-4]:8.814081882143E-1)[&rate=4.6889893718566066E-4]:8.040414328098E-2)[&rate=4.6889893718566066E-4]:3.827352839428E-1)[&rate=4.6889893718566066E-4]:1.836578721008E0)[&rate=4.6889893718566066E-4]:2.379511506079E-2)[&rate=4.6889893718566066E-4]:1.176557251165E-2,146[&rate=4.6889893718566066E-4]:1.196618156588E0)[&rate=4.6889893718566066E-4]:5.156297803191E-2,38[&rate=4.6889893718566066E-4]:1.059656544456E0)[&rate=4.6889893718566066E-4]:5.072600388468E-1)[&rate=4.6889893718566066E-4]:6.813583578155E-2)[&rate=4.6889893718566066E-4]:2.183774581416E-3);
tree STATE_41940000 [&joint=-20980.87894838245,lnP=-20980.87894838245] = [&R] ((32[&rate=5.201538995750427E-4]:6.505691318324E-3,(((((((54[&rate=5.201538995750427E-4]:1.800684815008E-1,(37[&rate=5.201538995750427E-4]:2.436165639103E-1,58[&rate=5.201538995750427E-4]:2.244908808502E-1)[&rate=5.201538995750427E-4]:1.295464983098E-2)[&rate=5.201538995750427E-4]:6.341408528619E-2,((55[&rate=5.201538995750427E-4]:1.814746866289E-1,56[&rate=5.201538995750427E-4]:1.814746866289E-1)[&rate=5.201538995750427E-4]:5.464138445557E-2,57[&rate=5.201538995750427E-4]:2.470450328332E-1)[&rate=5.201538995750427E-4]:3.742114051116E-2)[&rate=5.201538995750427E-4]:7.783442201845E-2,59[&rate=5.201538995750427E-4]:3.595683549257E-1)[&rate=5.201538995750427E-4]:3.568537495323E-1,68[&rate=5.201538995750427E-4]:6.67241776589E-1)[&rate=5.201538995750427E-4]:6.156792404659E-1,((67[&rate=5.201538995750427E-4]:3.636400346151E-1,(122[&rate=5.201538995750427E-4]:3.642596138465E-1,(123[&rate=5.201538995750427E-4]:5.641869665491E-2,124[&rate=5.201538995750427E-4]:5.368645621778E-2)[&rate=5.201538995750427E-4]:3.078409171916E-1)[&rate=5.201538995750427E-4]:5.006529711092E-1)[&rate=5.201538995750427E-4]:1.435677863173E-1,((((((138[&rate=5.201538995750427E-4]:2.395828060582E-1,136[&rate=5.201538995750427E-4]:1.08075956743E-1)[&rate=5.201538995750427E-4]:3.496978000946E-1,135[&rate=5.201538995750427E-4]:3.892806061528E-1)[&rate=5.201538995750427E-4]:2.370122392516E-1,120[&rate=5.201538995750427E-4]:8.783476399249E-1)[&rate=5.201538995750427E-4]:8.418012253005E-1,126[&rate=5.201538995750427E-4]:1.030336753541E0)[&rate=5.201538995750427E-4]:1.841292120833E-1,119[&rate=5.201538995750427E-4]:2.000168488268E0)[&rate=5.201538995750427E-4]:4.703669267952E-1,66[&rate=5.201538995750427E-4]:4.37658702734E-1)[&rate=5.201538995750427E-4]:6.954911819845E-2)[&rate=5.201538995750427E-4]:2.279925583502E-1)[&rate=5.201538995750427E-4]:6.057830780271E-2,(((((127[&rate=5.201538995750427E-4]:2.479522118721E0,121[&rate=5.201538995750427E-4]:2.03842622831E0)[&rate=5.201538995750427E-4]:4.768233161565E-2,36[&rate=5.201538995750427E-4]:6.656505131113E-3)[&rate=5.201538995750427E-4]:1.399886151853E-1,35[&rate=5.201538995750427E-4]:1.000697778507E-1)[&rate=5.201538995750427E-4]:2.799895641073E-1,((((45[&rate=5.201538995750427E-4]:7.27891927479E-1,((50[&rate=5.201538995750427E-4]:3.712073699403E-1,49[&rate=5.201538995750427E-4]:3.712073699403E-1)[&rate=5.201538995750427E-4]:2.80374728516E-1,(51[&rate=5.201538995750427E-4]:6.008692179696E-1,((46[&rate=5.201538995750427E-4]:3.562315320736E-1,43[&rate=5.201538995750427E-4]:3.562315320736E-1)[&rate=5.201538995750427E-4]:9.391076984757E-2,((41[&rate=5.201538995750427E-4]:1.723528642397E-1,48[&rate=5.201538995750427E-4]:2.160687112342E-1)[&rate=5.201538995750427E-4]:9.426404948216E-2,42[&rate=5.201538995750427E-4]:2.720813945961E-1)[&rate=5.201538995750427E-4]:1.288805794564E-1)[&rate=5.201538995750427E-4]:1.780493204198E-1)[&rate=5.201538995750427E-4]:5.617736136095E-2)[&rate=5.201538995750427E-4]:5.171966508842E-2)[&rate=5.201538995750427E-4]:3.394741133517E-2,(44[&rate=5.201538995750427E-4]:3.379185053159E-1,47[&rate=5.201538995750427E-4]:3.433829861902E-1)[&rate=5.201538995750427E-4]:4.266530739354E-1)[&rate=5.201538995750427E-4]:1.006188284241E-1,((((64[&rate=5.201538995750427E-4]:1.775377091491E-1,60[&rate=5.201538995750427E-4]:2.685277764236E-2)[&rate=5.201538995750427E-4]:1.360404664371E-1,65[&rate=5.201538995750427E-4]:1.628932440795E-1)[&rate=5.201538995750427E-4]:1.530307061789E-1,62[&rate=5.201538995750427E-4]:5.077047721761E-1)[&rate=5.201538995750427E-4]:3.123970349382E-1,(63[&rate=5.201538995750427E-4]:6.467269659002E-2,61[&rate=5.201538995750427E-4]:1.057685870011E-1)[&rate=5.201538995750427E-4]:7.143332201132E-1)[&rate=5.201538995750427E-4]:9.554785998127E-1)[&rate=5.201538995750427E-4]:3.925685697276E-2,(128[&rate=5.201538995750427E-4]:1.426682724205E0,((118[&rate=5.201538995750427E-4]:1.125834723067E0,69[&rate=5.201538995750427E-4]:1.136793627176E0)[&rate=5.201538995750427E-4]:3.020664556477E-2,((130[&rate=5.201538995750427E-4]:7.703041841206E-2,131[&rate=5.201538995750427E-4]:7.977014443942E-2)[&rate=5.201538995750427E-4]:1.127450811116E-2,(132[&rate=5.201538995750427E-4]:8.509552265163E-2,129[&rate=5.201538995750427E-4]:8.235579662427E-2)[&rate=5.201538995750427E-4]:5.949129898948E-3)[&rate=5.201538995750427E-4]:9.307501407383E-1)[&rate=5.201538995750427E-4]:4.103673829712E-1)[&rate=5.201538995750427E-4]:2.48428512297E-1)[&rate=5.201538995750427E-4]:2.337152287433E-1)[&rate=5.201538995750427E-4]:3.543893626047E-1,(((((101[&rate=5.201538995750427E-4]:6.795447265904E-1,((((102[&rate=5.201538995750427E-4]:7.844004782914E-2,(((21[&rate=5.201538995750427E-4]:5.8524445506E-1,28[&rate=5.201538995750427E-4]:6.099019893065E-1)[&rate=5.201538995750427E-4]:2.488752197552E-1,1[&rate=5.201538995750427E-4]:7.247583919875E-2)[&rate=5.201538995750427E-4]:4.309987050635E-2,24[&rate=5.201538995750427E-4]:8.963976275133E-1)[&rate=5.201538995750427E-4]:3.436862559322E-1)[&rate=5.201538995750427E-4]:1.525429689803E-3,((11[&rate=5.201538995750427E-4]:4.797770445665E-1,140[&rate=5.201538995750427E-4]:4.605989623747E-1)[&rate=5.201538995750427E-4]:2.279143116772E-1,(23[&rate=5.201538995750427E-4]:7.167941371344E-1,(25[&rate=5.201538995750427E-4]:6.752159390924E-1,20[&rate=5.201538995750427E-4]:6.560378569007E-1)[&rate=5.201538995750427E-4]:5.25371021517E-2)[&rate=5.201538995750427E-4]:7.582872595842E-2)[&rate=5.201538995750427E-4]:4.380275459328E-1)[&rate=5.201538995750427E-4]:1.175767998168E-1,((((141[&rate=5.201538995750427E-4]:3.551539317148E-1,145[&rate=5.201538995750427E-4]:3.578936577424E-1)[&rate=5.201538995750427E-4]:5.382227941827E-2,144[&rate=5.201538995750427E-4]:4.062364851057E-1)[&rate=5.201538995750427E-4]:9.007218130622E-2,142[&rate=5.201538995750427E-4]:5.017881184669E-1)[&rate=5.201538995750427E-4]:7.906770269304E-1,(((((((114[&rate=5.201538995750427E-4]:1.69188554311E-1,112[&rate=5.201538995750427E-4]:2.513803351329E-1)[&rate=5.201538995750427E-4]:1.540659446737E-1,109[&rate=5.201538995750427E-4]:4.027065537792E-1)[&rate=5.201538995750427E-4]:8.210218088256E-2,(107[&rate=5.201538995750427E-4]:4.647993846857E-1,108[&rate=5.201538995750427E-4]:4.620596586583E-1)[&rate=5.201538995750427E-4]:8.312677844176E-4)[&rate=5.201538995750427E-4]:1.470443052489E-1,(13[&rate=5.201538995750427E-4]:4.6049213936E-1,19[&rate=5.201538995750427E-4]:4.988483037437E-1)[&rate=5.201538995750427E-4]:1.741006265781E-1)[&rate=5.201538995750427E-4]:7.90804670161E-2,115[&rate=5.201538995750427E-4]:6.314814521323E-1)[&rate=5.201538995750427E-4]:1.935950705331E-1,((((104[&rate=5.201538995750427E-4]:2.73813826227E-1,139[&rate=5.201538995750427E-4]:4.655946481448E-1)[&rate=5.201538995750427E-4]:1.774637954318E-1,(111[&rate=5.201538995750427E-4]:4.488611672466E-1,106[&rate=5.201538995750427E-4]:4.324228110823E-1)[&rate=5.201538995750427E-4]:1.885481057655E-2)[&rate=5.201538995750427E-4]:1.789304453997E-1,116[&rate=5.201538995750427E-4]:5.699340944558E-1)[&rate=5.201538995750427E-4]:1.615746962723E-1,(148[&rate=5.201538995750427E-4]:3.386248849352E-1,143[&rate=5.201538995750427E-4]:3.358851589078E-1)[&rate=5.201538995750427E-4]:4.312400701765E-1)[&rate=5.201538995750427E-4]:9.356773193738E-2)[&rate=5.201538995750427E-4]:5.848019114572E-2,((((30[&rate=5.201538995750427E-4]:3.328235081908E-1,4[&rate=5.201538995750427E-4]:1.602207684648E-1)[&rate=5.201538995750427E-4]:2.813042789011E-1,(117[&rate=5.201538995750427E-4]:4.387739670247E-1,9[&rate=5.201538995750427E-4]:4.278150629151E-1)[&rate=5.201538995750427E-4]:6.302505294392E-2)[&rate=5.201538995750427E-4]:2.808276627659E-1,((17[&rate=5.201538995750427E-4]:4.470346897965E-1,14[&rate=5.201538995750427E-4]:4.086785254128E-1)[&rate=5.201538995750427E-4]:3.060861429441E-1,(105[&rate=5.201538995750427E-4]:3.759614976231E-1,110[&rate=5.201538995750427E-4]:3.978793058422E-1)[&rate=5.201538995750427E-4]:3.1140591046E-1)[&rate=5.201538995750427E-4]:6.512228835005E-2)[&rate=5.201538995750427E-4]:1.738830868339E-2,113[&rate=5.201538995750427E-4]:7.972752653903E-1)[&rate=5.201538995750427E-4]:1.684732292427E-1)[&rate=5.201538995750427E-4]:1.54113911038E-1)[&rate=5.201538995750427E-4]:1.516524744043E-1)[&rate=5.201538995750427E-4]:1.490554238402E-1,((6[&rate=5.201538995750427E-4]:7.400321055284E-1,((15[&rate=5.201538995750427E-4]:4.861500620572E-1,10[&rate=5.201538995750427E-4]:4.477938976738E-1)[&rate=5.201538995750427E-4]:2.786459713082E-1,(3[&rate=5.201538995750427E-4]:4.656091292602E-1,18[&rate=5.201538995750427E-4]:5.806776224108E-1)[&rate=5.201538995750427E-4]:1.923375890369E-1)[&rate=5.201538995750427E-4]:3.003059271078E-2)[&rate=5.201538995750427E-4]:3.769020260862E-1,(((((93[&rate=5.201538995750427E-4]:1.148779456577E-1,((84[&rate=5.201538995750427E-4]:7.897191216333E-2,86[&rate=5.201538995750427E-4]:7.897191216333E-2)[&rate=5.201538995750427E-4]:1.335482510618E-2,85[&rate=5.201538995750427E-4]:9.232673726951E-2)[&rate=5.201538995750427E-4]:8.852578251204E-3)[&rate=5.201538995750427E-4]:4.189284281564E-2,83[&rate=5.201538995750427E-4]:1.430721583364E-1)[&rate=5.201538995750427E-4]:4.827815583945E-2,87[&rate=5.201538995750427E-4]:1.913503141758E-1)[&rate=5.201538995750427E-4]:2.915213484551E-2,((90[&rate=5.201538995750427E-4]:8.50239108836E-2,91[&rate=5.201538995750427E-4]:8.50239108836E-2)[&rate=5.201538995750427E-4]:9.810765464797E-3,92[&rate=5.201538995750427E-4]:9.483467634839E-2)[&rate=5.201538995750427E-4]:1.393664028099E-1)[&rate=5.201538995750427E-4]:5.060292859141E-1,(89[&rate=5.201538995750427E-4]:1.509284439982E-1,88[&rate=5.201538995750427E-4]:1.372298138612E-1)[&rate=5.201538995750427E-4]:5.893019210742E-1)[&rate=5.201538995750427E-4]:8.780736295559E-1)[&rate=5.201538995750427E-4]:2.789786380545E-1)[&rate=5.201538995750427E-4]:3.384264774694E-1)[&rate=5.201538995750427E-4]:6.610600372125E-1,97[&rate=5.201538995750427E-4]:2.964023534429E-1)[&rate=5.201538995750427E-4]:4.30313162089E-1,((((99[&rate=5.201538995750427E-4]:7.252162749009E-1,96[&rate=5.201538995750427E-4]:6.896971492181E-1)[&rate=5.201538995750427E-4]:1.179717641086E-1,(98[&rate=5.201538995750427E-4]:7.139016015157E-1,(95[&rate=5.201538995750427E-4]:4.756467113383E-1,(100[&rate=5.201538995750427E-4]:2.440361035469E-1,94[&rate=5.201538995750427E-4]:2.440361035469E-1)[&rate=5.201538995750427E-4]:1.469111542394E-1)[&rate=5.201538995750427E-4]:2.491838519261E-1)[&rate=5.201538995750427E-4]:1.074285139966E-1)[&rate=5.201538995750427E-4]:8.387241051546E-2,40[&rate=5.201538995750427E-4]:7.767872254815E-1)[&rate=5.201538995750427E-4]:1.807203128501E-2,((146[&rate=5.201538995750427E-4]:4.756676926412E-1,16[&rate=5.201538995750427E-4]:2.440942039523E0)[&rate=5.201538995750427E-4]:2.070581662588E-1,(39[&rate=5.201538995750427E-4]:5.267336109763E-1,((((22[&rate=5.201538995750427E-4]:3.052331221604E-1,27[&rate=5.201538995750427E-4]:3.216714783248E-1)[&rate=5.201538995750427E-4]:3.418325468592E-1,2[&rate=5.201538995750427E-4]:4.744629292936E-1)[&rate=5.201538995750427E-4]:5.298841663179E-2,31[&rate=5.201538995750427E-4]:7.548486061995E-1)[&rate=5.201538995750427E-4]:1.440753891489E-1,((7[&rate=5.201538995750427E-4]:2.985985739791E-1,8[&rate=5.201538995750427E-4]:2.985985739791E-1)[&rate=5.201538995750427E-4]:3.962368174135E-1,26[&rate=5.201538995750427E-4]:8.016847064611E-1)[&rate=5.201538995750427E-4]:5.340367244884E-2)[&rate=5.201538995750427E-4]:1.811932678731E0)[&rate=5.201538995750427E-4]:3.577366868868E-2)[&rate=5.201538995750427E-4]:2.323519771015E-1)[&rate=5.201538995750427E-4]:2.894510131611E-3)[&rate=5.201538995750427E-4]:1.194315303624E-1,147[&rate=5.201538995750427E-4]:9.745623464408E-1)[&rate=5.201538995750427E-4]:1.937124984343E-1,38[&rate=5.201538995750427E-4]:1.042591784766E0)[&rate=5.201538995750427E-4]:2.942223663124E-1)[&rate=5.201538995750427E-4]:6.132998252265E-2)[&rate=5.201538995750427E-4]:8.795128467141E-2,(34[&rate=5.201538995750427E-4]:8.551735226547E-3,(125[&rate=5.201538995750427E-4]:1.08292017789E0,((53[&rate=5.201538995750427E-4]:1.100282106194E0,((103[&rate=5.201538995750427E-4]:6.597809806233E-1,((12[&rate=5.201538995750427E-4]:2.972368876071E-1,5[&rate=5.201538995750427E-4]:2.588807232237E-1)[&rate=5.201538995750427E-4]:1.825160987991E-1,29[&rate=5.201538995750427E-4]:5.866023014748E-1)[&rate=5.201538995750427E-4]:3.060553914773E-1)[&rate=5.201538995750427E-4]:1.84256825503E0,(((134[&rate=5.201538995750427E-4]:4.536202361104E-1,137[&rate=5.201538995750427E-4]:5.248531128226E-1)[&rate=5.201538995750427E-4]:6.950692141412E-2,133[&rate=5.201538995750427E-4]:5.532641438257E-1)[&rate=5.201538995750427E-4]:1.001260451853E0,52[&rate=5.201538995750427E-4]:7.806418200214E-1)[&rate=5.201538995750427E-4]:5.741368107068E-2)[&rate=5.201538995750427E-4]:2.704233264138E-1)[&rate=5.201538995750427E-4]:9.055035943069E-2,((((81[&rate=5.201538995750427E-4]:9.539243251303E-2,80[&rate=5.201538995750427E-4]:9.539243251303E-2)[&rate=5.201538995750427E-4]:4.424767251442E-1,(79[&rate=5.201538995750427E-4]:2.874851281835E-1,(82[&rate=5.201538995750427E-4]:2.05131198475E-1,(78[&rate=5.201538995750427E-4]:3.442058568944E-2,72[&rate=5.201538995750427E-4]:1.250277747012E-2)[&rate=5.201538995750427E-4]:1.624914347035E-1)[&rate=5.201538995750427E-4]:9.057310779056E-2)[&rate=5.201538995750427E-4]:2.586032075561E-1)[&rate=5.201538995750427E-4]:4.729401763408E-2,((73[&rate=5.201538995750427E-4]:2.502120067662E-1,71[&rate=5.201538995750427E-4]:1.817188560814E-1)[&rate=5.201538995750427E-4]:5.639889019756E-2,77[&rate=5.201538995750427E-4]:3.011314449091E-1)[&rate=5.201538995750427E-4]:3.278673468207E-1)[&rate=5.201538995750427E-4]:4.701308069953E-1,(((70[&rate=5.201538995750427E-4]:4.685062196827E-1,76[&rate=5.201538995750427E-4]:5.068623840661E-1)[&rate=5.201538995750427E-4]:3.014047262254E-2,74[&rate=5.201538995750427E-4]:5.370028566887E-1)[&rate=5.201538995750427E-4]:2.36941310289E-1,75[&rate=5.201538995750427E-4]:7.739441669777E-1)[&rate=5.201538995750427E-4]:3.306648838021E-1)[&rate=5.201538995750427E-4]:8.326864734575E-1)[&rate=5.201538995750427E-4]:1.024702259261E-1)[&rate=5.201538995750427E-4]:5.030325604056E-1)[&rate=5.201538995750427E-4]:1.216453790013E-2)[&rate=5.201538995750427E-4]:7.707226410731E-3)[&rate=5.201538995750427E-4]:3.150633505543E-2,33[&rate=5.201538995750427E-4]:4.349147842847E-2);
tree STATE_42030000 [&joint=-20984.20939542129,lnP=-20984.20939542129] = [&R] (((((57[&rate=5.219808207703612E-4]:5.224277137838E-1,(((55[&rate=5.219808207703612E-4]:3.266713603923E-1,56[&rate=5.219808207703612E-4]:3.266713603923E-1)[&rate=5.219808207703612E-4]:1.144538108321E-1,58[&rate=5.219808207703612E-4]:4.684475755962E-1)[&rate=5.219808207703612E-4]:1.28796523802E-2,(37[&rate=5.219808207703612E-4]:4.316953611188E-1,(59[&rate=5.219808207703612E-4]:2.920055402062E-1,54[&rate=5.219808207703612E-4]:2.53754174086E-1)[&rate=5.219808207703612E-4]:1.014384547924E-1)[&rate=5.219808207703612E-4]:6.87575499177E-2)[&rate=5.219808207703612E-4]:5.749392843045E-2)[&rate=5.219808207703612E-4]:4.015497583973E-1,68[&rate=5.219808207703612E-4]:8.72064903875E-1)[&rate=5.219808207703612E-4]:4.005456795592E-1,(125[&rate=5.219808207703612E-4]:1.118992958029E0,(((((133[&rate=5.219808207703612E-4]:3.334077339256E-1,137[&rate=5.219808207703612E-4]:3.745036243367E-1)[&rate=5.219808207703612E-4]:2.348886824964E-2,134[&rate=5.219808207703612E-4]:3.267596158741E-1)[&rate=5.219808207703612E-4]:1.129873811479E0,53[&rate=5.219808207703612E-4]:7.046909166865E-1)[&rate=5.219808207703612E-4]:8.389536680134E-2,((75[&rate=5.219808207703612E-4]:5.843535518236E-1,((74[&rate=5.219808207703612E-4]:3.524564869393E-1,70[&rate=5.219808207703612E-4]:3.141003225558E-1)[&rate=5.219808207703612E-4]:3.215143690354E-2,76[&rate=5.219808207703612E-4]:3.846079238428E-1)[&rate=5.219808207703612E-4]:1.997456279808E-1)[&rate=5.219808207703612E-4]:6.668288289628E-1,((81[&rate=5.219808207703612E-4]:2.270714308385E-1,80[&rate=5.219808207703612E-4]:2.270714308385E-1)[&rate=5.219808207703612E-4]:3.468541420476E-1,(71[&rate=5.219808207703612E-4]:5.191641514526E-1,((77[&rate=5.219808207703612E-4]:4.148006262766E-1,73[&rate=5.219808207703612E-4]:4.202800783313E-1)[&rate=5.219808207703612E-4]:1.674096515202E-2,((79[&rate=5.219808207703612E-4]:2.461833925667E-1,(78[&rate=5.219808207703612E-4]:2.375141175069E-2,72[&rate=5.219808207703612E-4]:1.833603531378E-3)[&rate=5.219808207703612E-4]:2.22431980816E-1)[&rate=5.219808207703612E-4]:8.521237284912E-2,82[&rate=5.219808207703612E-4]:3.396149434979E-1)[&rate=5.219808207703612E-4]:6.452938765667E-2)[&rate=5.219808207703612E-4]:1.506362586542E-1)[&rate=5.219808207703612E-4]:3.558333924171E-2)[&rate=5.219808207703612E-4]:6.279417394073E-1)[&rate=5.219808207703612E-4]:2.838669613135E-1)[&rate=5.219808207703612E-4]:4.600508698143E-2,(52[&rate=5.219808207703612E-4]:6.26494612566E-1,(103[&rate=5.219808207703612E-4]:6.434930503524E-1,((12[&rate=5.219808207703612E-4]:5.072029874272E-1,5[&rate=5.219808207703612E-4]:4.688468230438E-1)[&rate=5.219808207703612E-4]:1.490573824036E-1,29[&rate=5.219808207703612E-4]:7.631096848993E-1)[&rate=5.219808207703612E-4]:1.132600777819E-1)[&rate=5.219808207703612E-4]:1.647295296775E0)[&rate=5.219808207703612E-4]:2.162934792146E-1)[&rate=5.219808207703612E-4]:4.947841012207E-1)[&rate=5.219808207703612E-4]:3.202842920723E-1)[&rate=5.219808207703612E-4]:2.518473238954E-1,(33[&rate=5.219808207703612E-4]:6.511183730909E-2,34[&rate=5.219808207703612E-4]:8.155019347347E-2)[&rate=5.219808207703612E-4]:3.217337745379E-2)[&rate=5.219808207703612E-4]:8.665803571415E-2,(((127[&rate=5.219808207703612E-4]:3.051897903845E0,((((45[&rate=5.219808207703612E-4]:7.793481810764E-1,(((51[&rate=5.219808207703612E-4]:5.416626410471E-1,(50[&rate=5.219808207703612E-4]:4.137477664049E-1,49[&rate=5.219808207703612E-4]:4.137477664049E-1)[&rate=5.219808207703612E-4]:1.22450393768E-1)[&rate=5.219808207703612E-4]:4.522200554921E-2,(44[&rate=5.219808207703612E-4]:3.511028805131E-1,47[&rate=5.219808207703612E-4]:3.565673613874E-1)[&rate=5.219808207703612E-4]:2.576396895804E-1)[&rate=5.219808207703612E-4]:1.664326897631E-1,((43[&rate=5.219808207703612E-4]:5.465261454595E-1,((41[&rate=5.219808207703612E-4]:3.448316420707E-1,48[&rate=5.219808207703612E-4]:3.885474890651E-1)[&rate=5.219808207703612E-4]:8.208081665299E-2,42[&rate=5.219808207703612E-4]:4.323769395979E-1)[&rate=5.219808207703612E-4]:6.496887799282E-2)[&rate=5.219808207703612E-4]:7.352119699868E-2,46[&rate=5.219808207703612E-4]:6.200473424581E-1)[&rate=5.219808207703612E-4]:1.605923982727E-1)[&rate=5.219808207703612E-4]:6.90516165694E-3)[&rate=5.219808207703612E-4]:2.437667274089E-1,((((62[&rate=5.219808207703612E-4]:3.504987791227E-1,64[&rate=5.219808207703612E-4]:3.094028887116E-1)[&rate=5.219808207703612E-4]:1.35101350433E-1,(65[&rate=5.219808207703612E-4]:1.604752704489E-1,60[&rate=5.219808207703612E-4]:1.604752704489E-1)[&rate=5.219808207703612E-4]:1.333440371891E-1)[&rate=5.219808207703612E-4]:4.009061150492E-1,(63[&rate=5.219808207703612E-4]:3.447848014621E-1,61[&rate=5.219808207703612E-4]:3.858806918731E-1)[&rate=5.219808207703612E-4]:5.006255527318E-1)[&rate=5.219808207703612E-4]:7.986244203184E-1,128[&rate=5.219808207703612E-4]:1.545404637526E0)[&rate=5.219808207703612E-4]:2.511064832506E-1)[&rate=5.219808207703612E-4]:4.234599932683E-2,((69[&rate=5.219808207703612E-4]:1.34968763203E0,118[&rate=5.219808207703612E-4]:1.33872872792E0)[&rate=5.219808207703612E-4]:1.195950367871E-1,((131[&rate=5.219808207703612E-4]:1.221617229439E-1,130[&rate=5.219808207703612E-4]:1.194219969166E-1)[&rate=5.219808207703612E-4]:1.238945435163E-1,(132[&rate=5.219808207703612E-4]:2.392678814496E-1,129[&rate=5.219808207703612E-4]:2.365281554223E-1)[&rate=5.219808207703612E-4]:6.788385010593E-3)[&rate=5.219808207703612E-4]:1.078020922905E0)[&rate=5.219808207703612E-4]:5.202593827934E-1)[&rate=5.219808207703612E-4]:5.292592632181E-2,((36[&rate=5.219808207703612E-4]:6.207472028629E-2,121[&rate=5.219808207703612E-4]:2.141526775081E0)[&rate=5.219808207703612E-4]:6.691515220409E-2,35[&rate=5.219808207703612E-4]:8.241453002463E-2)[&rate=5.219808207703612E-4]:2.80601393113E-1)[&rate=5.219808207703612E-4]:1.217586930359E-1)[&rate=5.219808207703612E-4]:4.041973865317E-1,(((((40[&rate=5.219808207703612E-4]:7.378056229547E-1,(97[&rate=5.219808207703612E-4]:5.985998244681E-1,(2[&rate=5.219808207703612E-4]:7.553975015762E-1,(31[&rate=5.219808207703612E-4]:8.616232730725E-1,((26[&rate=5.219808207703612E-4]:6.143073255707E-1,(7[&rate=5.219808207703612E-4]:1.39545259971E-1,8[&rate=5.219808207703612E-4]:1.39545259971E-1)[&rate=5.219808207703612E-4]:3.679127505312E-1)[&rate=5.219808207703612E-4]:1.906946020886E-1,(22[&rate=5.219808207703612E-4]:2.93550974658E-1,27[&rate=5.219808207703612E-4]:3.099893308224E-1)[&rate=5.219808207703612E-4]:5.004920488917E-1)[&rate=5.219808207703612E-4]:1.278572897473E-2)[&rate=5.219808207703612E-4]:1.211714887778E-1)[&rate=5.219808207703612E-4]:1.870966377087E0)[&rate=5.219808207703612E-4]:6.816754712037E-2)[&rate=5.219808207703612E-4]:8.547551383462E-3,(39[&rate=5.219808207703612E-4]:7.144631297948E-1,16[&rate=5.219808207703612E-4]:2.799956055912E0)[&rate=5.219808207703612E-4]:3.189004454337E-2)[&rate=5.219808207703612E-4]:1.843396834814E-1,((((95[&rate=5.219808207703612E-4]:5.11447054382E-1,(94[&rate=5.219808207703612E-4]:2.35784889995E-1,100[&rate=5.219808207703612E-4]:2.35784889995E-1)[&rate=5.219808207703612E-4]:1.909627108349E-1)[&rate=5.219808207703612E-4]:1.97326409526E-1,(98[&rate=5.219808207703612E-4]:5.90311066195E-1,(96[&rate=5.219808207703612E-4]:4.921635400793E-1,99[&rate=5.219808207703612E-4]:5.276826657622E-1)[&rate=5.219808207703612E-4]:8.448632393003E-2)[&rate=5.219808207703612E-4]:1.075334359643E-1)[&rate=5.219808207703612E-4]:2.212180711773E-1,146[&rate=5.219808207703612E-4]:9.108658520252E-1)[&rate=5.219808207703612E-4]:6.566344333415E-2,(101[&rate=5.219808207703612E-4]:1.359558734062E0,(((6[&rate=5.219808207703612E-4]:7.880724179481E-1,((3[&rate=5.219808207703612E-4]:3.254843950569E-1,18[&rate=5.219808207703612E-4]:4.405528882075E-1)[&rate=5.219808207703612E-4]:4.035966281062E-1,(15[&rate=5.219808207703612E-4]:6.113637716115E-1,10[&rate=5.219808207703612E-4]:5.73007607228E-1)[&rate=5.219808207703612E-4]:2.245665666199E-1)[&rate=5.219808207703612E-4]:6.936600264514E-3)[&rate=5.219808207703612E-4]:5.929395414192E-1,(((((140[&rate=5.219808207703612E-4]:6.385989409523E-1,11[&rate=5.219808207703612E-4]:6.577770231441E-1)[&rate=5.219808207703612E-4]:6.575339512175E-2,((20[&rate=5.219808207703612E-4]:3.361272896316E-1,25[&rate=5.219808207703612E-4]:3.553053718233E-1)[&rate=5.219808207703612E-4]:1.998617510655E-1,23[&rate=5.219808207703612E-4]:5.442082187791E-1)[&rate=5.219808207703612E-4]:2.642537063359E-1)[&rate=5.219808207703612E-4]:3.710088230458E-1,(102[&rate=5.219808207703612E-4]:2.138025090195E-2,(24[&rate=5.219808207703612E-4]:9.579217152223E-1,((21[&rate=5.219808207703612E-4]:3.973141113324E-1,28[&rate=5.219808207703612E-4]:4.219716455789E-1)[&rate=5.219808207703612E-4]:4.315674659256E-1,1[&rate=5.219808207703612E-4]:6.72377416415E-2)[&rate=5.219808207703612E-4]:1.098620557726E-1)[&rate=5.219808207703612E-4]:2.25102371296E-1)[&rate=5.219808207703612E-4]:7.405565752175E-3)[&rate=5.219808207703612E-4]:9.203456447547E-2,((((13[&rate=5.219808207703612E-4]:5.202370491614E-1,19[&rate=5.219808207703612E-4]:5.58593213545E-1)[&rate=5.219808207703612E-4]:2.849102672637E-1,(115[&rate=5.219808207703612E-4]:7.006359415183E-1,(((109[&rate=5.219808207703612E-4]:4.891607905221E-1,(114[&rate=5.219808207703612E-4]:3.093229830402E-1,112[&rate=5.219808207703612E-4]:3.915147638621E-1)[&rate=5.219808207703612E-4]:1.003857526874E-1)[&rate=5.219808207703612E-4]:6.026856631744E-2,107[&rate=5.219808207703612E-4]:5.302512746478E-1)[&rate=5.219808207703612E-4]:7.897383184807E-2,108[&rate=5.219808207703612E-4]:6.064853804686E-1)[&rate=5.219808207703612E-4]:1.516848076251E-1)[&rate=5.219808207703612E-4]:2.231959408493E-2)[&rate=5.219808207703612E-4]:2.936919503566E-2,(116[&rate=5.219808207703612E-4]:7.340799674115E-1,((104[&rate=5.219808207703612E-4]:5.492926100866E-1,(139[&rate=5.219808207703612E-4]:6.93366054722E-1,(111[&rate=5.219808207703612E-4]:4.195134885949E-1,106[&rate=5.219808207703612E-4]:4.030751324305E-1)[&rate=5.219808207703612E-4]:9.851010037367E-2)[&rate=5.219808207703612E-4]:4.770737728237E-2)[&rate=5.219808207703612E-4]:1.229002538587E-1,(148[&rate=5.219808207703612E-4]:1.952274136597E-1,143[&rate=5.219808207703612E-4]:1.924876876323E-1)[&rate=5.219808207703612E-4]:4.550476420664E-1)[&rate=5.219808207703612E-4]:1.22161076069E-1)[&rate=5.219808207703612E-4]:1.824476322737E-2)[&rate=5.219808207703612E-4]:5.23179646673E-2,(((110[&rate=5.219808207703612E-4]:5.699350124724E-1,(113[&rate=5.219808207703612E-4]:5.462878987097E-1,105[&rate=5.219808207703612E-4]:5.188906384359E-1)[&rate=5.219808207703612E-4]:2.912656581734E-2)[&rate=5.219808207703612E-4]:9.253176445971E-2,(((30[&rate=5.219808207703612E-4]:3.225421074773E-1,4[&rate=5.219808207703612E-4]:1.499393677512E-1)[&rate=5.219808207703612E-4]:2.603487026727E-1,9[&rate=5.219808207703612E-4]:4.596031389171E-1)[&rate=5.219808207703612E-4]:1.112317704349E-1,117[&rate=5.219808207703612E-4]:5.817938134617E-1)[&rate=5.219808207703612E-4]:8.889214155271E-2)[&rate=5.219808207703612E-4]:4.31934178915E-2,(17[&rate=5.219808207703612E-4]:2.674668573879E-1,14[&rate=5.219808207703612E-4]:2.291106930042E-1)[&rate=5.219808207703612E-4]:4.820289538741E-1)[&rate=5.219808207703612E-4]:1.756948292497E-1)[&rate=5.219808207703612E-4]:3.079585077411E-1)[&rate=5.219808207703612E-4]:2.301138154703E-2,(((145[&rate=5.219808207703612E-4]:1.329438513707E-1,141[&rate=5.219808207703612E-4]:1.302041253431E-1)[&rate=5.219808207703612E-4]:3.206835962135E-1,144[&rate=5.219808207703612E-4]:4.481479955293E-1)[&rate=5.219808207703612E-4]:2.674863008121E-1,142[&rate=5.219808207703612E-4]:7.211137483963E-1)[&rate=5.219808207703612E-4]:6.692933567461E-1)[&rate=5.219808207703612E-4]:1.878651281976E-1)[&rate=5.219808207703612E-4]:7.797564399833E-2,(((((90[&rate=5.219808207703612E-4]:3.045228758645E-2,91[&rate=5.219808207703612E-4]:3.045228758645E-2)[&rate=5.219808207703612E-4]:1.387015582143E-2,92[&rate=5.219808207703612E-4]:4.432244340788E-2)[&rate=5.219808207703612E-4]:8.67018360588E-2,((93[&rate=5.219808207703612E-4]:5.079664981828E-2,85[&rate=5.219808207703612E-4]:3.709801968127E-2)[&rate=5.219808207703612E-4]:5.592652228165E-2,(84[&rate=5.219808207703612E-4]:6.736918523748E-2,(83[&rate=5.219808207703612E-4]:7.055827719407E-3,86[&rate=5.219808207703612E-4]:7.055827719407E-3)[&rate=5.219808207703612E-4]:6.031335751808E-2)[&rate=5.219808207703612E-4]:2.565535672544E-2)[&rate=5.219808207703612E-4]:2.430110736675E-2)[&rate=5.219808207703612E-4]:1.629458009149E-2,87[&rate=5.219808207703612E-4]:1.336202294212E-1)[&rate=5.219808207703612E-4]:6.633238026525E-1,(89[&rate=5.219808207703612E-4]:3.211474905581E-1,88[&rate=5.219808207703612E-4]:3.074488604211E-1)[&rate=5.219808207703612E-4]:4.894951716525E-1)[&rate=5.219808207703612E-4]:1.149714804169E0)[&rate=5.219808207703612E-4]:9.553656512445E-1)[&rate=5.219808207703612E-4]:4.699161410561E-1)[&rate=5.219808207703612E-4]:7.438214169507E-2)[&rate=5.219808207703612E-4]:3.057961758799E-2,147[&rate=5.219808207703612E-4]:1.018649524588E0)[&rate=5.219808207703612E-4]:2.51575696747E-1,38[&rate=5.219808207703612E-4]:1.144542161225E0)[&rate=5.219808207703612E-4]:3.467952879953E-1)[&rate=5.219808207703612E-4]:9.836436579609E-2,(((((120[&rate=5.219808207703612E-4]:3.923254589583E-1,119[&rate=5.219808207703612E-4]:4.882158699172E-1)[&rate=5.219808207703612E-4]:5.227442490449E-1,(135[&rate=5.219808207703612E-4]:6.094326475999E-1,(138[&rate=5.219808207703612E-4]:1.818379218963E-1,136[&rate=5.219808207703612E-4]:5.033107258112E-2)[&rate=5.219808207703612E-4]:6.275947257036E-1)[&rate=5.219808207703612E-4]:5.358226588278E-2)[&rate=5.219808207703612E-4]:1.274689053596E0,66[&rate=5.219808207703612E-4]:2.527724602292E-1)[&rate=5.219808207703612E-4]:2.150926811675E-1,((67[&rate=5.219808207703612E-4]:1.894358578531E-1,((122[&rate=5.219808207703612E-4]:2.436910793825E-1,123[&rate=5.219808207703612E-4]:2.436910793825E-1)[&rate=5.219808207703612E-4]:7.88184239048E-2,124[&rate=5.219808207703612E-4]:3.197772628502E-1)[&rate=5.219808207703612E-4]:3.681989049065E-1)[&rate=5.219808207703612E-4]:2.406812902206E-1,126[&rate=5.219808207703612E-4]:1.677291337759E0)[&rate=5.219808207703612E-4]:3.774799332291E-2)[&rate=5.219808207703612E-4]:4.329904155189E-1,32[&rate=5.219808207703612E-4]:1.592405006638E-2)[&rate=5.219808207703612E-4]:8.648081158576E-2)[&rate=5.219808207703612E-4]:7.605893677018E-2);
tree STATE_42120000 [&joint=-20964.506093705993,lnP=-20964.506093705993] = [&R] ((32[&rate=5.414980996777505E-4]:3.250841813237E-2,((((((36[&rate=5.414980996777505E-4]:2.185265775979E-1,(35[&rate=5.414980996777505E-4]:3.192985302789E-2,121[&rate=5.414980996777505E-4]:2.157957250288E0)[&rate=5.414980996777505E-4]:1.400213821043E-1)[&rate=5.414980996777505E-4]:6.243110233847E-2,127[&rate=5.414980996777505E-4]:2.801505625142E0)[&rate=5.414980996777505E-4]:7.150111450858E-2,((128[&rate=5.414980996777505E-4]:1.498514999298E0,((((65[&rate=5.414980996777505E-4]:7.890420554177E-2,(62[&rate=5.414980996777505E-4]:2.491564554126E-1,64[&rate=5.414980996777505E-4]:2.080605650016E-1)[&rate=5.414980996777505E-4]:2.15285720469E-2)[&rate=5.414980996777505E-4]:4.978998656348E-3,60[&rate=5.414980996777505E-4]:8.388320419812E-2)[&rate=5.414980996777505E-4]:4.409272948994E-1,(63[&rate=5.414980996777505E-4]:1.058970609564E-1,61[&rate=5.414980996777505E-4]:1.469929513674E-1)[&rate=5.414980996777505E-4]:5.695983696479E-1)[&rate=5.414980996777505E-4]:8.647252781999E-1,((118[&rate=5.414980996777505E-4]:6.916110038849E-1,(((132[&rate=5.414980996777505E-4]:1.207557758382E-1,129[&rate=5.414980996777505E-4]:1.180160498109E-1)[&rate=5.414980996777505E-4]:9.282406046878E-2,130[&rate=5.414980996777505E-4]:2.108401102797E-1)[&rate=5.414980996777505E-4]:2.562827548854E-2,131[&rate=5.414980996777505E-4]:2.392081117956E-1)[&rate=5.414980996777505E-4]:3.181563167467E-1)[&rate=5.414980996777505E-4]:6.434299181205E-2,69[&rate=5.414980996777505E-4]:7.669128998066E-1)[&rate=5.414980996777505E-4]:8.253626035182E-1)[&rate=5.414980996777505E-4]:5.692442748048E-2)[&rate=5.414980996777505E-4]:2.607935332993E-1,(45[&rate=5.414980996777505E-4]:7.217701453217E-1,((51[&rate=5.414980996777505E-4]:6.863653048229E-1,((50[&rate=5.414980996777505E-4]:3.087704868275E-1,49[&rate=5.414980996777505E-4]:3.087704868275E-1)[&rate=5.414980996777505E-4]:3.711941091222E-1,((43[&rate=5.414980996777505E-4]:5.176299306467E-1,46[&rate=5.414980996777505E-4]:5.176299306467E-1)[&rate=5.414980996777505E-4]:9.142998406489E-3,((48[&rate=5.414980996777505E-4]:8.849844028727E-2,42[&rate=5.414980996777505E-4]:5.024707416705E-2)[&rate=5.414980996777505E-4]:3.540166198095E-1,41[&rate=5.414980996777505E-4]:3.987992131023E-1)[&rate=5.414980996777505E-4]:7.332890720787E-2)[&rate=5.414980996777505E-4]:1.859785521422E-1)[&rate=5.414980996777505E-4]:9.362279989991E-4)[&rate=5.414980996777505E-4]:2.4883224075E-3,(44[&rate=5.414980996777505E-4]:7.845642030399E-2,47[&rate=5.414980996777505E-4]:8.392090117824E-2)[&rate=5.414980996777505E-4]:6.322551304237E-1)[&rate=5.414980996777505E-4]:1.379083503123E-2)[&rate=5.414980996777505E-4]:2.641421749846E-1)[&rate=5.414980996777505E-4]:7.53420426692E-2)[&rate=5.414980996777505E-4]:3.837165208592E-1,((((((101[&rate=5.414980996777505E-4]:1.184109089336E0,((((((15[&rate=5.414980996777505E-4]:3.290222952077E-1,10[&rate=5.414980996777505E-4]:2.906661308243E-1)[&rate=5.414980996777505E-4]:7.228935675584E-2,6[&rate=5.414980996777505E-4]:3.465171314158E-1)[&rate=5.414980996777505E-4]:1.73245018418E-1,18[&rate=5.414980996777505E-4]:5.827758484639E-1)[&rate=5.414980996777505E-4]:1.772979416097E-1,((((90[&rate=5.414980996777505E-4]:1.879784417026E-2,91[&rate=5.414980996777505E-4]:1.879784417026E-2)[&rate=5.414980996777505E-4]:1.054099996495E-1,92[&rate=5.414980996777505E-4]:1.242078438198E-1)[&rate=5.414980996777505E-4]:1.524510511889E-1,((84[&rate=5.414980996777505E-4]:2.646723835704E-2,93[&rate=5.414980996777505E-4]:4.016586849405E-2)[&rate=5.414980996777505E-4]:1.633859020607E-1,(85[&rate=5.414980996777505E-4]:1.095980490319E-1,(86[&rate=5.414980996777505E-4]:1.047429957937E-1,83[&rate=5.414980996777505E-4]:1.047429957937E-1)[&rate=5.414980996777505E-4]:4.855053238198E-3)[&rate=5.414980996777505E-4]:8.025509138575E-2)[&rate=5.414980996777505E-4]:7.310712445391E-2)[&rate=5.414980996777505E-4]:1.106509008097E-1,((89[&rate=5.414980996777505E-4]:5.860768846409E-2,88[&rate=5.414980996777505E-4]:4.490905832708E-2)[&rate=5.414980996777505E-4]:1.247360839361E-1,87[&rate=5.414980996777505E-4]:1.696451422632E-1)[&rate=5.414980996777505E-4]:2.039660234181E-1)[&rate=5.414980996777505E-4]:8.111201586389E-1)[&rate=5.414980996777505E-4]:3.33690836915E-2,3[&rate=5.414980996777505E-4]:6.783743806145E-1)[&rate=5.414980996777505E-4]:1.051585931489E0,(((((11[&rate=5.414980996777505E-4]:5.411788653403E-1,140[&rate=5.414980996777505E-4]:5.220007831486E-1)[&rate=5.414980996777505E-4]:5.714038714842E-2,(23[&rate=5.414980996777505E-4]:6.464241624282E-1,(25[&rate=5.414980996777505E-4]:3.820370827738E-1,20[&rate=5.414980996777505E-4]:3.62859000582E-1)[&rate=5.414980996777505E-4]:2.753459837641E-1)[&rate=5.414980996777505E-4]:3.682659690977E-2)[&rate=5.414980996777505E-4]:5.836509618622E-1,(24[&rate=5.414980996777505E-4]:1.015910626139E0,((21[&rate=5.414980996777505E-4]:7.65524681194E-1,28[&rate=5.414980996777505E-4]:7.901822154404E-1)[&rate=5.414980996777505E-4]:3.063421831188E-2,1[&rate=5.414980996777505E-4]:3.451506388937E-2)[&rate=5.414980996777505E-4]:2.005736444417E-1)[&rate=5.414980996777505E-4]:2.619499991704E-1)[&rate=5.414980996777505E-4]:6.323247376648E-2,102[&rate=5.414980996777505E-4]:1.794492634599E-1)[&rate=5.414980996777505E-4]:1.037424696957E-1,(((144[&rate=5.414980996777505E-4]:7.878319639265E-2,(141[&rate=5.414980996777505E-4]:7.434624194022E-2,145[&rate=5.414980996777505E-4]:7.708596796781E-2)[&rate=5.414980996777505E-4]:7.17668047979E-3)[&rate=5.414980996777505E-4]:2.655220024416E-1,142[&rate=5.414980996777505E-4]:3.497846508892E-1)[&rate=5.414980996777505E-4]:8.866355250166E-1,((((115[&rate=5.414980996777505E-4]:6.093424468078E-1,(108[&rate=5.414980996777505E-4]:3.642314421116E-1,((107[&rate=5.414980996777505E-4]:3.406918881485E-1,109[&rate=5.414980996777505E-4]:3.598699703402E-1)[&rate=5.414980996777505E-4]:1.265191879494E-2,(114[&rate=5.414980996777505E-4]:2.612823267944E-1,112[&rate=5.414980996777505E-4]:3.434741076163E-1)[&rate=5.414980996777505E-4]:3.178750754619E-2)[&rate=5.414980996777505E-4]:1.362736119559E-2)[&rate=5.414980996777505E-4]:3.026452512716E-1)[&rate=5.414980996777505E-4]:4.476052145956E-4,(13[&rate=5.414980996777505E-4]:3.217039537325E-1,19[&rate=5.414980996777505E-4]:3.600601181162E-1)[&rate=5.414980996777505E-4]:3.702778791118E-1)[&rate=5.414980996777505E-4]:2.26720425185E-1,((148[&rate=5.414980996777505E-4]:1.651157307927E-1,143[&rate=5.414980996777505E-4]:1.623760047654E-1)[&rate=5.414980996777505E-4]:3.617358376284E-1,(((106[&rate=5.414980996777505E-4]:2.785029419075E-1,111[&rate=5.414980996777505E-4]:2.949412980719E-1)[&rate=5.414980996777505E-4]:8.855181576504E-2,(139[&rate=5.414980996777505E-4]:4.935747230545E-1,104[&rate=5.414980996777505E-4]:3.017939011368E-1)[&rate=5.414980996777505E-4]:6.526085653576E-2)[&rate=5.414980996777505E-4]:1.323273231485E-1,116[&rate=5.414980996777505E-4]:4.391081082183E-1)[&rate=5.414980996777505E-4]:4.938729581918E-2)[&rate=5.414980996777505E-4]:3.480150731699E-1)[&rate=5.414980996777505E-4]:2.041305532617E-2,((((105[&rate=5.414980996777505E-4]:2.897760722498E-1,117[&rate=5.414980996777505E-4]:3.199130585512E-1)[&rate=5.414980996777505E-4]:2.965437875108E-2,110[&rate=5.414980996777505E-4]:3.4134825922E-1)[&rate=5.414980996777505E-4]:2.290844383072E-1,(17[&rate=5.414980996777505E-4]:3.431548021149E-1,14[&rate=5.414980996777505E-4]:3.047986377312E-1)[&rate=5.414980996777505E-4]:2.711135118508E-1)[&rate=5.414980996777505E-4]:2.321297706793E-1,(9[&rate=5.414980996777505E-4]:6.460035046059E-1,((30[&rate=5.414980996777505E-4]:4.34862169351E-1,4[&rate=5.414980996777505E-4]:2.62259429625E-1)[&rate=5.414980996777505E-4]:3.10752146025E-1,113[&rate=5.414980996777505E-4]:6.305458222251E-1)[&rate=5.414980996777505E-4]:2.367686046288E-2)[&rate=5.414980996777505E-4]:1.538192375733E-1)[&rate=5.414980996777505E-4]:1.310733930942E-1)[&rate=5.414980996777505E-4]:1.247021228241E-1)[&rate=5.414980996777505E-4]:2.933468997157E-1)[&rate=5.414980996777505E-4]:4.495083049755E-1)[&rate=5.414980996777505E-4]:4.568885032598E-1)[&rate=5.414980996777505E-4]:2.824711617567E-1,147[&rate=5.414980996777505E-4]:5.507931412793E-1)[&rate=5.414980996777505E-4]:2.843224232797E-1,40[&rate=5.414980996777505E-4]:7.777385153786E-1)[&rate=5.414980996777505E-4]:2.632574288892E-2,((((146[&rate=5.414980996777505E-4]:5.203143490209E-1,39[&rate=5.414980996777505E-4]:4.00095769786E-1)[&rate=5.414980996777505E-4]:2.215155272858E-3,(2[&rate=5.414980996777505E-4]:6.49814089123E-1,((22[&rate=5.414980996777505E-4]:2.789918196575E-1,27[&rate=5.414980996777505E-4]:2.954301758219E-1)[&rate=5.414980996777505E-4]:3.412028055735E-1,(31[&rate=5.414980996777505E-4]:6.491704625822E-1,((7[&rate=5.414980996777505E-4]:1.473158741702E-1,8[&rate=5.414980996777505E-4]:1.473158741702E-1)[&rate=5.414980996777505E-4]:2.708115383746E-1,26[&rate=5.414980996777505E-4]:5.249767276133E-1)[&rate=5.414980996777505E-4]:8.035811853051E-2)[&rate=5.414980996777505E-4]:2.581868319685E-2)[&rate=5.414980996777505E-4]:2.02222203618E-1)[&rate=5.414980996777505E-4]:1.709222638765E0)[&rate=5.414980996777505E-4]:1.972725541372E-1,16[&rate=5.414980996777505E-4]:2.685076405313E0)[&rate=5.414980996777505E-4]:2.642713614022E-2,97[&rate=5.414980996777505E-4]:5.549723639701E-1)[&rate=5.414980996777505E-4]:1.780536429313E-1)[&rate=5.414980996777505E-4]:6.870833592899E-2,((99[&rate=5.414980996777505E-4]:6.774090153374E-1,96[&rate=5.414980996777505E-4]:6.418898896546E-1)[&rate=5.414980996777505E-4]:1.020452784163E-1,(98[&rate=5.414980996777505E-4]:7.353021111868E-1,(95[&rate=5.414980996777505E-4]:5.9789190292E-1,(94[&rate=5.414980996777505E-4]:3.047767786867E-1,100[&rate=5.414980996777505E-4]:3.047767786867E-1)[&rate=5.414980996777505E-4]:2.084156706813E-1)[&rate=5.414980996777505E-4]:1.483391700155E-1)[&rate=5.414980996777505E-4]:2.229425906965E-2)[&rate=5.414980996777505E-4]:2.435915244864E-1)[&rate=5.414980996777505E-4]:6.662556773565E-2,38[&rate=5.414980996777505E-4]:8.710921510031E-1)[&rate=5.414980996777505E-4]:4.208732683508E-1)[&rate=5.414980996777505E-4]:4.800918897101E-2,((125[&rate=5.414980996777505E-4]:9.017629540738E-1,(((53[&rate=5.414980996777505E-4]:8.538134705732E-1,(((74[&rate=5.414980996777505E-4]:4.87241567017E-1,(76[&rate=5.414980996777505E-4]:4.83718312089E-1,70[&rate=5.414980996777505E-4]:4.453621477056E-1)[&rate=5.414980996777505E-4]:3.523254928003E-3)[&rate=5.414980996777505E-4]:1.168407914741E-1,75[&rate=5.414980996777505E-4]:6.040823584911E-1)[&rate=5.414980996777505E-4]:2.886053101019E-1,((((((78[&rate=5.414980996777505E-4]:8.847221073834E-2,72[&rate=5.414980996777505E-4]:6.655440251902E-2)[&rate=5.414980996777505E-4]:1.343657570391E-1,79[&rate=5.414980996777505E-4]:2.228379677774E-1)[&rate=5.414980996777505E-4]:4.809853707755E-3,82[&rate=5.414980996777505E-4]:2.358669995673E-1)[&rate=5.414980996777505E-4]:5.717955068787E-2,73[&rate=5.414980996777505E-4]:3.259232625839E-1)[&rate=5.414980996777505E-4]:1.815876230659E-2,(71[&rate=5.414980996777505E-4]:1.896046143833E-1,77[&rate=5.414980996777505E-4]:2.526183130134E-1)[&rate=5.414980996777505E-4]:8.59842598223E-2)[&rate=5.414980996777505E-4]:4.732919336086E-2,(81[&rate=5.414980996777505E-4]:6.839915484032E-2,80[&rate=5.414980996777505E-4]:6.839915484032E-2)[&rate=5.414980996777505E-4]:2.736969949179E-1)[&rate=5.414980996777505E-4]:5.012764503417E-1)[&rate=5.414980996777505E-4]:7.075888605923E-1)[&rate=5.414980996777505E-4]:1.284929415251E-1,(52[&rate=5.414980996777505E-4]:8.390750520091E-1,(103[&rate=5.414980996777505E-4]:6.634237421475E-1,((12[&rate=5.414980996777505E-4]:6.426074781721E-2,5[&rate=5.414980996777505E-4]:2.590458343375E-2)[&rate=5.414980996777505E-4]:2.743680112023E-1,29[&rate=5.414980996777505E-4]:4.45478074088E-1)[&rate=5.414980996777505E-4]:4.508223803883E-1)[&rate=5.414980996777505E-4]:1.839945044423E0)[&rate=5.414980996777505E-4]:1.514280814005E-1)[&rate=5.414980996777505E-4]:6.614749463892E-2,(134[&rate=5.414980996777505E-4]:3.095500667728E-1,(133[&rate=5.414980996777505E-4]:2.318455759411E-1,137[&rate=5.414980996777505E-4]:2.729414663521E-1)[&rate=5.414980996777505E-4]:1.078414771329E-1)[&rate=5.414980996777505E-4]:1.490846350631E0)[&rate=5.414980996777505E-4]:6.369156099784E-2)[&rate=5.414980996777505E-4]:1.755082938929E-1,(((55[&rate=5.414980996777505E-4]:2.733543263438E-1,((57[&rate=5.414980996777505E-4]:2.686082865973E-1,54[&rate=5.414980996777505E-4]:2.276246800399E-1)[&rate=5.414980996777505E-4]:1.363172549995E-2,(37[&rate=5.414980996777505E-4]:2.767560929569E-1,(58[&rate=5.414980996777505E-4]:2.561421267784E-1,56[&rate=5.414980996777505E-4]:2.288197224067E-1)[&rate=5.414980996777505E-4]:1.48828311836E-3)[&rate=5.414980996777505E-4]:4.100304482343E-2)[&rate=5.414980996777505E-4]:2.043275995332E-3)[&rate=5.414980996777505E-4]:1.135462064914E-1,59[&rate=5.414980996777505E-4]:3.950972541468E-1)[&rate=5.414980996777505E-4]:1.459734265181E-1,68[&rate=5.414980996777505E-4]:4.91890352796E-1)[&rate=5.414980996777505E-4]:4.187142285039E-1)[&rate=5.414980996777505E-4]:3.747252182818E-1)[&rate=5.414980996777505E-4]:1.436611909231E-1,(34[&rate=5.414980996777505E-4]:3.560535722031E-3,((67[&rate=5.414980996777505E-4]:2.697234613698E-1,(122[&rate=5.414980996777505E-4]:2.116476543794E-1,(124[&rate=5.414980996777505E-4]:3.549541686253E-2,123[&rate=5.414980996777505E-4]:3.822765729966E-2)[&rate=5.414980996777505E-4]:1.734199970797E-1)[&rate=5.414980996777505E-4]:5.59348357331E-1)[&rate=5.414980996777505E-4]:4.369681061522E-1,((126[&rate=5.414980996777505E-4]:1.514259833613E0,66[&rate=5.414980996777505E-4]:2.670856439284E-1)[&rate=5.414980996777505E-4]:3.777294865605E-1,(((138[&rate=5.414980996777505E-4]:2.010867921391E-1,136[&rate=5.414980996777505E-4]:6.957994282387E-2)[&rate=5.414980996777505E-4]:5.79183219686E-1,135[&rate=5.414980996777505E-4]:5.802700118251E-1)[&rate=5.414980996777505E-4]:2.130252839864E-1,(119[&rate=5.414980996777505E-4]:1.098820255984E0,120[&rate=5.414980996777505E-4]:1.002929845025E0)[&rate=5.414980996777505E-4]:4.242024530666E-2)[&rate=5.414980996777505E-4]:1.536451341527E0)[&rate=5.414980996777505E-4]:6.187643703307E-2)[&rate=5.414980996777505E-4]:1.598826668302E-1)[&rate=5.414980996777505E-4]:1.46961183804E-2)[&rate=5.414980996777505E-4]:3.616957224902E-2)[&rate=5.414980996777505E-4]:5.816045228314E-2,33[&rate=5.414980996777505E-4]:9.614832247022E-2);
tree STATE_42210000 [&joint=-20997.50817439166,lnP=-20997.50817439166] = [&R] (((32[&rate=5.741379104697531E-4]:3.51517279762E-2,((((125[&rate=5.741379104697531E-4]:1.015902238312E0,((((75[&rate=5.741379104697531E-4]:5.605076253088E-1,((76[&rate=5.741379104697531E-4]:4.054363718491E-1,74[&rate=5.741379104697531E-4]:4.054363718491E-1)[&rate=5.741379104697531E-4]:2.891713936122E-2,70[&rate=5.741379104697531E-4]:3.959973468269E-1)[&rate=5.741379104697531E-4]:1.261541140984E-1)[&rate=5.741379104697531E-4]:1.470164103674E-2,((((82[&rate=5.741379104697531E-4]:3.612216126744E-1,79[&rate=5.741379104697531E-4]:3.530024345924E-1)[&rate=5.741379104697531E-4]:8.698180451305E-3,(72[&rate=5.741379104697531E-4]:2.076434311501E-1,78[&rate=5.741379104697531E-4]:2.295612393694E-1)[&rate=5.741379104697531E-4]:1.321393756742E-1)[&rate=5.741379104697531E-4]:8.627783220775E-2,71[&rate=5.741379104697531E-4]:4.205811869774E-1)[&rate=5.741379104697531E-4]:2.968039715972E-2,((81[&rate=5.741379104697531E-4]:1.857362752268E-1,80[&rate=5.741379104697531E-4]:1.857362752268E-1)[&rate=5.741379104697531E-4]:1.993226837756E-1,(73[&rate=5.741379104697531E-4]:2.633467018854E-1,77[&rate=5.741379104697531E-4]:2.578672498306E-1)[&rate=5.741379104697531E-4]:1.710273256101E-1)[&rate=5.741379104697531E-4]:8.438070732647E-2)[&rate=5.741379104697531E-4]:5.645453152354E-2)[&rate=5.741379104697531E-4]:1.125190646589E0,53[&rate=5.741379104697531E-4]:9.539368543228E-1)[&rate=5.741379104697531E-4]:1.443566645178E-1,(52[&rate=5.741379104697531E-4]:6.587779233535E-1,(((137[&rate=5.741379104697531E-4]:2.734759917056E-1,134[&rate=5.741379104697531E-4]:2.022431149934E-1)[&rate=5.741379104697531E-4]:4.775533477053E-1,133[&rate=5.741379104697531E-4]:7.099334489999E-1)[&rate=5.741379104697531E-4]:6.9478070855E-1,(103[&rate=5.741379104697531E-4]:9.132617811199E-1,((12[&rate=5.741379104697531E-4]:2.128000597293E-1,5[&rate=5.741379104697531E-4]:1.744438953459E-1)[&rate=5.741379104697531E-4]:7.400866063372E-1,29[&rate=5.741379104697531E-4]:1.059735981135E0)[&rate=5.741379104697531E-4]:8.640251231361E-2)[&rate=5.741379104697531E-4]:1.381863335334E0)[&rate=5.741379104697531E-4]:2.794654146046E-2)[&rate=5.741379104697531E-4]:4.477123167985E-1)[&rate=5.741379104697531E-4]:1.279912331327E-1)[&rate=5.741379104697531E-4]:2.304448210331E-1,((57[&rate=5.741379104697531E-4]:4.85625450149E-1,(54[&rate=5.741379104697531E-4]:3.620176808841E-1,(59[&rate=5.741379104697531E-4]:3.929535802651E-1,((55[&rate=5.741379104697531E-4]:3.379927133452E-1,56[&rate=5.741379104697531E-4]:3.379927133452E-1)[&rate=5.741379104697531E-4]:4.319088494151E-2,(58[&rate=5.741379104697531E-4]:3.605585402753E-2,37[&rate=5.741379104697531E-4]:5.518153708764E-2)[&rate=5.741379104697531E-4]:3.724501486309E-1)[&rate=5.741379104697531E-4]:3.573260666757E-3)[&rate=5.741379104697531E-4]:7.315466739285E-3)[&rate=5.741379104697531E-4]:8.26241627075E-2)[&rate=5.741379104697531E-4]:2.550854711283E-1,68[&rate=5.741379104697531E-4]:6.887983529712E-1)[&rate=5.741379104697531E-4]:3.908820397073E-1)[&rate=5.741379104697531E-4]:2.476135589472E-1,(66[&rate=5.741379104697531E-4]:4.105573765402E-1,((((135[&rate=5.741379104697531E-4]:4.906037538691E-1,(138[&rate=5.741379104697531E-4]:1.907203689343E-1,136[&rate=5.741379104697531E-4]:5.921351961914E-2)[&rate=5.741379104697531E-4]:4.998833849348E-1)[&rate=5.741379104697531E-4]:8.778111718511E-1,(119[&rate=5.741379104697531E-4]:1.711372702059E0,126[&rate=5.741379104697531E-4]:9.256701794154E-1)[&rate=5.741379104697531E-4]:4.987429140375E-3)[&rate=5.741379104697531E-4]:2.639400799244E-2,120[&rate=5.741379104697531E-4]:1.646863728233E0)[&rate=5.741379104697531E-4]:5.86424538233E-1,(67[&rate=5.741379104697531E-4]:2.224942551345E-1,(122[&rate=5.741379104697531E-4]:3.7240721597E-1,(123[&rate=5.741379104697531E-4]:3.349178826477E-1,124[&rate=5.741379104697531E-4]:3.321856422106E-1)[&rate=5.741379104697531E-4]:3.748933332223E-2)[&rate=5.741379104697531E-4]:3.513595895052E-1)[&rate=5.741379104697531E-4]:7.380770996167E-2)[&rate=5.741379104697531E-4]:1.14255411444E-1)[&rate=5.741379104697531E-4]:3.690159373133E-1)[&rate=5.741379104697531E-4]:1.052691987631E-1,34[&rate=5.741379104697531E-4]:2.182881398648E-2)[&rate=5.741379104697531E-4]:3.52407222088E-2)[&rate=5.741379104697531E-4]:3.791698813252E-2,((((121[&rate=5.741379104697531E-4]:1.454887097502E0,127[&rate=5.741379104697531E-4]:1.895982987913E0)[&rate=5.741379104697531E-4]:9.850105250184E-1,(36[&rate=5.741379104697531E-4]:1.095610856409E-1,35[&rate=5.741379104697531E-4]:6.298574317517E-2)[&rate=5.741379104697531E-4]:2.508844820847E-1)[&rate=5.741379104697531E-4]:2.984147955201E-2,((((47[&rate=5.741379104697531E-4]:6.226569305993E-1,44[&rate=5.741379104697531E-4]:6.171924497251E-1)[&rate=5.741379104697531E-4]:9.624406769643E-2,((((48[&rate=5.741379104697531E-4]:2.042587852475E-1,(41[&rate=5.741379104697531E-4]:1.075158005024E-1,42[&rate=5.741379104697531E-4]:1.129802813766E-1)[&rate=5.741379104697531E-4]:5.302713775066E-2)[&rate=5.741379104697531E-4]:1.771457749324E-1,43[&rate=5.741379104697531E-4]:3.923335219284E-1)[&rate=5.741379104697531E-4]:7.507359134947E-3,46[&rate=5.741379104697531E-4]:3.998408810634E-1)[&rate=5.741379104697531E-4]:1.828455493701E-1,(51[&rate=5.741379104697531E-4]:5.235067466392E-1,(50[&rate=5.741379104697531E-4]:3.344901700214E-1,49[&rate=5.741379104697531E-4]:3.344901700214E-1)[&rate=5.741379104697531E-4]:1.835520957435E-1)[&rate=5.741379104697531E-4]:3.185727942278E-2)[&rate=5.741379104697531E-4]:1.362145678623E-1)[&rate=5.741379104697531E-4]:7.288625011392E-2,45[&rate=5.741379104697531E-4]:7.835905270983E-1)[&rate=5.741379104697531E-4]:2.547303344656E-1,((128[&rate=5.741379104697531E-4]:1.375088480459E0,((118[&rate=5.741379104697531E-4]:6.198421750912E-1,(((129[&rate=5.741379104697531E-4]:1.039610594543E-1,132[&rate=5.741379104697531E-4]:1.067007854817E-1)[&rate=5.741379104697531E-4]:7.556819417154E-3,130[&rate=5.741379104697531E-4]:1.115178788714E-1)[&rate=5.741379104697531E-4]:2.051601134927E-1,131[&rate=5.741379104697531E-4]:3.194177183915E-1)[&rate=5.741379104697531E-4]:1.661778813571E-1)[&rate=5.741379104697531E-4]:9.277402055243E-2,69[&rate=5.741379104697531E-4]:7.235750997532E-1)[&rate=5.741379104697531E-4]:8.021983122126E-1)[&rate=5.741379104697531E-4]:3.429832323403E-1,((65[&rate=5.741379104697531E-4]:2.242449146479E-1,(64[&rate=5.741379104697531E-4]:3.329635860429E-1,(62[&rate=5.741379104697531E-4]:3.556172087707E-1,60[&rate=5.741379104697531E-4]:1.63836386853E-1)[&rate=5.741379104697531E-4]:1.844226768324E-2)[&rate=5.741379104697531E-4]:4.196626011169E-2)[&rate=5.741379104697531E-4]:1.863079799181E-1,(63[&rate=5.741379104697531E-4]:2.815856462298E-1,61[&rate=5.741379104697531E-4]:3.226815366409E-1)[&rate=5.741379104697531E-4]:2.796521798429E-1)[&rate=5.741379104697531E-4]:1.255464023713E0)[&rate=5.741379104697531E-4]:9.364536105602E-2)[&rate=5.741379104697531E-4]:6.076175424436E-2)[&rate=5.741379104697531E-4]:4.582081399739E-1,(((((95[&rate=5.741379104697531E-4]:4.871635357202E-1,(94[&rate=5.741379104697531E-4]:2.070256961725E-1,100[&rate=5.741379104697531E-4]:2.070256961725E-1)[&rate=5.741379104697531E-4]:1.954383859956E-1)[&rate=5.741379104697531E-4]:1.728273283705E-1,((99[&rate=5.741379104697531E-4]:4.558875123609E-1,98[&rate=5.741379104697531E-4]:4.340295888637E-1)[&rate=5.741379104697531E-4]:1.858871826031E-1,96[&rate=5.741379104697531E-4]:6.062555692812E-1)[&rate=5.741379104697531E-4]:2.914513087517E-2)[&rate=5.741379104697531E-4]:4.767154110842E-2,((((146[&rate=5.741379104697531E-4]:5.759260679689E-1,(101[&rate=5.741379104697531E-4]:8.921385181734E-1,((((87[&rate=5.741379104697531E-4]:2.327593858255E-1,(83[&rate=5.741379104697531E-4]:7.059900818701E-2,(86[&rate=5.741379104697531E-4]:2.991901893328E-3,85[&rate=5.741379104697531E-4]:2.991901893328E-3)[&rate=5.741379104697531E-4]:6.760710629368E-2)[&rate=5.741379104697531E-4]:1.621603776385E-1)[&rate=5.741379104697531E-4]:2.721259468011E-3,((89[&rate=5.741379104697531E-4]:1.247422244209E-1,88[&rate=5.741379104697531E-4]:1.110435942838E-1)[&rate=5.741379104697531E-4]:1.098027839378E-1,(((90[&rate=5.741379104697531E-4]:1.577022123053E-2,91[&rate=5.741379104697531E-4]:1.577022123053E-2)[&rate=5.741379104697531E-4]:6.192902836026E-2,92[&rate=5.741379104697531E-4]:7.769924959079E-2)[&rate=5.741379104697531E-4]:8.339682623817E-2,(84[&rate=5.741379104697531E-4]:6.436418959197E-2,93[&rate=5.741379104697531E-4]:7.806281972898E-2)[&rate=5.741379104697531E-4]:8.303325609998E-2)[&rate=5.741379104697531E-4]:7.344893252969E-2)[&rate=5.741379104697531E-4]:1.463426707189E-2)[&rate=5.741379104697531E-4]:1.031588251751E0,((((15[&rate=5.741379104697531E-4]:2.52577138689E-1,10[&rate=5.741379104697531E-4]:2.142209743055E-1)[&rate=5.741379104697531E-4]:3.128009830185E-1,6[&rate=5.741379104697531E-4]:5.105836011597E-1)[&rate=5.741379104697531E-4]:1.010292242132E-1,18[&rate=5.741379104697531E-4]:6.74626524003E-1)[&rate=5.741379104697531E-4]:7.830144845281E-2,3[&rate=5.741379104697531E-4]:6.378594793052E-1)[&rate=5.741379104697531E-4]:8.948339034245E-2)[&rate=5.741379104697531E-4]:9.150486346745E-1,(((((30[&rate=5.741379104697531E-4]:2.235723886963E-1,4[&rate=5.741379104697531E-4]:5.096964897033E-2)[&rate=5.741379104697531E-4]:5.159338759703E-1,9[&rate=5.741379104697531E-4]:6.162185934337E-1)[&rate=5.741379104697531E-4]:3.194595264324E-1,((105[&rate=5.741379104697531E-4]:6.331125874413E-1,((110[&rate=5.741379104697531E-4]:4.724422824228E-1,113[&rate=5.741379104697531E-4]:4.779217344775E-1)[&rate=5.741379104697531E-4]:6.535829085487E-2,117[&rate=5.741379104697531E-4]:5.4601975136E-1)[&rate=5.741379104697531E-4]:1.172298223827E-1)[&rate=5.741379104697531E-4]:1.93882566417E-1,(17[&rate=5.741379104697531E-4]:4.88582099181E-1,14[&rate=5.741379104697531E-4]:4.502259347973E-1)[&rate=5.741379104697531E-4]:4.041664793349E-1)[&rate=5.741379104697531E-4]:8.950488381605E-2)[&rate=5.741379104697531E-4]:5.722110258153E-1,(((13[&rate=5.741379104697531E-4]:5.479413163702E-1,19[&rate=5.741379104697531E-4]:5.862974807539E-1)[&rate=5.741379104697531E-4]:3.563178812838E-1,115[&rate=5.741379104697531E-4]:8.220674168322E-1)[&rate=5.741379104697531E-4]:4.689971829569E-1,(((109[&rate=5.741379104697531E-4]:5.034901381421E-1,(108[&rate=5.741379104697531E-4]:3.93709056054E-1,107[&rate=5.741379104697531E-4]:3.964487820814E-1)[&rate=5.741379104697531E-4]:8.7863273869E-2)[&rate=5.741379104697531E-4]:1.271446147066E-1,(114[&rate=5.741379104697531E-4]:3.542671535235E-1,112[&rate=5.741379104697531E-4]:4.364589343453E-1)[&rate=5.741379104697531E-4]:1.969155445308E-1)[&rate=5.741379104697531E-4]:5.864033994553E-1,((148[&rate=5.741379104697531E-4]:2.498354224906E-1,143[&rate=5.741379104697531E-4]:2.470956964632E-1)[&rate=5.741379104697531E-4]:4.405642078032E-1,((104[&rate=5.741379104697531E-4]:5.020036562596E-1,(139[&rate=5.741379104697531E-4]:6.195251873063E-1,(111[&rate=5.741379104697531E-4]:5.132012229709E-2,106[&rate=5.741379104697531E-4]:3.488176613272E-2)[&rate=5.741379104697531E-4]:3.928625992558E-1)[&rate=5.741379104697531E-4]:7.425929087106E-2)[&rate=5.741379104697531E-4]:1.671862273616E-1,((((141[&rate=5.741379104697531E-4]:6.780613755888E-2,145[&rate=5.741379104697531E-4]:7.054586358646E-2)[&rate=5.741379104697531E-4]:6.963899163402E-2,144[&rate=5.741379104697531E-4]:1.347054031655E-1)[&rate=5.741379104697531E-4]:3.422491105792E-2,142[&rate=5.741379104697531E-4]:1.744097662784E-1)[&rate=5.741379104697531E-4]:6.610150048794E-1,116[&rate=5.741379104697531E-4]:5.806302506097E-1)[&rate=5.741379104697531E-4]:2.828566040873E-2)[&rate=5.741379104697531E-4]:4.312755489166E-2)[&rate=5.741379104697531E-4]:4.855426315994E-1)[&rate=5.741379104697531E-4]:1.534785022795E-1)[&rate=5.741379104697531E-4]:1.428519431526E-1)[&rate=5.741379104697531E-4]:9.322554490188E-2,((((21[&rate=5.741379104697531E-4]:7.718663849916E-1,28[&rate=5.741379104697531E-4]:7.96523919238E-1)[&rate=5.741379104697531E-4]:1.212797627401E-1,1[&rate=5.741379104697531E-4]:1.315023121152E-1)[&rate=5.741379104697531E-4]:7.907500531989E-2,24[&rate=5.741379104697531E-4]:9.913992352433E-1)[&rate=5.741379104697531E-4]:5.227165284183E-1,(102[&rate=5.741379104697531E-4]:7.416919865353E-2,(((20[&rate=5.741379104697531E-4]:4.044794953014E-1,25[&rate=5.741379104697531E-4]:4.236575774931E-1)[&rate=5.741379104697531E-4]:2.293863142506E-1,23[&rate=5.741379104697531E-4]:6.420849876341E-1)[&rate=5.741379104697531E-4]:1.393562869177E-1,(11[&rate=5.741379104697531E-4]:4.799096950962E-1,140[&rate=5.741379104697531E-4]:4.607316129045E-1)[&rate=5.741379104697531E-4]:2.166000726064E-1)[&rate=5.741379104697531E-4]:4.434128556084E-1)[&rate=5.741379104697531E-4]:2.783027293916E-1)[&rate=5.741379104697531E-4]:1.828893378807E-1)[&rate=5.741379104697531E-4]:1.097699644237E-1)[&rate=5.741379104697531E-4]:2.524867398788E-1)[&rate=5.741379104697531E-4]:5.367331295544E-1)[&rate=5.741379104697531E-4]:9.262344482789E-3,147[&rate=5.741379104697531E-4]:5.223468823971E-1)[&rate=5.741379104697531E-4]:6.812278899198E-2,39[&rate=5.741379104697531E-4]:5.330926222088E-1)[&rate=5.741379104697531E-4]:4.48450013562E-4,((40[&rate=5.741379104697531E-4]:4.559276629881E-1,97[&rate=5.741379104697531E-4]:3.848894116219E-1)[&rate=5.741379104697531E-4]:1.651636233577E-2,(2[&rate=5.741379104697531E-4]:7.859875763125E-1,((((7[&rate=5.741379104697531E-4]:1.041624168152E-1,8[&rate=5.741379104697531E-4]:1.041624168152E-1)[&rate=5.741379104697531E-4]:3.49569285997E-1,26[&rate=5.741379104697531E-4]:5.605810178807E-1)[&rate=5.741379104697531E-4]:1.362264845075E-1,31[&rate=5.741379104697531E-4]:7.406431188267E-1)[&rate=5.741379104697531E-4]:9.624501271739E-2,(22[&rate=5.741379104697531E-4]:5.331194374656E-1,27[&rate=5.741379104697531E-4]:5.495577936299E-1)[&rate=5.741379104697531E-4]:2.489741735305E-1)[&rate=5.741379104697531E-4]:1.764967050425E-1)[&rate=5.741379104697531E-4]:1.643182251841E0)[&rate=5.741379104697531E-4]:6.109704689849E-2)[&rate=5.741379104697531E-4]:3.477707068178E-2)[&rate=5.741379104697531E-4]:2.948987920427E-1,16[&rate=5.741379104697531E-4]:2.948709861064E0)[&rate=5.741379104697531E-4]:1.619708167888E-1,38[&rate=5.741379104697531E-4]:9.568817408065E-1)[&rate=5.741379104697531E-4]:4.474035504948E-1)[&rate=5.741379104697531E-4]:1.560803781721E-1)[&rate=5.741379104697531E-4]:1.43295245845E-1,33[&rate=5.741379104697531E-4]:2.218434140084E-1);
tree STATE_42300000 [&joint=-20964.48903819016,lnP=-20964.48903819016] = [&R] (32[&rate=5.145857924670859E-4]:1.02218098914E-1,((34[&rate=5.145857924670859E-4]:6.897322903841E-3,(((((121[&rate=5.145857924670859E-4]:1.864472873854E0,127[&rate=5.145857924670859E-4]:2.305568764265E0)[&rate=5.145857924670859E-4]:3.646279747704E-1,(35[&rate=5.145857924670859E-4]:2.183389891679E-3,36[&rate=5.145857924670859E-4]:4.875873235744E-2)[&rate=5.145857924670859E-4]:1.008900614728E-1)[&rate=5.145857924670859E-4]:2.192789453699E-1,(((((46[&rate=5.145857924670859E-4]:6.304690316564E-1,((48[&rate=5.145857924670859E-4]:3.880477319707E-1,42[&rate=5.145857924670859E-4]:3.497963658505E-1)[&rate=5.145857924670859E-4]:1.008093127719E-1,41[&rate=5.145857924670859E-4]:4.451411977481E-1)[&rate=5.145857924670859E-4]:1.306830251653E-1)[&rate=5.145857924670859E-4]:3.311953395286E-3,43[&rate=5.145857924670859E-4]:6.337809850517E-1)[&rate=5.145857924670859E-4]:4.851265232786E-2,(51[&rate=5.145857924670859E-4]:6.015603039721E-1,((44[&rate=5.145857924670859E-4]:1.119062959022E-1,47[&rate=5.145857924670859E-4]:1.173707767764E-1)[&rate=5.145857924670859E-4]:4.703898362688E-1,(50[&rate=5.145857924670859E-4]:5.199921598329E-1,49[&rate=5.145857924670859E-4]:5.199921598329E-1)[&rate=5.145857924670859E-4]:3.498156796657E-2)[&rate=5.145857924670859E-4]:4.112209529839E-2)[&rate=5.145857924670859E-4]:5.341092903594E-2)[&rate=5.145857924670859E-4]:6.33656379525E-2,45[&rate=5.145857924670859E-4]:7.374625540207E-1)[&rate=5.145857924670859E-4]:2.234481170769E-1,((128[&rate=5.145857924670859E-4]:1.427186187903E0,((((60[&rate=5.145857924670859E-4]:1.598098340352E-1,65[&rate=5.145857924670859E-4]:1.598098340352E-1)[&rate=5.145857924670859E-4]:6.734245055277E-2,62[&rate=5.145857924670859E-4]:4.189331065057E-1)[&rate=5.145857924670859E-4]:1.431893209465E-2,64[&rate=5.145857924670859E-4]:3.921561481893E-1)[&rate=5.145857924670859E-4]:2.598075474996E-1,(63[&rate=5.145857924670859E-4]:1.9214294356E-1,61[&rate=5.145857924670859E-4]:2.33238833971E-1)[&rate=5.145857924670859E-4]:4.59820752129E-1)[&rate=5.145857924670859E-4]:8.738526292001E-1)[&rate=5.145857924670859E-4]:8.342623742499E-2,(((132[&rate=5.145857924670859E-4]:2.707447600317E-1,129[&rate=5.145857924670859E-4]:2.680050340043E-1)[&rate=5.145857924670859E-4]:3.769028158201E-2,(130[&rate=5.145857924670859E-4]:6.349804438955E-2,131[&rate=5.145857924670859E-4]:6.623777041691E-2)[&rate=5.145857924670859E-4]:2.421972711968E-1)[&rate=5.145857924670859E-4]:5.574783758352E-1,(118[&rate=5.145857924670859E-4]:9.187094020967E-1,69[&rate=5.145857924670859E-4]:9.296683062064E-1)[&rate=5.145857924670859E-4]:8.145059069477E-2)[&rate=5.145857924670859E-4]:6.501784599336E-1)[&rate=5.145857924670859E-4]:2.236944580611E-1)[&rate=5.145857924670859E-4]:1.168126366332E-1)[&rate=5.145857924670859E-4]:2.327559465068E-1,((((95[&rate=5.145857924670859E-4]:5.246424804078E-1,(94[&rate=5.145857924670859E-4]:4.168270613017E-1,100[&rate=5.145857924670859E-4]:4.168270613017E-1)[&rate=5.145857924670859E-4]:2.3115965554E-2)[&rate=5.145857924670859E-4]:3.843488174122E-1,(98[&rate=5.145857924670859E-4]:8.698537410915E-1,(99[&rate=5.145857924670859E-4]:6.136449536168E-1,96[&rate=5.145857924670859E-4]:5.781258279339E-1)[&rate=5.145857924670859E-4]:2.78066710972E-1)[&rate=5.145857924670859E-4]:2.820859497972E-2)[&rate=5.145857924670859E-4]:7.086626177733E-2,((((40[&rate=5.145857924670859E-4]:5.693792464663E-1,(39[&rate=5.145857924670859E-4]:5.445040983228E-1,16[&rate=5.145857924670859E-4]:2.62999702444E0)[&rate=5.145857924670859E-4]:2.487514814345E-2)[&rate=5.145857924670859E-4]:1.864307887069E-2,(147[&rate=5.145857924670859E-4]:5.765259426765E-1,146[&rate=5.145857924670859E-4]:6.393674727311E-1)[&rate=5.145857924670859E-4]:6.887343184075E-2)[&rate=5.145857924670859E-4]:6.052340424144E-2,(2[&rate=5.145857924670859E-4]:1.046588741197E0,((22[&rate=5.145857924670859E-4]:2.639999298117E-1,27[&rate=5.145857924670859E-4]:2.804382859761E-1)[&rate=5.145857924670859E-4]:5.123809492625E-1,(((7[&rate=5.145857924670859E-4]:1.745392214859E-1,8[&rate=5.145857924670859E-4]:1.745392214859E-1)[&rate=5.145857924670859E-4]:2.077987602541E-1,26[&rate=5.145857924670859E-4]:4.891872968084E-1)[&rate=5.145857924670859E-4]:2.560708309968E-1,31[&rate=5.145857924670859E-4]:7.890937442436E-1)[&rate=5.145857924670859E-4]:4.208165537862E-2)[&rate=5.145857924670859E-4]:4.428106018484E-1)[&rate=5.145857924670859E-4]:1.558682791211E0)[&rate=5.145857924670859E-4]:1.125361080618E-1,((101[&rate=5.145857924670859E-4]:1.369187807024E0,(((((141[&rate=5.145857924670859E-4]:1.140087727434E-1,144[&rate=5.145857924670859E-4]:1.11269046716E-1)[&rate=5.145857924670859E-4]:9.031238186128E-2,145[&rate=5.145857924670859E-4]:2.070608806322E-1)[&rate=5.145857924670859E-4]:2.088238408313E-1,142[&rate=5.145857924670859E-4]:4.158847214635E-1)[&rate=5.145857924670859E-4]:1.243482143605E0,(((24[&rate=5.145857924670859E-4]:1.011211067144E0,((28[&rate=5.145857924670859E-4]:3.031393698534E-1,21[&rate=5.145857924670859E-4]:2.784818356069E-1)[&rate=5.145857924670859E-4]:5.746848071946E-1,1[&rate=5.145857924670859E-4]:9.152280718507E-2)[&rate=5.145857924670859E-4]:1.388663421502E-1)[&rate=5.145857924670859E-4]:4.32797564914E-1,(((140[&rate=5.145857924670859E-4]:7.523648764576E-1,11[&rate=5.145857924670859E-4]:7.715429586493E-1)[&rate=5.145857924670859E-4]:2.50697919262E-1,(23[&rate=5.145857924670859E-4]:6.63220457863E-1,(25[&rate=5.145857924670859E-4]:3.397771494001E-1,20[&rate=5.145857924670859E-4]:3.205990672084E-1)[&rate=5.145857924670859E-4]:3.344022125726E-1)[&rate=5.145857924670859E-4]:4.439519268976E-1)[&rate=5.145857924670859E-4]:2.489397274782E-1,102[&rate=5.145857924670859E-4]:2.054271807321E-1)[&rate=5.145857924670859E-4]:7.693761570909E-2)[&rate=5.145857924670859E-4]:9.828113060862E-2,(((((13[&rate=5.145857924670859E-4]:6.389015105335E-1,19[&rate=5.145857924670859E-4]:6.772576749171E-1)[&rate=5.145857924670859E-4]:9.197456754579E-2,115[&rate=5.145857924670859E-4]:6.486842972574E-1)[&rate=5.145857924670859E-4]:1.100832321173E-1,((108[&rate=5.145857924670859E-4]:1.336848404442E-1,107[&rate=5.145857924670859E-4]:1.364245664716E-1)[&rate=5.145857924670859E-4]:3.542508089753E-1,((112[&rate=5.145857924670859E-4]:3.783593379256E-1,114[&rate=5.145857924670859E-4]:2.961675571038E-1)[&rate=5.145857924670859E-4]:6.704744802151E-2,109[&rate=5.145857924670859E-4]:4.426670599198E-1)[&rate=5.145857924670859E-4]:6.718639771883E-2)[&rate=5.145857924670859E-4]:3.283661265305E-1)[&rate=5.145857924670859E-4]:2.231913668281E-1,((148[&rate=5.145857924670859E-4]:1.587613793594E-1,143[&rate=5.145857924670859E-4]:1.56021653332E-1)[&rate=5.145857924670859E-4]:5.876625335758E-1,(116[&rate=5.145857924670859E-4]:6.732187814961E-1,((139[&rate=5.145857924670859E-4]:5.803464126237E-1,(104[&rate=5.145857924670859E-4]:1.095227735134E-1,106[&rate=5.145857924670859E-4]:1.095227735134E-1)[&rate=5.145857924670859E-4]:2.790428171926E-1)[&rate=5.145857924670859E-4]:3.971796855225E-2,111[&rate=5.145857924670859E-4]:4.447219154226E-1)[&rate=5.145857924670859E-4]:3.052091948406E-1)[&rate=5.145857924670859E-4]:3.484896705545E-2)[&rate=5.145857924670859E-4]:2.738911476513E-1)[&rate=5.145857924670859E-4]:1.266313729992E-1,(((110[&rate=5.145857924670859E-4]:3.730000015091E-1,105[&rate=5.145857924670859E-4]:3.5108219329E-1)[&rate=5.145857924670859E-4]:1.523164992183E-1,113[&rate=5.145857924670859E-4]:5.307959527821E-1)[&rate=5.145857924670859E-4]:2.189899957678E-1,((((30[&rate=5.145857924670859E-4]:2.519228201514E-1,4[&rate=5.145857924670859E-4]:7.932008042541E-2)[&rate=5.145857924670859E-4]:2.64873487033E-1,117[&rate=5.145857924670859E-4]:4.044675400611E-1)[&rate=5.145857924670859E-4]:4.582290573474E-3,9[&rate=5.145857924670859E-4]:3.98090926525E-1)[&rate=5.145857924670859E-4]:8.777327803354E-2,(17[&rate=5.145857924670859E-4]:4.369822040027E-1,14[&rate=5.145857924670859E-4]:3.98626039619E-1)[&rate=5.145857924670859E-4]:9.545734302155E-2)[&rate=5.145857924670859E-4]:2.557025659093E-1)[&rate=5.145857924670859E-4]:4.409961014739E-1)[&rate=5.145857924670859E-4]:2.638364797656E-1)[&rate=5.145857924670859E-4]:3.214559555301E-2)[&rate=5.145857924670859E-4]:1.293418616202E-1,(((15[&rate=5.145857924670859E-4]:5.874282352017E-1,10[&rate=5.145857924670859E-4]:5.490720708182E-1)[&rate=5.145857924670859E-4]:2.983284812459E-1,6[&rate=5.145857924670859E-4]:8.309621958997E-1)[&rate=5.145857924670859E-4]:2.368180306636E-1,((((((86[&rate=5.145857924670859E-4]:1.330772297007E-1,((84[&rate=5.145857924670859E-4]:9.528107002074E-2,93[&rate=5.145857924670859E-4]:1.089797001578E-1)[&rate=5.145857924670859E-4]:3.662092936994E-2,85[&rate=5.145857924670859E-4]:1.319019993907E-1)[&rate=5.145857924670859E-4]:1.175230310036E-3)[&rate=5.145857924670859E-4]:1.920152952533E-2,83[&rate=5.145857924670859E-4]:1.52278759226E-1)[&rate=5.145857924670859E-4]:9.073744366059E-2,87[&rate=5.145857924670859E-4]:2.430162028866E-1)[&rate=5.145857924670859E-4]:8.176400529318E-4,((91[&rate=5.145857924670859E-4]:1.152524938716E-2,90[&rate=5.145857924670859E-4]:1.152524938716E-2)[&rate=5.145857924670859E-4]:3.58662321836E-2,92[&rate=5.145857924670859E-4]:4.739148157076E-2)[&rate=5.145857924670859E-4]:2.101409915058E-1)[&rate=5.145857924670859E-4]:6.181354842352E-2,(89[&rate=5.145857924670859E-4]:8.679466418898E-2,88[&rate=5.145857924670859E-4]:7.309603405196E-2)[&rate=5.145857924670859E-4]:2.325513573111E-1)[&rate=5.145857924670859E-4]:1.115031552645E0,(3[&rate=5.145857924670859E-4]:3.605773127494E-1,18[&rate=5.145857924670859E-4]:4.756458059E-1)[&rate=5.145857924670859E-4]:5.203756038614E-1)[&rate=5.145857924670859E-4]:1.347725154321E-1)[&rate=5.145857924670859E-4]:5.236682261528E-1)[&rate=5.145857924670859E-4]:8.325338748559E-1)[&rate=5.145857924670859E-4]:2.56639702102E-1,97[&rate=5.145857924670859E-4]:5.816250987661E-1)[&rate=5.145857924670859E-4]:1.08418487508E-1)[&rate=5.145857924670859E-4]:7.943145966203E-2)[&rate=5.145857924670859E-4]:2.060061358146E-1,38[&rate=5.145857924670859E-4]:9.782134221879E-1)[&rate=5.145857924670859E-4]:1.792603675688E-1)[&rate=5.145857924670859E-4]:2.169051742228E-1,(((119[&rate=5.145857924670859E-4]:1.884258208629E0,126[&rate=5.145857924670859E-4]:1.098555685985E0)[&rate=5.145857924670859E-4]:4.957671278063E-1,(66[&rate=5.145857924670859E-4]:3.455657028171E-1,((67[&rate=5.145857924670859E-4]:2.714367955918E-1,(122[&rate=5.145857924670859E-4]:3.480057462214E-1,(124[&rate=5.145857924670859E-4]:2.441211862025E-1,123[&rate=5.145857924670859E-4]:2.468534266397E-1)[&rate=5.145857924670859E-4]:1.011523195817E-1)[&rate=5.145857924670859E-4]:4.247035997111E-1)[&rate=5.145857924670859E-4]:5.360653266948E-2,(120[&rate=5.145857924670859E-4]:1.760131362855E0,(135[&rate=5.145857924670859E-4]:4.708170455363E-1,(138[&rate=5.145857924670859E-4]:1.963607565151E-1,136[&rate=5.145857924670859E-4]:6.485390719991E-2)[&rate=5.145857924670859E-4]:4.744562890213E-1)[&rate=5.145857924670859E-4]:1.037259522799E0)[&rate=5.145857924670859E-4]:5.018982667757E-1)[&rate=5.145857924670859E-4]:2.052237455581E-2)[&rate=5.145857924670859E-4]:1.582921288956E-3)[&rate=5.145857924670859E-4]:4.243865372298E-1,(((57[&rate=5.145857924670859E-4]:4.477395098349E-1,((59[&rate=5.145857924670859E-4]:4.382467881537E-1,(((55[&rate=5.145857924670859E-4]:1.820628195133E-1,56[&rate=5.145857924670859E-4]:1.820628195133E-1)[&rate=5.145857924670859E-4]:7.79299873058E-2,58[&rate=5.145857924670859E-4]:2.873152111908E-1)[&rate=5.145857924670859E-4]:1.02011641141E-1,37[&rate=5.145857924670859E-4]:4.084525353919E-1)[&rate=5.145857924670859E-4]:6.804561888199E-2)[&rate=5.145857924670859E-4]:4.153633517337E-3,54[&rate=5.145857924670859E-4]:4.041490555508E-1)[&rate=5.145857924670859E-4]:2.606847726726E-3)[&rate=5.145857924670859E-4]:1.637196791175E-1,68[&rate=5.145857924670859E-4]:5.595466206463E-1)[&rate=5.145857924670859E-4]:6.849656931312E-1,((((((76[&rate=5.145857924670859E-4]:4.440874772054E-1,74[&rate=5.145857924670859E-4]:4.440874772054E-1)[&rate=5.145857924670859E-4]:4.691008859887E-3,70[&rate=5.145857924670859E-4]:4.104223216818E-1)[&rate=5.145857924670859E-4]:2.821821010624E-2,75[&rate=5.145857924670859E-4]:4.769966961715E-1)[&rate=5.145857924670859E-4]:7.930836696285E-2,(73[&rate=5.145857924670859E-4]:4.874517471439E-1,(77[&rate=5.145857924670859E-4]:4.747068966638E-1,((81[&rate=5.145857924670859E-4]:2.570444729703E-1,80[&rate=5.145857924670859E-4]:2.570444729703E-1)[&rate=5.145857924670859E-4]:1.550989958355E-1,(((72[&rate=5.145857924670859E-4]:3.79866473587E-2,78[&rate=5.145857924670859E-4]:5.990445557802E-2)[&rate=5.145857924670859E-4]:7.184679045571E-2,82[&rate=5.145857924670859E-4]:1.399704241158E-1)[&rate=5.145857924670859E-4]:8.435867192263E-2,(79[&rate=5.145857924670859E-4]:1.966791008623E-1,71[&rate=5.145857924670859E-4]:1.692818405883E-1)[&rate=5.145857924670859E-4]:1.943081709405E-2)[&rate=5.145857924670859E-4]:2.042527289317E-1)[&rate=5.145857924670859E-4]:1.872781141961E-2)[&rate=5.145857924670859E-4]:7.265398425473E-3)[&rate=5.145857924670859E-4]:6.885331599039E-2)[&rate=5.145857924670859E-4]:1.020741127834E0,((((134[&rate=5.145857924670859E-4]:2.802604039228E-1,137[&rate=5.145857924670859E-4]:3.51493280635E-1)[&rate=5.145857924670859E-4]:2.080847252627E-1,133[&rate=5.145857924670859E-4]:5.184821154867E-1)[&rate=5.145857924670859E-4]:1.080711042022E0,(52[&rate=5.145857924670859E-4]:8.043332261047E-1,(103[&rate=5.145857924670859E-4]:7.056258793273E-1,((12[&rate=5.145857924670859E-4]:2.49135948125E-1,5[&rate=5.145857924670859E-4]:2.107797837415E-1)[&rate=5.145857924670859E-4]:3.555671263769E-1,29[&rate=5.145857924670859E-4]:7.115523895704E-1)[&rate=5.145857924670859E-4]:2.269502020857E-1)[&rate=5.145857924670859E-4]:1.763001081338E0)[&rate=5.145857924670859E-4]:2.097715574714E-2)[&rate=5.145857924670859E-4]:1.277420959121E-2,53[&rate=5.145857924670859E-4]:8.298878701316E-1)[&rate=5.145857924670859E-4]:6.952622240841E-4)[&rate=5.145857924670859E-4]:7.098049928548E-1,125[&rate=5.145857924670859E-4]:1.330005611549E0)[&rate=5.145857924670859E-4]:8.117336889496E-2)[&rate=5.145857924670859E-4]:7.474348533054E-2)[&rate=5.145857924670859E-4]:4.783561281352E-4)[&rate=5.145857924670859E-4]:9.789750406997E-2)[&rate=5.145857924670859E-4]:4.975996101245E-2,33[&rate=5.145857924670859E-4]:4.021892775191E-2)[&rate=5.145857924670859E-4]:6.747862321681E-2);
tree STATE_42390000 [&joint=-20947.107392629474,lnP=-20947.107392629474] = [&R] (((((67[&rate=6.109511661498431E-4]:1.020736019881E-1,(122[&rate=6.109511661498431E-4]:2.967763488007E-1,(124[&rate=6.109511661498431E-4]:1.514383211495E-1,123[&rate=6.109511661498431E-4]:1.541705615866E-1)[&rate=6.109511661498431E-4]:1.426057872141E-1)[&rate=6.109511661498431E-4]:3.065698035281E-1)[&rate=6.109511661498431E-4]:7.522648665779E-2,(((119[&rate=6.109511661498431E-4]:1.737432337591E0,(126[&rate=6.109511661498431E-4]:9.366468610354E-1,120[&rate=6.109511661498431E-4]:1.62645897272E0)[&rate=6.109511661498431E-4]:1.508295391165E-2)[&rate=6.109511661498431E-4]:4.068883883031E-3,((138[&rate=6.109511661498431E-4]:1.850769084824E-1,136[&rate=6.109511661498431E-4]:5.357005916717E-2)[&rate=6.109511661498431E-4]:5.453385624051E-1,135[&rate=6.109511661498431E-4]:5.304154708874E-1)[&rate=6.109511661498431E-4]:8.631405451071E-1)[&rate=6.109511661498431E-4]:4.272555967984E-1,66[&rate=6.109511661498431E-4]:1.358801059435E-1)[&rate=6.109511661498431E-4]:4.141998270242E-2)[&rate=6.109511661498431E-4]:5.23764013246E-1,(((((((55[&rate=6.109511661498431E-4]:2.942563233096E-1,56[&rate=6.109511661498431E-4]:2.942563233096E-1)[&rate=6.109511661498431E-4]:1.788308414821E-2,((59[&rate=6.109511661498431E-4]:2.969370555938E-1,37[&rate=6.109511661498431E-4]:3.351884217141E-1)[&rate=6.109511661498431E-4]:1.424735070222E-2,58[&rate=6.109511661498431E-4]:3.303100893562E-1)[&rate=6.109511661498431E-4]:9.151722473402E-3)[&rate=6.109511661498431E-4]:4.974706623752E-3,54[&rate=6.109511661498431E-4]:2.87059469273E-1)[&rate=6.109511661498431E-4]:1.172532524337E-2,57[&rate=6.109511661498431E-4]:3.397684010737E-1)[&rate=6.109511661498431E-4]:2.344966993983E-1,68[&rate=6.109511661498431E-4]:5.22352532166E-1)[&rate=6.109511661498431E-4]:5.608520744115E-1,((((((((71[&rate=6.109511661498431E-4]:3.169842309317E-1,73[&rate=6.109511661498431E-4]:3.854773816165E-1)[&rate=6.109511661498431E-4]:4.57580991378E-2,77[&rate=6.109511661498431E-4]:4.257560286996E-1)[&rate=6.109511661498431E-4]:3.254669783016E-2,(81[&rate=6.109511661498431E-4]:1.019335037171E-1,80[&rate=6.109511661498431E-4]:1.019335037171E-1)[&rate=6.109511661498431E-4]:3.125336063743E-1)[&rate=6.109511661498431E-4]:3.396262991034E-2,(79[&rate=6.109511661498431E-4]:1.915934919527E-1,((72[&rate=6.109511661498431E-4]:2.520582450427E-2,78[&rate=6.109511661498431E-4]:4.712363272358E-2)[&rate=6.109511661498431E-4]:1.443928901058E-1,82[&rate=6.109511661498431E-4]:1.997357009114E-1)[&rate=6.109511661498431E-4]:7.696912331534E-5)[&rate=6.109511661498431E-4]:2.650554261313E-1)[&rate=6.109511661498431E-4]:1.259487629712E-1,(75[&rate=6.109511661498431E-4]:4.06102161767E-1,((74[&rate=6.109511661498431E-4]:3.129795663047E-1,70[&rate=6.109511661498431E-4]:2.746234019212E-1)[&rate=6.109511661498431E-4]:5.925098713905E-2,76[&rate=6.109511661498431E-4]:3.722305534437E-1)[&rate=6.109511661498431E-4]:3.387160832326E-2)[&rate=6.109511661498431E-4]:2.17591409699E-1)[&rate=6.109511661498431E-4]:8.134136898285E-1,((134[&rate=6.109511661498431E-4]:4.258807156423E-1,(137[&rate=6.109511661498431E-4]:3.869120309326E-1,133[&rate=6.109511661498431E-4]:3.458161405215E-1)[&rate=6.109511661498431E-4]:1.102015614219E-1)[&rate=6.109511661498431E-4]:9.307108578083E-1,53[&rate=6.109511661498431E-4]:6.046490627836E-1)[&rate=6.109511661498431E-4]:8.599513989883E-2)[&rate=6.109511661498431E-4]:9.996291022317E-2,(52[&rate=6.109511661498431E-4]:7.197997350931E-1,(103[&rate=6.109511661498431E-4]:3.702297651713E-1,((12[&rate=6.109511661498431E-4]:2.50382011205E-1,5[&rate=6.109511661498431E-4]:2.120258468216E-1)[&rate=6.109511661498431E-4]:4.472235216908E-2,29[&rate=6.109511661498431E-4]:4.019536784426E-1)[&rate=6.109511661498431E-4]:2.011527990575E-1)[&rate=6.109511661498431E-4]:2.013863704483E0)[&rate=6.109511661498431E-4]:7.900409912388E-2)[&rate=6.109511661498431E-4]:2.959798617243E-1,125[&rate=6.109511661498431E-4]:8.762044609687E-1)[&rate=6.109511661498431E-4]:3.736668122755E-1)[&rate=6.109511661498431E-4]:1.238521026879E-1,(((35[&rate=6.109511661498431E-4]:2.536305443303E-1,(36[&rate=6.109511661498431E-4]:1.836153056676E-1,(121[&rate=6.109511661498431E-4]:2.249293412204E0,127[&rate=6.109511661498431E-4]:2.690389302615E0)[&rate=6.109511661498431E-4]:1.377394825801E-2)[&rate=6.109511661498431E-4]:1.165905811284E-1)[&rate=6.109511661498431E-4]:9.953801909372E-3,((((((129[&rate=6.109511661498431E-4]:2.218164828064E-1,132[&rate=6.109511661498431E-4]:2.245562088337E-1)[&rate=6.109511661498431E-4]:5.866846391946E-2,(130[&rate=6.109511661498431E-4]:6.938474831693E-2,131[&rate=6.109511661498431E-4]:7.212447434428E-2)[&rate=6.109511661498431E-4]:2.111001984089E-1)[&rate=6.109511661498431E-4]:3.772945436316E-1,(69[&rate=6.109511661498431E-4]:6.21413269606E-1,118[&rate=6.109511661498431E-4]:6.104543654963E-1)[&rate=6.109511661498431E-4]:1.843114262311E-1)[&rate=6.109511661498431E-4]:5.642030947908E-1,128[&rate=6.109511661498431E-4]:1.219242859121E0)[&rate=6.109511661498431E-4]:2.163932614316E-2,((65[&rate=6.109511661498431E-4]:2.152206535603E-1,(60[&rate=6.109511661498431E-4]:1.72489138702E-1,(64[&rate=6.109511661498431E-4]:3.123270735032E-1,62[&rate=6.109511661498431E-4]:3.534229639143E-1)[&rate=6.109511661498431E-4]:1.084699670546E-2)[&rate=6.109511661498431E-4]:4.273151485832E-2)[&rate=6.109511661498431E-4]:1.863783387178E-1,(63[&rate=6.109511661498431E-4]:1.851826255976E-1,61[&rate=6.109511661498431E-4]:2.262785160087E-1)[&rate=6.109511661498431E-4]:3.671012981872E-1)[&rate=6.109511661498431E-4]:7.872283984655E-1)[&rate=6.109511661498431E-4]:4.393518690381E-1,(((50[&rate=6.109511661498431E-4]:4.144748024625E-1,49[&rate=6.109511661498431E-4]:4.144748024625E-1)[&rate=6.109511661498431E-4]:3.87177109806E-2,(51[&rate=6.109511661498431E-4]:4.197390945854E-1,(44[&rate=6.109511661498431E-4]:2.745210747816E-1,47[&rate=6.109511661498431E-4]:2.799855556558E-1)[&rate=6.109511661498431E-4]:1.670759433011E-1)[&rate=6.109511661498431E-4]:3.891789973189E-2)[&rate=6.109511661498431E-4]:1.387631475811E-1,(45[&rate=6.109511661498431E-4]:5.886929681031E-1,((43[&rate=6.109511661498431E-4]:5.091566822154E-1,46[&rate=6.109511661498431E-4]:5.091566822154E-1)[&rate=6.109511661498431E-4]:2.1249245861E-2,((41[&rate=6.109511661498431E-4]:3.88058838379E-1,42[&rate=6.109511661498431E-4]:3.935233192532E-1)[&rate=6.109511661498431E-4]:2.019502485795E-2,48[&rate=6.109511661498431E-4]:4.519697102314E-1)[&rate=6.109511661498431E-4]:6.750725609648E-2)[&rate=6.109511661498431E-4]:6.64837613381E-2)[&rate=6.109511661498431E-4]:2.785285685543E-2)[&rate=6.109511661498431E-4]:2.902920170523E-1)[&rate=6.109511661498431E-4]:1.121174152252E-1)[&rate=6.109511661498431E-4]:2.021039490918E-1,(((((97[&rate=6.109511661498431E-4]:3.653191887695E-1,98[&rate=6.109511661498431E-4]:5.64772740682E-1)[&rate=6.109511661498431E-4]:1.072576755772E-2,((94[&rate=6.109511661498431E-4]:4.02902353781E-1,100[&rate=6.109511661498431E-4]:4.02902353781E-1)[&rate=6.109511661498431E-4]:1.610852494353E-2,95[&rate=6.109511661498431E-4]:5.037103322765E-1)[&rate=6.109511661498431E-4]:8.271713771188E-2)[&rate=6.109511661498431E-4]:7.517145109928E-2,(99[&rate=6.109511661498431E-4]:5.182938123669E-1,96[&rate=6.109511661498431E-4]:4.82774686684E-1)[&rate=6.109511661498431E-4]:1.542340704693E-1)[&rate=6.109511661498431E-4]:6.850018492331E-2,((((101[&rate=6.109511661498431E-4]:1.354827503547E0,(((((((115[&rate=6.109511661498431E-4]:5.260412557045E-1,((107[&rate=6.109511661498431E-4]:3.565962977294E-1,108[&rate=6.109511661498431E-4]:3.53856571702E-1)[&rate=6.109511661498431E-4]:3.227316386222E-2,((114[&rate=6.109511661498431E-4]:2.195682010009E-1,112[&rate=6.109511661498431E-4]:3.017599818228E-1)[&rate=6.109511661498431E-4]:4.896432348516E-2,109[&rate=6.109511661498431E-4]:3.479845792806E-1)[&rate=6.109511661498431E-4]:6.006296450272E-2)[&rate=6.109511661498431E-4]:1.974457667157E-1)[&rate=6.109511661498431E-4]:8.079136655125E-2,(13[&rate=6.109511661498431E-4]:6.573767070628E-1,19[&rate=6.109511661498431E-4]:6.957328714465E-1)[&rate=6.109511661498431E-4]:3.16476960148E-2)[&rate=6.109511661498431E-4]:1.755359331186E-1,((148[&rate=6.109511661498431E-4]:2.820157386747E-1,143[&rate=6.109511661498431E-4]:2.792760126474E-1)[&rate=6.109511661498431E-4]:2.316926073189E-1,(((111[&rate=6.109511661498431E-4]:2.112959611365E-1,139[&rate=6.109511661498431E-4]:3.866384268899E-1)[&rate=6.109511661498431E-4]:8.103998885378E-2,(104[&rate=6.109511661498431E-4]:1.859215145105E-1,106[&rate=6.109511661498431E-4]:1.859215145105E-1)[&rate=6.109511661498431E-4]:8.997607931543E-2)[&rate=6.109511661498431E-4]:1.468561517038E-1,116[&rate=6.109511661498431E-4]:3.624797729269E-1)[&rate=6.109511661498431E-4]:1.128724086831E-1)[&rate=6.109511661498431E-4]:3.070163737644E-1)[&rate=6.109511661498431E-4]:2.101851143184E-1,((((17[&rate=6.109511661498431E-4]:3.312345107154E-1,14[&rate=6.109511661498431E-4]:2.928783463317E-1)[&rate=6.109511661498431E-4]:1.230783044685E-1,(9[&rate=6.109511661498431E-4]:3.07522943642E-1,117[&rate=6.109511661498431E-4]:3.184818477516E-1)[&rate=6.109511661498431E-4]:1.002145290761E-1)[&rate=6.109511661498431E-4]:5.080679042137E-2,(30[&rate=6.109511661498431E-4]:1.933548429474E-1,4[&rate=6.109511661498431E-4]:2.07521032214E-2)[&rate=6.109511661498431E-4]:3.88477091425E-1)[&rate=6.109511661498431E-4]:2.092463716853E-1,(113[&rate=6.109511661498431E-4]:6.446745945435E-1,(105[&rate=6.109511661498431E-4]:4.044671378597E-1,110[&rate=6.109511661498431E-4]:4.263849460788E-1)[&rate=6.109511661498431E-4]:2.1281019641E-1)[&rate=6.109511661498431E-4]:3.133521836336E-2)[&rate=6.109511661498431E-4]:3.987356376077E-1)[&rate=6.109511661498431E-4]:1.454865697821E-1,(((140[&rate=6.109511661498431E-4]:5.249140998885E-1,11[&rate=6.109511661498431E-4]:5.440921820802E-1)[&rate=6.109511661498431E-4]:7.881682523779E-2,(23[&rate=6.109511661498431E-4]:5.460890173393E-1,(25[&rate=6.109511661498431E-4]:5.342499767766E-1,20[&rate=6.109511661498431E-4]:5.150718945848E-1)[&rate=6.109511661498431E-4]:2.27979446724E-2)[&rate=6.109511661498431E-4]:1.617514968279E-1)[&rate=6.109511661498431E-4]:4.804790303102E-1,(102[&rate=6.109511661498431E-4]:1.735827309178E-2,(((28[&rate=6.109511661498431E-4]:5.814484480991E-1,21[&rate=6.109511661498431E-4]:5.567909138526E-1)[&rate=6.109511661498431E-4]:3.042309946084E-1,1[&rate=6.109511661498431E-4]:9.937807284454E-2)[&rate=6.109511661498431E-4]:1.704672100813E-1,24[&rate=6.109511661498431E-4]:1.050667200734E0)[&rate=6.109511661498431E-4]:1.283349079741E-1)[&rate=6.109511661498431E-4]:2.027633987888E-2)[&rate=6.109511661498431E-4]:1.086248045864E-1)[&rate=6.109511661498431E-4]:2.678679962913E-2,((144[&rate=6.109511661498431E-4]:3.817315526313E-1,(141[&rate=6.109511661498431E-4]:3.688560070593E-2,145[&rate=6.109511661498431E-4]:3.962532673351E-2)[&rate=6.109511661498431E-4]:3.475856779527E-1)[&rate=6.109511661498431E-4]:7.833578958205E-2,142[&rate=6.109511661498431E-4]:4.655467942683E-1)[&rate=6.109511661498431E-4]:9.540747653838E-1)[&rate=6.109511661498431E-4]:3.017278271453E-1,((((6[&rate=6.109511661498431E-4]:5.398161326991E-1,18[&rate=6.109511661498431E-4]:6.028298313292E-1)[&rate=6.109511661498431E-4]:2.249574185495E-2,(15[&rate=6.109511661498431E-4]:2.35162539081E-1,10[&rate=6.109511661498431E-4]:1.968063746975E-1)[&rate=6.109511661498431E-4]:3.819438560209E-1)[&rate=6.109511661498431E-4]:2.495115795623E-1,(87[&rate=6.109511661498431E-4]:2.694828903984E-1,(((86[&rate=6.109511661498431E-4]:9.506169862508E-2,83[&rate=6.109511661498431E-4]:9.506169862508E-2)[&rate=6.109511661498431E-4]:1.463795381768E-1,(89[&rate=6.109511661498431E-4]:8.963780284489E-2,88[&rate=6.109511661498431E-4]:7.593917270787E-2)[&rate=6.109511661498431E-4]:1.65502064094E-1)[&rate=6.109511661498431E-4]:1.139636698271E-2,(((91[&rate=6.109511661498431E-4]:1.745559437509E-2,90[&rate=6.109511661498431E-4]:1.745559437509E-2)[&rate=6.109511661498431E-4]:9.070398987988E-2,92[&rate=6.109511661498431E-4]:1.08159584255E-1)[&rate=6.109511661498431E-4]:6.723146711075E-2,(84[&rate=6.109511661498431E-4]:1.352062582006E-1,(85[&rate=6.109511661498431E-4]:5.175472712282E-2,93[&rate=6.109511661498431E-4]:6.545335725984E-2)[&rate=6.109511661498431E-4]:8.345153107779E-2)[&rate=6.109511661498431E-4]:2.648616302809E-2)[&rate=6.109511661498431E-4]:9.114518255588E-2)[&rate=6.109511661498431E-4]:1.664528661383E-2)[&rate=6.109511661498431E-4]:1.030011796595E0)[&rate=6.109511661498431E-4]:5.712885586884E-2,3[&rate=6.109511661498431E-4]:8.168975154647E-1)[&rate=6.109511661498431E-4]:6.551368028395E-1)[&rate=6.109511661498431E-4]:8.855329112703E-1)[&rate=6.109511661498431E-4]:5.615141558489E-2,39[&rate=6.109511661498431E-4]:4.378147601379E-1)[&rate=6.109511661498431E-4]:1.0639766478E-2,(((146[&rate=6.109511661498431E-4]:5.141513268783E-1,40[&rate=6.109511661498431E-4]:3.939327476434E-1)[&rate=6.109511661498431E-4]:4.037355598452E-2,(((22[&rate=6.109511661498431E-4]:3.998287377085E-1,27[&rate=6.109511661498431E-4]:4.162670938728E-1)[&rate=6.109511661498431E-4]:4.421220899446E-1,((26[&rate=6.109511661498431E-4]:3.711860313104E-1,(7[&rate=6.109511661498431E-4]:1.413102524806E-1,8[&rate=6.109511661498431E-4]:1.413102524806E-1)[&rate=6.109511661498431E-4]:1.230264637612E-1)[&rate=6.109511661498431E-4]:1.372145992062E-1,31[&rate=6.109511661498431E-4]:5.522362469549E-1)[&rate=6.109511661498431E-4]:3.445091012462E-1)[&rate=6.109511661498431E-4]:3.574899257923E-1,2[&rate=6.109511661498431E-4]:1.026838013719E0)[&rate=6.109511661498431E-4]:1.364194092738E0)[&rate=6.109511661498431E-4]:9.688134480815E-3,16[&rate=6.109511661498431E-4]:2.529487364226E0)[&rate=6.109511661498431E-4]:4.460088507203E-3)[&rate=6.109511661498431E-4]:3.369087269817E-2,147[&rate=6.109511661498431E-4]:5.395224484945E-1)[&rate=6.109511661498431E-4]:1.086094444019E-1)[&rate=6.109511661498431E-4]:1.248182052068E-1,38[&rate=6.109511661498431E-4]:6.472670379937E-1)[&rate=6.109511661498431E-4]:4.207867038532E-1)[&rate=6.109511661498431E-4]:1.936477761617E-1)[&rate=6.109511661498431E-4]:4.172803039878E-2)[&rate=6.109511661498431E-4]:1.645100761331E-1,34[&rate=6.109511661498431E-4]:2.560479394919E-3)[&rate=6.109511661498431E-4]:6.026626679878E-2,(32[&rate=6.109511661498431E-4]:7.679906743636E-3,33[&rate=6.109511661498431E-4]:1.315935879835E-2)[&rate=6.109511661498431E-4]:3.322903123098E-2);
tree STATE_42480000 [&joint=-20964.695692176196,lnP=-20964.695692176196] = [&R] ((32[&rate=5.402780231041248E-4]:3.094428141386E-2,(33[&rate=5.402780231041248E-4]:3.351808696304E-2,((((59[&rate=5.402780231041248E-4]:4.294614724654E-1,((((37[&rate=5.402780231041248E-4]:1.901592083117E-1,57[&rate=5.402780231041248E-4]:1.546400826287E-1)[&rate=5.402780231041248E-4]:9.360004358064E-2,54[&rate=5.402780231041248E-4]:2.072565196519E-1)[&rate=5.402780231041248E-4]:4.87834216627E-2,58[&rate=5.402780231041248E-4]:3.13416990495E-1)[&rate=5.402780231041248E-4]:1.199858671936E-1,(55[&rate=5.402780231041248E-4]:2.762124187262E-1,56[&rate=5.402780231041248E-4]:2.762124187262E-1)[&rate=5.402780231041248E-4]:1.298680345906E-1)[&rate=5.402780231041248E-4]:1.518429783699E-2)[&rate=5.402780231041248E-4]:1.227484101294E-1,68[&rate=5.402780231041248E-4]:5.030295547259E-1)[&rate=5.402780231041248E-4]:6.967095157072E-1,(((53[&rate=5.402780231041248E-4]:8.717535536311E-1,((77[&rate=5.402780231041248E-4]:4.49252276212E-1,(((73[&rate=5.402780231041248E-4]:1.76441993875E-1,71[&rate=5.402780231041248E-4]:1.079488431902E-1)[&rate=5.402780231041248E-4]:1.425110595977E-1,(81[&rate=5.402780231041248E-4]:5.736457731855E-2,80[&rate=5.402780231041248E-4]:5.736457731855E-2)[&rate=5.402780231041248E-4]:2.12273407661E-1)[&rate=5.402780231041248E-4]:9.808812011273E-2,(79[&rate=5.402780231041248E-4]:3.082609543546E-1,(82[&rate=5.402780231041248E-4]:1.803887714724E-1,(72[&rate=5.402780231041248E-4]:3.481454050263E-2,78[&rate=5.402780231041248E-4]:5.673234872194E-2)[&rate=5.402780231041248E-4]:1.154372446684E-1)[&rate=5.402780231041248E-4]:1.360913609643E-1)[&rate=5.402780231041248E-4]:6.768432882002E-2)[&rate=5.402780231041248E-4]:3.769055468126E-2)[&rate=5.402780231041248E-4]:2.620949768729E-1,(75[&rate=5.402780231041248E-4]:3.434444029191E-1,((74[&rate=5.402780231041248E-4]:2.511022155155E-1,76[&rate=5.402780231041248E-4]:2.511022155155E-1)[&rate=5.402780231041248E-4]:1.904624710923E-2,70[&rate=5.402780231041248E-4]:2.317922982413E-1)[&rate=5.402780231041248E-4]:7.329594029429E-2)[&rate=5.402780231041248E-4]:3.733823022206E-1)[&rate=5.402780231041248E-4]:9.013899071036E-1)[&rate=5.402780231041248E-4]:4.663957393343E-2,((103[&rate=5.402780231041248E-4]:1.108172635712E0,((12[&rate=5.402780231041248E-4]:2.361488992125E-1,5[&rate=5.402780231041248E-4]:1.977927348291E-1)[&rate=5.402780231041248E-4]:1.440747261849E-1,29[&rate=5.402780231041248E-4]:4.87072940466E-1)[&rate=5.402780231041248E-4]:8.539764075751E-1)[&rate=5.402780231041248E-4]:1.219234343234E0,((133[&rate=5.402780231041248E-4]:7.443487347921E-1,(134[&rate=5.402780231041248E-4]:6.787619847184E-1,137[&rate=5.402780231041248E-4]:7.499948614306E-1)[&rate=5.402780231041248E-4]:3.544976377253E-2)[&rate=5.402780231041248E-4]:6.584795396772E-1,52[&rate=5.402780231041248E-4]:6.289454988125E-1)[&rate=5.402780231041248E-4]:3.41677455723E-2)[&rate=5.402780231041248E-4]:2.634766044911E-1)[&rate=5.402780231041248E-4]:1.908557961301E-1,125[&rate=5.402780231041248E-4]:8.988664100334E-1)[&rate=5.402780231041248E-4]:4.675393270664E-1)[&rate=5.402780231041248E-4]:2.18190652812E-1,(((126[&rate=5.402780231041248E-4]:9.269721439564E-1,(((138[&rate=5.402780231041248E-4]:3.143311039615E-1,136[&rate=5.402780231041248E-4]:1.828242546463E-1)[&rate=5.402780231041248E-4]:4.878627756993E-1,135[&rate=5.402780231041248E-4]:6.021938796608E-1)[&rate=5.402780231041248E-4]:2.942272470124E-1,(120[&rate=5.402780231041248E-4]:5.731881070541E-1,119[&rate=5.402780231041248E-4]:6.690785180129E-1)[&rate=5.402780231041248E-4]:5.752878141396E-1)[&rate=5.402780231041248E-4]:4.683083344476E-1)[&rate=5.402780231041248E-4]:7.504720983047E-1,(67[&rate=5.402780231041248E-4]:3.390579362022E-1,(123[&rate=5.402780231041248E-4]:4.765720262489E-1,(122[&rate=5.402780231041248E-4]:4.102386397348E-1,124[&rate=5.402780231041248E-4]:4.075063992977E-1)[&rate=5.402780231041248E-4]:6.633338651414E-2)[&rate=5.402780231041248E-4]:3.637584602939E-1)[&rate=5.402780231041248E-4]:9.121211637399E-2)[&rate=5.402780231041248E-4]:8.76134986997E-2,66[&rate=5.402780231041248E-4]:5.178835512759E-1)[&rate=5.402780231041248E-4]:3.523255341969E-1)[&rate=5.402780231041248E-4]:4.276105628471E-2)[&rate=5.402780231041248E-4]:2.90564650554E-3)[&rate=5.402780231041248E-4]:4.142071431191E-2,((((35[&rate=5.402780231041248E-4]:8.350226211459E-3,(36[&rate=5.402780231041248E-4]:3.311769198625E-2,(121[&rate=5.402780231041248E-4]:2.043925670577E0,127[&rate=5.402780231041248E-4]:2.485021560988E0)[&rate=5.402780231041248E-4]:6.864407620362E-2)[&rate=5.402780231041248E-4]:2.180787669096E-2)[&rate=5.402780231041248E-4]:3.386805862549E-1,((((50[&rate=5.402780231041248E-4]:4.884318663816E-1,49[&rate=5.402780231041248E-4]:4.884318663816E-1)[&rate=5.402780231041248E-4]:1.406383861276E-1,(47[&rate=5.402780231041248E-4]:6.530490759051E-1,(51[&rate=5.402780231041248E-4]:6.174150506618E-1,((42[&rate=5.402780231041248E-4]:4.010547332822E-1,(41[&rate=5.402780231041248E-4]:3.269304631861E-1,48[&rate=5.402780231041248E-4]:3.706463101805E-1)[&rate=5.402780231041248E-4]:6.865978922188E-2)[&rate=5.402780231041248E-4]:4.280597804748E-2,(43[&rate=5.402780231041248E-4]:4.536474979616E-1,46[&rate=5.402780231041248E-4]:4.536474979616E-1)[&rate=5.402780231041248E-4]:3.939354123677E-2)[&rate=5.402780231041248E-4]:1.516964158349E-1)[&rate=5.402780231041248E-4]:8.311620871793E-3)[&rate=5.402780231041248E-4]:8.80806184983E-3)[&rate=5.402780231041248E-4]:1.037808887034E-1,(44[&rate=5.402780231041248E-4]:4.820589924813E-1,45[&rate=5.402780231041248E-4]:4.793267520441E-1)[&rate=5.402780231041248E-4]:2.781145531028E-1)[&rate=5.402780231041248E-4]:2.263185838448E-1,((128[&rate=5.402780231041248E-4]:1.430545891842E0,((65[&rate=5.402780231041248E-4]:2.114978981079E-1,(62[&rate=5.402780231041248E-4]:3.393753010976E-1,(60[&rate=5.402780231041248E-4]:1.193048099891E-1,64[&rate=5.402780231041248E-4]:2.699897414958E-1)[&rate=5.402780231041248E-4]:2.828966919083E-2)[&rate=5.402780231041248E-4]:6.3903418928E-2)[&rate=5.402780231041248E-4]:3.632403802924E-1,(63[&rate=5.402780231041248E-4]:6.471290320841E-2,61[&rate=5.402780231041248E-4]:1.058087936195E-1)[&rate=5.402780231041248E-4]:6.607103066986E-1)[&rate=5.402780231041248E-4]:8.037528189213E-1)[&rate=5.402780231041248E-4]:2.158283505074E-1,(69[&rate=5.402780231041248E-4]:8.974772098217E-1,((131[&rate=5.402780231041248E-4]:2.469035314182E-1,((129[&rate=5.402780231041248E-4]:2.712547747201E-2,132[&rate=5.402780231041248E-4]:2.986520349937E-2)[&rate=5.402780231041248E-4]:1.655595895374E-1,130[&rate=5.402780231041248E-4]:1.926850670094E-1)[&rate=5.402780231041248E-4]:5.147873838137E-2)[&rate=5.402780231041248E-4]:3.336452254716E-1,118[&rate=5.402780231041248E-4]:7.147953322323E-1)[&rate=5.402780231041248E-4]:1.717229734798E-1)[&rate=5.402780231041248E-4]:8.995819640347E-1)[&rate=5.402780231041248E-4]:1.107818589336E-1)[&rate=5.402780231041248E-4]:1.186418344709E-1)[&rate=5.402780231041248E-4]:2.676957787608E-1,((40[&rate=5.402780231041248E-4]:6.384772149714E-1,((((97[&rate=5.402780231041248E-4]:3.231478024104E-1,((95[&rate=5.402780231041248E-4]:4.914389455447E-1,(100[&rate=5.402780231041248E-4]:1.130372302428E-1,94[&rate=5.402780231041248E-4]:1.130372302428E-1)[&rate=5.402780231041248E-4]:2.937022617498E-1)[&rate=5.402780231041248E-4]:2.773947994451E-2,(99[&rate=5.402780231041248E-4]:3.920283313148E-1,96[&rate=5.402780231041248E-4]:3.56509205632E-1)[&rate=5.402780231041248E-4]:1.380790559229E-1)[&rate=5.402780231041248E-4]:1.43518905824E-2)[&rate=5.402780231041248E-4]:1.41238565874E-2,((101[&rate=5.402780231041248E-4]:7.966460647428E-1,(((((((24[&rate=5.402780231041248E-4]:7.619383525743E-1,(28[&rate=5.402780231041248E-4]:6.404914893394E-1,21[&rate=5.402780231041248E-4]:6.15833955093E-1)[&rate=5.402780231041248E-4]:1.269263152897E-1)[&rate=5.402780231041248E-4]:2.993121802172E-2,1[&rate=5.402780231041248E-4]:1.104765278784E-2)[&rate=5.402780231041248E-4]:1.738688085666E-1,(((11[&rate=5.402780231041248E-4]:2.723188611716E-1,140[&rate=5.402780231041248E-4]:2.531407789798E-1)[&rate=5.402780231041248E-4]:1.552216406808E-1,20[&rate=5.402780231041248E-4]:5.042528306195E-1)[&rate=5.402780231041248E-4]:1.421599388148E-1,(23[&rate=5.402780231041248E-4]:4.843900485786E-1,25[&rate=5.402780231041248E-4]:4.953489526882E-1)[&rate=5.402780231041248E-4]:1.702418989379E-1)[&rate=5.402780231041248E-4]:3.001475275366E-1)[&rate=5.402780231041248E-4]:1.975209201316E-1,102[&rate=5.402780231041248E-4]:1.615463677944E-3)[&rate=5.402780231041248E-4]:7.50105409291E-2,(((((109[&rate=5.402780231041248E-4]:4.584029733773E-1,(114[&rate=5.402780231041248E-4]:1.940382352528E-1,112[&rate=5.402780231041248E-4]:2.762300160747E-1)[&rate=5.402780231041248E-4]:1.8491268333E-1)[&rate=5.402780231041248E-4]:8.674049834125E-2,(108[&rate=5.402780231041248E-4]:5.201289702968E-1,107[&rate=5.402780231041248E-4]:5.228686963241E-1)[&rate=5.402780231041248E-4]:3.096693202673E-3)[&rate=5.402780231041248E-4]:2.749752439849E-1,(115[&rate=5.402780231041248E-4]:5.586421032921E-1,(13[&rate=5.402780231041248E-4]:4.084978019826E-1,19[&rate=5.402780231041248E-4]:4.468539663663E-1)[&rate=5.402780231041248E-4]:2.323360821313E-1)[&rate=5.402780231041248E-4]:1.820245576168E-1)[&rate=5.402780231041248E-4]:1.296114122246E-1,((116[&rate=5.402780231041248E-4]:4.992077043177E-1,(((111[&rate=5.402780231041248E-4]:1.834090246949E-2,106[&rate=5.402780231041248E-4]:1.902546305122E-3)[&rate=5.402780231041248E-4]:2.598634484718E-1,104[&rate=5.402780231041248E-4]:2.617659947769E-1)[&rate=5.402780231041248E-4]:2.214842565395E-1,139[&rate=5.402780231041248E-4]:6.750310732341E-1)[&rate=5.402780231041248E-4]:7.623142560408E-2)[&rate=5.402780231041248E-4]:1.027793366552E-1,(148[&rate=5.402780231041248E-4]:3.327956600631E-1,143[&rate=5.402780231041248E-4]:3.300559340357E-1)[&rate=5.402780231041248E-4]:3.075475452935E-1)[&rate=5.402780231041248E-4]:2.682910321606E-1)[&rate=5.402780231041248E-4]:8.883583391665E-2,(((((30[&rate=5.402780231041248E-4]:3.431375790674E-1,4[&rate=5.402780231041248E-4]:1.705348393413E-1)[&rate=5.402780231041248E-4]:2.717374030464E-1,9[&rate=5.402780231041248E-4]:4.915873108808E-1)[&rate=5.402780231041248E-4]:6.927025630451E-2,113[&rate=5.402780231041248E-4]:5.690767452674E-1)[&rate=5.402780231041248E-4]:5.563599148545E-2,(117[&rate=5.402780231041248E-4]:6.05894194527E-1,(110[&rate=5.402780231041248E-4]:4.310233235844E-1,105[&rate=5.402780231041248E-4]:4.091055153653E-1)[&rate=5.402780231041248E-4]:1.666516928603E-1)[&rate=5.402780231041248E-4]:2.155826825346E-2)[&rate=5.402780231041248E-4]:1.828770124996E-1,(17[&rate=5.402780231041248E-4]:4.393053690051E-1,14[&rate=5.402780231041248E-4]:4.009492046215E-1)[&rate=5.402780231041248E-4]:4.06640544631E-1)[&rate=5.402780231041248E-4]:2.337159386196E-1)[&rate=5.402780231041248E-4]:1.092929194746E-1)[&rate=5.402780231041248E-4]:4.564254457868E-2,((144[&rate=5.402780231041248E-4]:3.720149821345E-1,(145[&rate=5.402780231041248E-4]:7.886034469043E-2,141[&rate=5.402780231041248E-4]:7.612061866285E-2)[&rate=5.402780231041248E-4]:2.98634089499E-1)[&rate=5.402780231041248E-4]:4.2800752588E-2,142[&rate=5.402780231041248E-4]:4.202951867774E-1)[&rate=5.402780231041248E-4]:9.485487048741E-1)[&rate=5.402780231041248E-4]:2.517951902111E-1,(((87[&rate=5.402780231041248E-4]:2.317122893861E-1,(((91[&rate=5.402780231041248E-4]:8.962687168079E-2,90[&rate=5.402780231041248E-4]:8.962687168079E-2)[&rate=5.402780231041248E-4]:8.702798804164E-2,92[&rate=5.402780231041248E-4]:1.766548597224E-1)[&rate=5.402780231041248E-4]:3.389209955773E-2,((93[&rate=5.402780231041248E-4]:1.806425049013E-1,(84[&rate=5.402780231041248E-4]:1.435894985562E-1,83[&rate=5.402780231041248E-4]:1.435894985562E-1)[&rate=5.402780231041248E-4]:2.33543762081E-2)[&rate=5.402780231041248E-4]:3.887843638708E-3,(86[&rate=5.402780231041248E-4]:1.478357114613E-1,85[&rate=5.402780231041248E-4]:1.478357114613E-1)[&rate=5.402780231041248E-4]:2.29960069417E-2)[&rate=5.402780231041248E-4]:2.601661074013E-2)[&rate=5.402780231041248E-4]:3.486396024296E-2)[&rate=5.402780231041248E-4]:2.287346813238E-1,(89[&rate=5.402780231041248E-4]:1.262944458157E-1,88[&rate=5.402780231041248E-4]:1.125958156787E-1)[&rate=5.402780231041248E-4]:3.478511550312E-1)[&rate=5.402780231041248E-4]:7.175816179982E-1,(((15[&rate=5.402780231041248E-4]:4.049501286792E-1,10[&rate=5.402780231041248E-4]:3.665939642957E-1)[&rate=5.402780231041248E-4]:1.215145602183E-1,(18[&rate=5.402780231041248E-4]:4.340817423473E-1,3[&rate=5.402780231041248E-4]:3.190132491967E-1)[&rate=5.402780231041248E-4]:1.006021246325E-1)[&rate=5.402780231041248E-4]:5.369922599366E-2,6[&rate=5.402780231041248E-4]:5.253693943433E-1)[&rate=5.402780231041248E-4]:1.649879614882E-1)[&rate=5.402780231041248E-4]:7.330214520585E-1)[&rate=5.402780231041248E-4]:4.280617774009E-1)[&rate=5.402780231041248E-4]:5.246800334017E-1,98[&rate=5.402780231041248E-4]:4.76577239697E-1)[&rate=5.402780231041248E-4]:6.014797121329E-2)[&rate=5.402780231041248E-4]:1.088441055256E-1,146[&rate=5.402780231041248E-4]:6.373725951245E-1)[&rate=5.402780231041248E-4]:1.888537490082E-2,(147[&rate=5.402780231041248E-4]:5.133769327865E-1,(16[&rate=5.402780231041248E-4]:2.437669483185E0,(39[&rate=5.402780231041248E-4]:2.904210830273E-1,(((31[&rate=5.402780231041248E-4]:7.13166297336E-1,(22[&rate=5.402780231041248E-4]:3.126290811875E-1,27[&rate=5.402780231041248E-4]:3.290674373519E-1)[&rate=5.402780231041248E-4]:3.457426956004E-1)[&rate=5.402780231041248E-4]:4.987527737975E-2,((7[&rate=5.402780231041248E-4]:1.992082183289E-1,8[&rate=5.402780231041248E-4]:1.992082183289E-1)[&rate=5.402780231041248E-4]:2.929082481045E-1,26[&rate=5.402780231041248E-4]:5.98965781502E-1)[&rate=5.402780231041248E-4]:1.202401767753E-1)[&rate=5.402780231041248E-4]:5.263989414425E-1,2[&rate=5.402780231041248E-4]:1.062043255884E0)[&rate=5.402780231041248E-4]:1.185103629973E0)[&rate=5.402780231041248E-4]:6.175547404007E-2)[&rate=5.402780231041248E-4]:1.038233265388E-1)[&rate=5.402780231041248E-4]:8.003950718427E-2)[&rate=5.402780231041248E-4]:1.02437824181E-1)[&rate=5.402780231041248E-4]:2.875203395837E-1,38[&rate=5.402780231041248E-4]:8.576915436261E-1)[&rate=5.402780231041248E-4]:3.594004941165E-1)[&rate=5.402780231041248E-4]:2.599276034569E-1,34[&rate=5.402780231041248E-4]:1.164049605388E-2)[&rate=5.402780231041248E-4]:8.264230789098E-2);
tree STATE_42570000 [&joint=-20984.84581910265,lnP=-20984.84581910265] = [&R] (((((67[&rate=5.186510245162741E-4]:3.556184619956E-1,(122[&rate=5.186510245162741E-4]:2.477607032294E-1,(123[&rate=5.186510245162741E-4]:1.986614160013E-1,124[&rate=5.186510245162741E-4]:1.959291755642E-1)[&rate=5.186510245162741E-4]:4.909928722811E-2)[&rate=5.186510245162741E-4]:6.091303091069E-1)[&rate=5.186510245162741E-4]:2.359298124232E-1,(126[&rate=5.186510245162741E-4]:1.028217687919E0,(((138[&rate=5.186510245162741E-4]:1.799834582483E-1,136[&rate=5.186510245162741E-4]:4.847660893313E-2)[&rate=5.186510245162741E-4]:3.005725623127E-1,135[&rate=5.186510245162741E-4]:2.805560205609E-1)[&rate=5.186510245162741E-4]:1.098751075035E0,(119[&rate=5.186510245162741E-4]:1.029138816427E0,120[&rate=5.186510245162741E-4]:9.332484054684E-1)[&rate=5.186510245162741E-4]:6.981134846481E-1)[&rate=5.186510245162741E-4]:8.666790948689E-2)[&rate=5.186510245162741E-4]:8.105047761853E-1)[&rate=5.186510245162741E-4]:1.708759743932E-2,66[&rate=5.186510245162741E-4]:6.086358718582E-1)[&rate=5.186510245162741E-4]:2.967658424706E-1,((34[&rate=5.186510245162741E-4]:3.631880373546E-2,32[&rate=5.186510245162741E-4]:1.440099551637E-2)[&rate=5.186510245162741E-4]:4.318943701347E-3,33[&rate=5.186510245162741E-4]:2.419939127243E-2)[&rate=5.186510245162741E-4]:1.750268261896E-3)[&rate=5.186510245162741E-4]:2.478802511736E-3,((((((((46[&rate=5.186510245162741E-4]:5.76997960968E-1,43[&rate=5.186510245162741E-4]:5.76997960968E-1)[&rate=5.186510245162741E-4]:2.27456489134E-2,(41[&rate=5.186510245162741E-4]:4.918561447372E-1,(48[&rate=5.186510245162741E-4]:3.508487937908E-1,42[&rate=5.186510245162741E-4]:3.125974276706E-1)[&rate=5.186510245162741E-4]:1.847231979408E-1)[&rate=5.186510245162741E-4]:5.324265640118E-2)[&rate=5.186510245162741E-4]:5.872298993478E-2,((50[&rate=5.186510245162741E-4]:5.598443273453E-1,49[&rate=5.186510245162741E-4]:5.598443273453E-1)[&rate=5.186510245162741E-4]:2.811102162177E-2,((47[&rate=5.186510245162741E-4]:5.174679095415E-1,51[&rate=5.186510245162741E-4]:4.9014550517E-1)[&rate=5.186510245162741E-4]:5.238479072429E-2,44[&rate=5.186510245162741E-4]:5.643882193916E-1)[&rate=5.186510245162741E-4]:5.088953394699E-2)[&rate=5.186510245162741E-4]:3.772436560335E-2)[&rate=5.186510245162741E-4]:1.749767831593E-2,45[&rate=5.186510245162741E-4]:6.677675568207E-1)[&rate=5.186510245162741E-4]:4.298360163305E-1,(((65[&rate=5.186510245162741E-4]:5.34538503695E-1,((60[&rate=5.186510245162741E-4]:1.260845592002E-1,64[&rate=5.186510245162741E-4]:2.767694907069E-1)[&rate=5.186510245162741E-4]:2.330812959535E-1,62[&rate=5.186510245162741E-4]:5.509466770714E-1)[&rate=5.186510245162741E-4]:1.753726485413E-1)[&rate=5.186510245162741E-4]:1.768487875888E-1,(63[&rate=5.186510245162741E-4]:3.225004571799E-2,61[&rate=5.186510245162741E-4]:7.334593612903E-2)[&rate=5.186510245162741E-4]:8.298221770725E-1)[&rate=5.186510245162741E-4]:6.700333779303E-1,(((118[&rate=5.186510245162741E-4]:6.211248882798E-1,69[&rate=5.186510245162741E-4]:6.320837923895E-1)[&rate=5.186510245162741E-4]:8.950700747075E-2,((129[&rate=5.186510245162741E-4]:1.696921965546E-1,(132[&rate=5.186510245162741E-4]:1.435222527327E-1,130[&rate=5.186510245162741E-4]:1.407825267053E-1)[&rate=5.186510245162741E-4]:2.890966984928E-2)[&rate=5.186510245162741E-4]:2.484957376064E-1,131[&rate=5.186510245162741E-4]:4.209276601883E-1)[&rate=5.186510245162741E-4]:1.554576602197E-1)[&rate=5.186510245162741E-4]:7.567986524981E-1,128[&rate=5.186510245162741E-4]:1.327704520851E0)[&rate=5.186510245162741E-4]:1.057709428831E-1)[&rate=5.186510245162741E-4]:4.37524321708E-1)[&rate=5.186510245162741E-4]:5.815638601072E-2,((35[&rate=5.186510245162741E-4]:3.677223678504E-3,36[&rate=5.186510245162741E-4]:5.025256614426E-2)[&rate=5.186510245162741E-4]:2.632284170401E-1,(127[&rate=5.186510245162741E-4]:2.44677486682E0,121[&rate=5.186510245162741E-4]:2.005678976409E0)[&rate=5.186510245162741E-4]:3.872540615702E-1)[&rate=5.186510245162741E-4]:1.33483407447E-1)[&rate=5.186510245162741E-4]:2.450785923605E-1,((((39[&rate=5.186510245162741E-4]:5.862500194797E-1,((101[&rate=5.186510245162741E-4]:8.464507633851E-1,(((((((115[&rate=5.186510245162741E-4]:6.67717143012E-1,(13[&rate=5.186510245162741E-4]:4.578094060142E-1,19[&rate=5.186510245162741E-4]:4.961655703979E-1)[&rate=5.186510245162741E-4]:2.920995178196E-1)[&rate=5.186510245162741E-4]:5.3197095124E-3,((109[&rate=5.186510245162741E-4]:4.233960702334E-1,(112[&rate=5.186510245162741E-4]:3.480548636874E-1,114[&rate=5.186510245162741E-4]:2.658630828655E-1)[&rate=5.186510245162741E-4]:7.808093257341E-2)[&rate=5.186510245162741E-4]:1.323051259998E-1,(108[&rate=5.186510245162741E-4]:3.123220160744E-1,107[&rate=5.186510245162741E-4]:3.150617421018E-1)[&rate=5.186510245162741E-4]:2.214613719397E-1)[&rate=5.186510245162741E-4]:1.967877110857E-1)[&rate=5.186510245162741E-4]:7.253826445007E-2,(116[&rate=5.186510245162741E-4]:6.649617685264E-1,((104[&rate=5.186510245162741E-4]:6.157631606345E-1,((106[&rate=5.186510245162741E-4]:3.159413079027E-1,111[&rate=5.186510245162741E-4]:3.32379664067E-1)[&rate=5.186510245162741E-4]:2.490608501476E-2,139[&rate=5.186510245162741E-4]:5.326282148352E-1)[&rate=5.186510245162741E-4]:2.74915767717E-1)[&rate=5.186510245162741E-4]:8.833083442425E-2,(148[&rate=5.186510245162741E-4]:2.5570462425E-1,143[&rate=5.186510245162741E-4]:2.529648982227E-1)[&rate=5.186510245162741E-4]:4.264715625896E-1)[&rate=5.186510245162741E-4]:2.114174607049E-2)[&rate=5.186510245162741E-4]:8.061334844801E-2)[&rate=5.186510245162741E-4]:2.364566472893E-1,((((30[&rate=5.186510245162741E-4]:2.250188985192E-1,4[&rate=5.186510245162741E-4]:5.241615879314E-2)[&rate=5.186510245162741E-4]:4.531446184402E-1,(9[&rate=5.186510245162741E-4]:2.461795042116E-1,117[&rate=5.186510245162741E-4]:2.571384083213E-1)[&rate=5.186510245162741E-4]:3.086963415148E-1)[&rate=5.186510245162741E-4]:2.122698640075E-1,(17[&rate=5.186510245162741E-4]:3.355684925611E-1,14[&rate=5.186510245162741E-4]:2.972123281774E-1)[&rate=5.186510245162741E-4]:4.781525596386E-1)[&rate=5.186510245162741E-4]:8.979518754245E-2,((113[&rate=5.186510245162741E-4]:6.236727016312E-1,105[&rate=5.186510245162741E-4]:5.962754413574E-1)[&rate=5.186510245162741E-4]:8.849200412644E-2,110[&rate=5.186510245162741E-4]:7.066852537029E-1)[&rate=5.186510245162741E-4]:1.529953696008E-1)[&rate=5.186510245162741E-4]:1.990634697271E-1)[&rate=5.186510245162741E-4]:2.770574158652E-1,(((141[&rate=5.186510245162741E-4]:4.558612785529E-1,144[&rate=5.186510245162741E-4]:4.531215525255E-1)[&rate=5.186510245162741E-4]:8.076683450637E-2,145[&rate=5.186510245162741E-4]:5.393678390868E-1)[&rate=5.186510245162741E-4]:2.617492514964E-2,142[&rate=5.186510245162741E-4]:5.655427642365E-1)[&rate=5.186510245162741E-4]:9.483409364406E-1)[&rate=5.186510245162741E-4]:8.092061859096E-3,(((24[&rate=5.186510245162741E-4]:8.663995501629E-1,1[&rate=5.186510245162741E-4]:8.557763235466E-2)[&rate=5.186510245162741E-4]:2.246682890124E-1,(28[&rate=5.186510245162741E-4]:6.311775339935E-1,21[&rate=5.186510245162741E-4]:6.06519999747E-1)[&rate=5.186510245162741E-4]:4.653697572365E-1)[&rate=5.186510245162741E-4]:2.784182493599E-1,(((23[&rate=5.186510245162741E-4]:8.45082449214E-1,(25[&rate=5.186510245162741E-4]:5.388354217762E-1,20[&rate=5.186510245162741E-4]:5.196573395844E-1)[&rate=5.186510245162741E-4]:3.172059315475E-1)[&rate=5.186510245162741E-4]:2.432669249727E-1,(11[&rate=5.186510245162741E-4]:4.475931783807E-1,140[&rate=5.186510245162741E-4]:4.28415096189E-1)[&rate=5.186510245162741E-4]:5.558246889568E-1)[&rate=5.186510245162741E-4]:1.078458203544E-1,102[&rate=5.186510245162741E-4]:4.551026303447E-2)[&rate=5.186510245162741E-4]:1.623319898843E-1)[&rate=5.186510245162741E-4]:6.755816715151E-2)[&rate=5.186510245162741E-4]:1.447136198964E-1,(((((((85[&rate=5.186510245162741E-4]:5.716125984547E-3,93[&rate=5.186510245162741E-4]:1.941475612156E-2)[&rate=5.186510245162741E-4]:2.464973694642E-2,(84[&rate=5.186510245162741E-4]:6.373828048416E-3,86[&rate=5.186510245162741E-4]:6.373828048416E-3)[&rate=5.186510245162741E-4]:2.399203488255E-2)[&rate=5.186510245162741E-4]:3.711335178702E-2,83[&rate=5.186510245162741E-4]:6.747921471798E-2)[&rate=5.186510245162741E-4]:7.343881360172E-2,(((91[&rate=5.186510245162741E-4]:5.334790805909E-3,90[&rate=5.186510245162741E-4]:5.334790805909E-3)[&rate=5.186510245162741E-4]:1.205051415537E-2,92[&rate=5.186510245162741E-4]:1.738530496128E-2)[&rate=5.186510245162741E-4]:1.241334262799E-1,87[&rate=5.186510245162741E-4]:1.278201011041E-1)[&rate=5.186510245162741E-4]:1.309792721559E-2)[&rate=5.186510245162741E-4]:8.814183944342E-2,(89[&rate=5.186510245162741E-4]:6.206153805208E-2,88[&rate=5.186510245162741E-4]:4.836290791506E-2)[&rate=5.186510245162741E-4]:1.806969598481E-1)[&rate=5.186510245162741E-4]:8.237993419366E-1,(18[&rate=5.186510245162741E-4]:5.791318857104E-1,(6[&rate=5.186510245162741E-4]:4.019745656284E-1,(15[&rate=5.186510245162741E-4]:4.270940454896E-1,10[&rate=5.186510245162741E-4]:3.887378811061E-1)[&rate=5.186510245162741E-4]:2.967504068659E-2)[&rate=5.186510245162741E-4]:1.141436214519E-1)[&rate=5.186510245162741E-4]:4.906978974285E-2)[&rate=5.186510245162741E-4]:1.055885076176E-1,3[&rate=5.186510245162741E-4]:6.187216899203E-1)[&rate=5.186510245162741E-4]:7.986526240192E-1)[&rate=5.186510245162741E-4]:4.318161754733E-1)[&rate=5.186510245162741E-4]:6.711188788214E-1,(((100[&rate=5.186510245162741E-4]:7.146459377231E-2,94[&rate=5.186510245162741E-4]:7.146459377231E-2)[&rate=5.186510245162741E-4]:3.746121971298E-1,95[&rate=5.186510245162741E-4]:5.307762444541E-1)[&rate=5.186510245162741E-4]:1.335189346672E-1,((96[&rate=5.186510245162741E-4]:3.402277833349E-1,99[&rate=5.186510245162741E-4]:3.757469090178E-1)[&rate=5.186510245162741E-4]:1.854886706202E-1,98[&rate=5.186510245162741E-4]:5.393776561408E-1)[&rate=5.186510245162741E-4]:1.139885612318E-1)[&rate=5.186510245162741E-4]:1.945456638647E-2)[&rate=5.186510245162741E-4]:4.184453626688E-2)[&rate=5.186510245162741E-4]:4.740592898419E-2,((147[&rate=5.186510245162741E-4]:6.43911347246E-1,146[&rate=5.186510245162741E-4]:7.067528773005E-1)[&rate=5.186510245162741E-4]:7.792055239045E-3,16[&rate=5.186510245162741E-4]:2.679819279422E0)[&rate=5.186510245162741E-4]:3.932959515918E-2)[&rate=5.186510245162741E-4]:2.417155148141E-2,(40[&rate=5.186510245162741E-4]:5.33971990354E-1,(97[&rate=5.186510245162741E-4]:3.541531358055E-1,(((7[&rate=5.186510245162741E-4]:3.829304561485E-1,8[&rate=5.186510245162741E-4]:3.829304561485E-1)[&rate=5.186510245162741E-4]:3.939422531913E-1,((22[&rate=5.186510245162741E-4]:4.301428607357E-1,27[&rate=5.186510245162741E-4]:4.465812169E-1)[&rate=5.186510245162741E-4]:4.208035428171E-1,(2[&rate=5.186510245162741E-4]:2.328254934477E-1,31[&rate=5.186510245162741E-4]:4.602227537217E-1)[&rate=5.186510245162741E-4]:4.455181703791E-1)[&rate=5.186510245162741E-4]:2.181671674586E-2)[&rate=5.186510245162741E-4]:7.32979630641E-2,26[&rate=5.186510245162741E-4]:9.570199874724E-1)[&rate=5.186510245162741E-4]:1.608458846364E0)[&rate=5.186510245162741E-4]:1.087806031823E-1)[&rate=5.186510245162741E-4]:1.238555095913E-1)[&rate=5.186510245162741E-4]:3.891199983066E-1,38[&rate=5.186510245162741E-4]:9.786414873228E-1)[&rate=5.186510245162741E-4]:2.691915997187E-1)[&rate=5.186510245162741E-4]:2.493508639485E-1,(((57[&rate=5.186510245162741E-4]:5.699291974691E-1,((37[&rate=5.186510245162741E-4]:4.799874045794E-1,(59[&rate=5.186510245162741E-4]:3.491076482034E-1,(54[&rate=5.186510245162741E-4]:2.786283511026E-1,58[&rate=5.186510245162741E-4]:3.360054002829E-1)[&rate=5.186510245162741E-4]:3.22279309806E-2)[&rate=5.186510245162741E-4]:9.262839025579E-2)[&rate=5.186510245162741E-4]:2.498183965886E-3,(55[&rate=5.186510245162741E-4]:3.051450689714E-1,56[&rate=5.186510245162741E-4]:3.051450689714E-1)[&rate=5.186510245162741E-4]:1.308924321421E-1)[&rate=5.186510245162741E-4]:1.229627346069E-1)[&rate=5.186510245162741E-4]:4.77638246031E-1,68[&rate=5.186510245162741E-4]:9.95654875194E-1)[&rate=5.186510245162741E-4]:2.724362559145E-1,(125[&rate=5.186510245162741E-4]:1.017337130286E0,(((((((80[&rate=5.186510245162741E-4]:7.868229099367E-2,81[&rate=5.186510245162741E-4]:7.868229099367E-2)[&rate=5.186510245162741E-4]:4.500333649387E-1,71[&rate=5.186510245162741E-4]:5.095375737406E-1)[&rate=5.186510245162741E-4]:1.021942321987E-2,((73[&rate=5.186510245162741E-4]:4.097820325241E-1,77[&rate=5.186510245162741E-4]:4.043025804694E-1)[&rate=5.186510245162741E-4]:2.333083832578E-2,(79[&rate=5.186510245162741E-4]:2.287862316293E-1,((78[&rate=5.186510245162741E-4]:2.329524675953E-2,72[&rate=5.186510245162741E-4]:1.377438540213E-3)[&rate=5.186510245162741E-4]:6.09017813618E-2,82[&rate=5.186510245162741E-4]:9.24162062034E-2)[&rate=5.186510245162741E-4]:1.44589203508E-1)[&rate=5.186510245162741E-4]:1.632307488097E-1)[&rate=5.186510245162741E-4]:1.551372767955E-1)[&rate=5.186510245162741E-4]:5.691246372549E-2,((70[&rate=5.186510245162741E-4]:2.944843323979E-1,(74[&rate=5.186510245162741E-4]:3.248731723899E-1,76[&rate=5.186510245162741E-4]:3.248731723899E-1)[&rate=5.186510245162741E-4]:7.967324391394E-3)[&rate=5.186510245162741E-4]:9.148534426547E-2,75[&rate=5.186510245162741E-4]:4.243258410468E-1)[&rate=5.186510245162741E-4]:2.208367703241E-1)[&rate=5.186510245162741E-4]:6.848953715577E-1,(133[&rate=5.186510245162741E-4]:6.480487464879E-1,(137[&rate=5.186510245162741E-4]:3.874145192558E-1,134[&rate=5.186510245162741E-4]:3.161816425436E-1)[&rate=5.186510245162741E-4]:3.017301176431E-1)[&rate=5.186510245162741E-4]:7.176256747967E-1)[&rate=5.186510245162741E-4]:1.095021626161E-1,53[&rate=5.186510245162741E-4]:6.930970869325E-1)[&rate=5.186510245162741E-4]:9.683572593827E-2,((103[&rate=5.186510245162741E-4]:6.898313016199E-1,((12[&rate=5.186510245162741E-4]:2.642481839963E-1,5[&rate=5.186510245162741E-4]:2.258920196128E-1)[&rate=5.186510245162741E-4]:1.529358216636E-1,29[&rate=5.186510245162741E-4]:5.240333207284E-1)[&rate=5.186510245162741E-4]:3.986746932203E-1)[&rate=5.186510245162741E-4]:1.092961961429E0,52[&rate=5.186510245162741E-4]:1.184995284881E-1)[&rate=5.186510245162741E-4]:6.79630005694E-1)[&rate=5.186510245162741E-4]:4.377868310763E-1)[&rate=5.186510245162741E-4]:4.174206674894E-1)[&rate=5.186510245162741E-4]:1.744480111384E-1)[&rate=5.186510245162741E-4]:1.306201236589E-2);
tree STATE_42660000 [&joint=-20974.3158403363,lnP=-20974.3158403363] = [&R] (33[&rate=5.9865949273768E-4]:4.514004775098E-2,((((((55[&rate=5.9865949273768E-4]:1.893894635812E-1,56[&rate=5.9865949273768E-4]:1.893894635812E-1)[&rate=5.9865949273768E-4]:3.193735584473E-2,(37[&rate=5.9865949273768E-4]:2.605476697925E-1,((57[&rate=5.9865949273768E-4]:1.377114374468E-1,58[&rate=5.9865949273768E-4]:1.541048800698E-1)[&rate=5.9865949273768E-4]:5.861887815954E-3,54[&rate=5.9865949273768E-4]:1.025897187054E-1)[&rate=5.9865949273768E-4]:8.145521884668E-2)[&rate=5.9865949273768E-4]:7.227237065271E-3)[&rate=5.9865949273768E-4]:1.64279416018E-1,59[&rate=5.9865949273768E-4]:3.938029567555E-1)[&rate=5.9865949273768E-4]:2.705003873947E-1,68[&rate=5.9865949273768E-4]:6.151230162812E-1)[&rate=5.9865949273768E-4]:1.565767955096E-1,(125[&rate=5.9865949273768E-4]:8.554583406149E-1,((52[&rate=5.9865949273768E-4]:5.520417995201E-1,(103[&rate=5.9865949273768E-4]:6.699227351876E-1,((12[&rate=5.9865949273768E-4]:1.447266196183E-1,5[&rate=5.9865949273768E-4]:1.063704552349E-1)[&rate=5.9865949273768E-4]:4.865595934408E-1,29[&rate=5.9865949273768E-4]:7.381355281277E-1)[&rate=5.9865949273768E-4]:1.646639193887E-1)[&rate=5.9865949273768E-4]:1.546412798893E0)[&rate=5.9865949273768E-4]:1.819831419374E-1,(53[&rate=5.9865949273768E-4]:7.152729095111E-1,(((137[&rate=5.9865949273768E-4]:7.520542978574E-1,134[&rate=5.9865949273768E-4]:6.808214211452E-1)[&rate=5.9865949273768E-4]:7.659967282421E-2,133[&rate=5.9865949273768E-4]:7.875580802706E-1)[&rate=5.9865949273768E-4]:7.035366935959E-1,((((71[&rate=5.9865949273768E-4]:1.501572877776E-1,77[&rate=5.9865949273768E-4]:2.131709864077E-1)[&rate=5.9865949273768E-4]:2.455877201027E-1,(80[&rate=5.9865949273768E-4]:2.059314152195E-2,81[&rate=5.9865949273768E-4]:2.059314152195E-2)[&rate=5.9865949273768E-4]:3.9432994855E-1)[&rate=5.9865949273768E-4]:1.547863642552E-1,((79[&rate=5.9865949273768E-4]:2.939609226013E-1,((72[&rate=5.9865949273768E-4]:8.138600194884E-3,78[&rate=5.9865949273768E-4]:3.00564084142E-2)[&rate=5.9865949273768E-4]:2.613361534035E-1,82[&rate=5.9865949273768E-4]:2.996117398998E-1)[&rate=5.9865949273768E-4]:2.568360783557E-3)[&rate=5.9865949273768E-4]:1.992896142163E-1,73[&rate=5.9865949273768E-4]:5.343464272284E-1)[&rate=5.9865949273768E-4]:8.467809559189E-2)[&rate=5.9865949273768E-4]:1.6818625782E-1,((70[&rate=5.9865949273768E-4]:4.16399395115E-1,(76[&rate=5.9865949273768E-4]:4.134057992178E-1,74[&rate=5.9865949273768E-4]:4.134057992178E-1)[&rate=5.9865949273768E-4]:4.134976028066E-2)[&rate=5.9865949273768E-4]:3.50545051881E-2,75[&rate=5.9865949273768E-4]:4.898100646866E-1)[&rate=5.9865949273768E-4]:2.974007159537E-1)[&rate=5.9865949273768E-4]:6.682675548701E-1)[&rate=5.9865949273768E-4]:6.257632612894E-3)[&rate=5.9865949273768E-4]:1.055531063501E-2)[&rate=5.9865949273768E-4]:3.400126341299E-1)[&rate=5.9865949273768E-4]:8.290813784275E-2)[&rate=5.9865949273768E-4]:6.672231760176E-1,(32[&rate=5.9865949273768E-4]:9.128643808634E-4,((((126[&rate=5.9865949273768E-4]:1.127196610716E0,(((138[&rate=5.9865949273768E-4]:2.619855133124E-1,136[&rate=5.9865949273768E-4]:1.304786639972E-1)[&rate=5.9865949273768E-4]:4.777749164465E-1,135[&rate=5.9865949273768E-4]:5.397604297589E-1)[&rate=5.9865949273768E-4]:8.574021095413E-1,(119[&rate=5.9865949273768E-4]:1.693292639743E0,120[&rate=5.9865949273768E-4]:1.597402228784E0)[&rate=5.9865949273768E-4]:5.181510503679E-2)[&rate=5.9865949273768E-4]:1.677913885805E-1)[&rate=5.9865949273768E-4]:4.498242082458E-1,(66[&rate=5.9865949273768E-4]:2.463613347461E-1,(67[&rate=5.9865949273768E-4]:2.194351632026E-1,((124[&rate=5.9865949273768E-4]:2.188923401978E-1,123[&rate=5.9865949273768E-4]:2.216245806349E-1)[&rate=5.9865949273768E-4]:8.101099546396E-2,122[&rate=5.9865949273768E-4]:3.026355760988E-1)[&rate=5.9865949273768E-4]:4.180721374444E-1)[&rate=5.9865949273768E-4]:2.692617154356E-2)[&rate=5.9865949273768E-4]:8.348529453095E-2)[&rate=5.9865949273768E-4]:4.061758964616E-1,((((98[&rate=5.9865949273768E-4]:6.885163176781E-1,((96[&rate=5.9865949273768E-4]:5.490761698724E-1,99[&rate=5.9865949273768E-4]:5.845952955552E-1)[&rate=5.9865949273768E-4]:1.203278810871E-1,(100[&rate=5.9865949273768E-4]:3.086403919774E-1,95[&rate=5.9865949273768E-4]:3.933398455295E-1)[&rate=5.9865949273768E-4]:3.006543693643E-1)[&rate=5.9865949273768E-4]:5.451064532979E-3)[&rate=5.9865949273768E-4]:1.303555417609E-1,((40[&rate=5.9865949273768E-4]:5.151056425995E-1,((146[&rate=5.9865949273768E-4]:4.915216260245E-1,(101[&rate=5.9865949273768E-4]:7.5814338691E-1,(((((24[&rate=5.9865949273768E-4]:1.039599594291E0,((28[&rate=5.9865949273768E-4]:8.243713294523E-1,21[&rate=5.9865949273768E-4]:7.997137952059E-1)[&rate=5.9865949273768E-4]:6.26306200076E-2,1[&rate=5.9865949273768E-4]:1.00700579597E-1)[&rate=5.9865949273768E-4]:1.580770968863E-1)[&rate=5.9865949273768E-4]:1.675264198323E-1,((23[&rate=5.9865949273768E-4]:7.584176399237E-1,(25[&rate=5.9865949273768E-4]:4.1266810805E-1,20[&rate=5.9865949273768E-4]:3.934900258583E-1)[&rate=5.9865949273768E-4]:3.567084359833E-1)[&rate=5.9865949273768E-4]:4.438523266441E-2,(11[&rate=5.9865949273768E-4]:4.612775125572E-1,140[&rate=5.9865949273768E-4]:4.420994303655E-1)[&rate=5.9865949273768E-4]:2.565938531817E-1)[&rate=5.9865949273768E-4]:3.93364237426E-1)[&rate=5.9865949273768E-4]:3.746938826827E-3,102[&rate=5.9865949273768E-4]:4.92291173343E-2)[&rate=5.9865949273768E-4]:4.44123309387E-2,((((110[&rate=5.9865949273768E-4]:6.254498552655E-1,105[&rate=5.9865949273768E-4]:6.035320470464E-1)[&rate=5.9865949273768E-4]:2.297274124681E-1,(((17[&rate=5.9865949273768E-4]:3.65481742192E-1,14[&rate=5.9865949273768E-4]:3.271255778083E-1)[&rate=5.9865949273768E-4]:3.353854727046E-1,((117[&rate=5.9865949273768E-4]:4.283133939858E-1,113[&rate=5.9865949273768E-4]:4.255736679582E-1)[&rate=5.9865949273768E-4]:2.231523878768E-1,(30[&rate=5.9865949273768E-4]:4.033989114837E-1,4[&rate=5.9865949273768E-4]:2.307961717577E-1)[&rate=5.9865949273768E-4]:3.603956375021E-1)[&rate=5.9865949273768E-4]:1.378499467797E-2)[&rate=5.9865949273768E-4]:3.103253280903E-2,9[&rate=5.9865949273768E-4]:6.853244052399E-1)[&rate=5.9865949273768E-4]:1.671131364663E-1)[&rate=5.9865949273768E-4]:2.049946543414E-1,(((109[&rate=5.9865949273768E-4]:6.351465295544E-1,(107[&rate=5.9865949273768E-4]:6.539988251483E-2,108[&rate=5.9865949273768E-4]:6.266015648747E-2)[&rate=5.9865949273768E-4]:5.505685648478E-1)[&rate=5.9865949273768E-4]:9.504343198785E-2,(114[&rate=5.9865949273768E-4]:5.161822182732E-1,112[&rate=5.9865949273768E-4]:5.983739990951E-1)[&rate=5.9865949273768E-4]:1.345556884745E-1)[&rate=5.9865949273768E-4]:2.886459250959E-1,((116[&rate=5.9865949273768E-4]:6.822694185652E-1,((13[&rate=5.9865949273768E-4]:4.819973393604E-1,19[&rate=5.9865949273768E-4]:5.20353503744E-1)[&rate=5.9865949273768E-4]:2.415197012536E-1,115[&rate=5.9865949273768E-4]:6.413252597921E-1)[&rate=5.9865949273768E-4]:4.09441587731E-2)[&rate=5.9865949273768E-4]:1.84985148396E-1,((148[&rate=5.9865949273768E-4]:4.036474661016E-1,143[&rate=5.9865949273768E-4]:4.009077400742E-1)[&rate=5.9865949273768E-4]:4.127479934071E-1,((139[&rate=5.9865949273768E-4]:2.61923075443E-1,111[&rate=5.9865949273768E-4]:8.658060968962E-2)[&rate=5.9865949273768E-4]:5.294566436038E-1,(104[&rate=5.9865949273768E-4]:5.843823549884E-1,106[&rate=5.9865949273768E-4]:5.843823549884E-1)[&rate=5.9865949273768E-4]:1.521654214063E-2)[&rate=5.9865949273768E-4]:2.387143705988E-1)[&rate=5.9865949273768E-4]:8.921527183616E-2)[&rate=5.9865949273768E-4]:7.212926488244E-2)[&rate=5.9865949273768E-4]:4.407576146419E-2)[&rate=5.9865949273768E-4]:7.103470714937E-2,(((141[&rate=5.9865949273768E-4]:5.087447254319E-2,144[&rate=5.9865949273768E-4]:4.813474651584E-2)[&rate=5.9865949273768E-4]:6.87789876813E-2,145[&rate=5.9865949273768E-4]:1.223931862521E-1)[&rate=5.9865949273768E-4]:1.608667518451E-1,142[&rate=5.9865949273768E-4]:2.832599380971E-1)[&rate=5.9865949273768E-4]:1.026028882908E0)[&rate=5.9865949273768E-4]:3.092796973351E-2)[&rate=5.9865949273768E-4]:3.249000229093E-2,(((15[&rate=5.9865949273768E-4]:6.105641707103E-1,10[&rate=5.9865949273768E-4]:5.722080063268E-1)[&rate=5.9865949273768E-4]:2.475927839748E-1,(18[&rate=5.9865949273768E-4]:7.784192736607E-1,6[&rate=5.9865949273768E-4]:7.154055750306E-1)[&rate=5.9865949273768E-4]:8.795685910667E-2)[&rate=5.9865949273768E-4]:1.103385615537E-1,(3[&rate=5.9865949273768E-4]:5.732975635971E-1,(((83[&rate=5.9865949273768E-4]:1.067173730592E-1,(86[&rate=5.9865949273768E-4]:1.020821978918E-1,((93[&rate=5.9865949273768E-4]:2.647041828778E-2,84[&rate=5.9865949273768E-4]:1.277178815076E-2)[&rate=5.9865949273768E-4]:3.145607951033E-2,85[&rate=5.9865949273768E-4]:4.42278676611E-2)[&rate=5.9865949273768E-4]:5.785433023068E-2)[&rate=5.9865949273768E-4]:4.635175167414E-3)[&rate=5.9865949273768E-4]:4.221756113837E-2,((91[&rate=5.9865949273768E-4]:6.864491714372E-2,90[&rate=5.9865949273768E-4]:6.864491714372E-2)[&rate=5.9865949273768E-4]:5.047633453203E-2,92[&rate=5.9865949273768E-4]:1.191212516757E-1)[&rate=5.9865949273768E-4]:4.351231265883E-2)[&rate=5.9865949273768E-4]:2.573324548793E-1,((89[&rate=5.9865949273768E-4]:9.90019965076E-2,88[&rate=5.9865949273768E-4]:8.530336637058E-2)[&rate=5.9865949273768E-4]:2.250691746684E-2,87[&rate=5.9865949273768E-4]:1.078102838374E-1)[&rate=5.9865949273768E-4]:2.984571052394E-1)[&rate=5.9865949273768E-4]:7.067562019174E-1)[&rate=5.9865949273768E-4]:2.883486375734E-1)[&rate=5.9865949273768E-4]:2.617455233661E-1)[&rate=5.9865949273768E-4]:6.37491388401E-1)[&rate=5.9865949273768E-4]:5.863238188733E-1)[&rate=5.9865949273768E-4]:7.007753351426E-2,((97[&rate=5.9865949273768E-4]:3.008439720391E-1,16[&rate=5.9865949273768E-4]:2.457375149523E0)[&rate=5.9865949273768E-4]:1.944311751258E-2,39[&rate=5.9865949273768E-4]:3.913253409179E-1)[&rate=5.9865949273768E-4]:5.005523938589E-2)[&rate=5.9865949273768E-4]:7.372506229567E-2)[&rate=5.9865949273768E-4]:1.075266728774E-1,((2[&rate=5.9865949273768E-4]:1.135589333473E0,(((7[&rate=5.9865949273768E-4]:1.690581788493E-1,8[&rate=5.9865949273768E-4]:1.690581788493E-1)[&rate=5.9865949273768E-4]:2.929595962279E-1,26[&rate=5.9865949273768E-4]:5.688670901457E-1)[&rate=5.9865949273768E-4]:3.069230866755E-1,(31[&rate=5.9865949273768E-4]:8.643667943158E-1,(22[&rate=5.9865949273768E-4]:4.022923004281E-1,27[&rate=5.9865949273768E-4]:4.187306565925E-1)[&rate=5.9865949273768E-4]:4.072799733396E-1)[&rate=5.9865949273768E-4]:5.525899894378E-2)[&rate=5.9865949273768E-4]:4.433608004876E-1)[&rate=5.9865949273768E-4]:1.346894594591E0,(94[&rate=5.9865949273768E-4]:5.544518275381E-1,147[&rate=5.9865949273768E-4]:5.571840679754E-1)[&rate=5.9865949273768E-4]:2.595110643928E-2)[&rate=5.9865949273768E-4]:9.687419024249E-2)[&rate=5.9865949273768E-4]:6.782424341583E-2)[&rate=5.9865949273768E-4]:3.465433880147E-1,38[&rate=5.9865949273768E-4]:9.686939359784E-1)[&rate=5.9865949273768E-4]:2.699466497776E-1,((35[&rate=5.9865949273768E-4]:1.214487975872E-1,((((((51[&rate=5.9865949273768E-4]:3.641855437561E-1,(44[&rate=5.9865949273768E-4]:3.549418623246E-1,47[&rate=5.9865949273768E-4]:3.604063431989E-1)[&rate=5.9865949273768E-4]:3.110160492866E-2)[&rate=5.9865949273768E-4]:1.56133590686E-1,(50[&rate=5.9865949273768E-4]:4.83208392498E-1,49[&rate=5.9865949273768E-4]:4.83208392498E-1)[&rate=5.9865949273768E-4]:3.164626106983E-2)[&rate=5.9865949273768E-4]:5.4264964427E-2,((41[&rate=5.9865949273768E-4]:3.914891396877E-1,(48[&rate=5.9865949273768E-4]:1.197715407148E-1,42[&rate=5.9865949273768E-4]:8.152017459456E-2)[&rate=5.9865949273768E-4]:3.154334459673E-1)[&rate=5.9865949273768E-4]:1.061875173249E-1,(46[&rate=5.9865949273768E-4]:4.602236200892E-1,43[&rate=5.9865949273768E-4]:4.602236200892E-1)[&rate=5.9865949273768E-4]:9.209784566643E-2)[&rate=5.9865949273768E-4]:4.9585037485E-2)[&rate=5.9865949273768E-4]:1.372948848331E-1,45[&rate=5.9865949273768E-4]:7.310046667623E-1)[&rate=5.9865949273768E-4]:1.000500717986E-1,(((62[&rate=5.9865949273768E-4]:2.413358196269E-1,(60[&rate=5.9865949273768E-4]:1.458268294382E-2,64[&rate=5.9865949273768E-4]:1.652676144505E-1)[&rate=5.9865949273768E-4]:3.497231476538E-2)[&rate=5.9865949273768E-4]:1.159830721489E-1,65[&rate=5.9865949273768E-4]:1.655380698581E-1)[&rate=5.9865949273768E-4]:3.909236190638E-1,(63[&rate=5.9865949273768E-4]:1.143228308328E-1,61[&rate=5.9865949273768E-4]:1.554187212438E-1)[&rate=5.9865949273768E-4]:5.928237895958E-1)[&rate=5.9865949273768E-4]:9.9593446741E-1)[&rate=5.9865949273768E-4]:4.223110205375E-3,(((69[&rate=5.9865949273768E-4]:6.780960877809E-1,118[&rate=5.9865949273768E-4]:6.671371836712E-1)[&rate=5.9865949273768E-4]:9.527414942033E-2,(((130[&rate=5.9865949273768E-4]:1.103791424055E-1,131[&rate=5.9865949273768E-4]:1.131188684329E-1)[&rate=5.9865949273768E-4]:1.658439891365E-1,129[&rate=5.9865949273768E-4]:2.76223131542E-1)[&rate=5.9865949273768E-4]:3.263775518176E-2,132[&rate=5.9865949273768E-4]:3.116006127511E-1)[&rate=5.9865949273768E-4]:3.165641449979E-1)[&rate=5.9865949273768E-4]:6.778245084382E-1,128[&rate=5.9865949273768E-4]:1.300509814132E0)[&rate=5.9865949273768E-4]:3.081642469252E-1)[&rate=5.9865949273768E-4]:4.154185981724E-2)[&rate=5.9865949273768E-4]:2.450870488037E-2,(36[&rate=5.9865949273768E-4]:1.435568541695E-2,(121[&rate=5.9865949273768E-4]:1.992614508133E0,127[&rate=5.9865949273768E-4]:2.433710398544E0)[&rate=5.9865949273768E-4]:1.011932320781E-1)[&rate=5.9865949273768E-4]:1.781771595164E-1)[&rate=5.9865949273768E-4]:4.903176367729E-1)[&rate=5.9865949273768E-4]:9.974738649816E-2)[&rate=5.9865949273768E-4]:1.337475761403E-1,34[&rate=5.9865949273768E-4]:6.756403248814E-3)[&rate=5.9865949273768E-4]:1.607426935114E-2)[&rate=5.9865949273768E-4]:5.357978806141E-3)[&rate=5.9865949273768E-4]:3.338975250926E-2);
tree STATE_42750000 [&joint=-20978.14792638594,lnP=-20978.14792638594] = [&R] ((34[&rate=5.441221535793594E-4]:1.375370261485E-1,(((((((56[&rate=5.441221535793594E-4]:2.816266056389E-1,55[&rate=5.441221535793594E-4]:2.816266056389E-1)[&rate=5.441221535793594E-4]:9.584563192757E-2,((54[&rate=5.441221535793594E-4]:2.6946903568E-1,37[&rate=5.441221535793594E-4]:3.459717679204E-1)[&rate=5.441221535793594E-4]:3.701034393465E-2,57[&rate=5.441221535793594E-4]:3.47462986172E-1)[&rate=5.441221535793594E-4]:4.093821314321E-2)[&rate=5.441221535793594E-4]:6.750558378195E-2,(58[&rate=5.441221535793594E-4]:3.381066384415E-1,59[&rate=5.441221535793594E-4]:3.189809553813E-1)[&rate=5.441221535793594E-4]:1.341935872787E-1)[&rate=5.441221535793594E-4]:1.266046533491E-1,68[&rate=5.441221535793594E-4]:5.305988681401E-1)[&rate=5.441221535793594E-4]:4.930522396728E-1,(125[&rate=5.441221535793594E-4]:7.905493884719E-1,((((133[&rate=5.441221535793594E-4]:7.996596356644E-1,(134[&rate=5.441221535793594E-4]:6.38695182801E-1,137[&rate=5.441221535793594E-4]:7.099280595132E-1)[&rate=5.441221535793594E-4]:1.308274665623E-1)[&rate=5.441221535793594E-4]:6.70423029965E-1,((103[&rate=5.441221535793594E-4]:5.130447244081E-1,((12[&rate=5.441221535793594E-4]:2.575591907917E-1,5[&rate=5.441221535793594E-4]:2.192030264083E-1)[&rate=5.441221535793594E-4]:2.564179650658E-1,29[&rate=5.441221535793594E-4]:6.20826470926E-1)[&rate=5.441221535793594E-4]:1.250949658109E-1)[&rate=5.441221535793594E-4]:1.635314189023E0,52[&rate=5.441221535793594E-4]:4.840651788702E-1)[&rate=5.441221535793594E-4]:2.121347111023E-1)[&rate=5.441221535793594E-4]:3.890190277245E-3,53[&rate=5.441221535793594E-4]:6.918933589384E-1)[&rate=5.441221535793594E-4]:1.203640442907E-2,(((73[&rate=5.441221535793594E-4]:4.918167223096E-1,(80[&rate=5.441221535793594E-4]:3.070535689924E-1,81[&rate=5.441221535793594E-4]:3.070535689924E-1)[&rate=5.441221535793594E-4]:1.354480848241E-1)[&rate=5.441221535793594E-4]:2.918449120592E-1,(77[&rate=5.441221535793594E-4]:7.036479842307E-1,(((82[&rate=5.441221535793594E-4]:2.756404706121E-1,71[&rate=5.441221535793594E-4]:2.40024032256E-1)[&rate=5.441221535793594E-4]:4.277000043848E-2,(78[&rate=5.441221535793594E-4]:2.100396467635E-1,72[&rate=5.441221535793594E-4]:1.881218385442E-1)[&rate=5.441221535793594E-4]:1.00151646205E-1)[&rate=5.441221535793594E-4]:1.195392816121E-1,79[&rate=5.441221535793594E-4]:4.297305745806E-1)[&rate=5.441221535793594E-4]:2.38300971294E-1)[&rate=5.441221535793594E-4]:7.453419808335E-2)[&rate=5.441221535793594E-4]:1.59061338642E-1,((70[&rate=5.441221535793594E-4]:4.425952973545E-1,(74[&rate=5.441221535793594E-4]:2.692591991134E-1,76[&rate=5.441221535793594E-4]:2.692591991134E-1)[&rate=5.441221535793594E-4]:2.116922626245E-1)[&rate=5.441221535793594E-4]:1.957276743441E-1,75[&rate=5.441221535793594E-4]:6.76679136082E-1)[&rate=5.441221535793594E-4]:2.660438369287E-1)[&rate=5.441221535793594E-4]:5.076698489689E-1)[&rate=5.441221535793594E-4]:2.970021387656E-1)[&rate=5.441221535793594E-4]:3.997683860078E-1)[&rate=5.441221535793594E-4]:3.885523147778E-1,(((67[&rate=5.441221535793594E-4]:1.604678587724E-1,(122[&rate=5.441221535793594E-4]:3.568833819578E-1,(124[&rate=5.441221535793594E-4]:2.739244877315E-1,123[&rate=5.441221535793594E-4]:2.766567281686E-1)[&rate=5.441221535793594E-4]:8.022665378923E-2)[&rate=5.441221535793594E-4]:3.048570271553E-1)[&rate=5.441221535793594E-4]:1.350970271468E-1,(((126[&rate=5.441221535793594E-4]:1.018150449935E0,(120[&rate=5.441221535793594E-4]:1.46739045478E0,((138[&rate=5.441221535793594E-4]:3.1281948175E-1,136[&rate=5.441221535793594E-4]:1.813126324348E-1)[&rate=5.441221535793594E-4]:3.721853826865E-1,135[&rate=5.441221535793594E-4]:4.850048644364E-1)[&rate=5.441221535793594E-4]:7.303307958226E-1)[&rate=5.441221535793594E-4]:2.405721068399E-1)[&rate=5.441221535793594E-4]:4.938468653035E-2,119[&rate=5.441221535793594E-4]:1.853237659109E0)[&rate=5.441221535793594E-4]:3.903679019764E-1,66[&rate=5.441221535793594E-4]:2.107288487564E-1)[&rate=5.441221535793594E-4]:8.483603716286E-2)[&rate=5.441221535793594E-4]:4.641188119991E-1,(((((((40[&rate=5.441221535793594E-4]:4.738531683473E-1,(146[&rate=5.441221535793594E-4]:5.833179272905E-1,(101[&rate=5.441221535793594E-4]:6.7296362492E-1,((((((141[&rate=5.441221535793594E-4]:5.400450973947E-1,145[&rate=5.441221535793594E-4]:5.427848234223E-1)[&rate=5.441221535793594E-4]:1.008361194815E-1,144[&rate=5.441221535793594E-4]:6.381414908488E-1)[&rate=5.441221535793594E-4]:1.794796617263E-2,142[&rate=5.441221535793594E-4]:6.615689090764E-1)[&rate=5.441221535793594E-4]:9.321558704292E-1,((102[&rate=5.441221535793594E-4]:2.360805883416E-1,(((25[&rate=5.441221535793594E-4]:4.249289177985E-1,20[&rate=5.441221535793594E-4]:4.057508356068E-1)[&rate=5.441221535793594E-4]:2.078698324409E-1,23[&rate=5.441221535793594E-4]:6.218398461298E-1)[&rate=5.441221535793594E-4]:1.328130883168E-1,(11[&rate=5.441221535793594E-4]:6.205876504659E-1,140[&rate=5.441221535793594E-4]:6.014095682742E-1)[&rate=5.441221535793594E-4]:4.91337771315E-2)[&rate=5.441221535793594E-4]:6.321125854017E-1)[&rate=5.441221535793594E-4]:4.823794963338E-3,(((28[&rate=5.441221535793594E-4]:9.211120517444E-1,21[&rate=5.441221535793594E-4]:8.964545174979E-1)[&rate=5.441221535793594E-4]:3.174672256554E-2,1[&rate=5.441221535793594E-4]:1.66557404447E-1)[&rate=5.441221535793594E-4]:1.310340856047E-1,24[&rate=5.441221535793594E-4]:1.07841340786E0)[&rate=5.441221535793594E-4]:3.241348110614E-1)[&rate=5.441221535793594E-4]:1.062450537348E-1)[&rate=5.441221535793594E-4]:4.503283228224E-2,((((17[&rate=5.441221535793594E-4]:5.34648827001E-1,14[&rate=5.441221535793594E-4]:4.962926626173E-1)[&rate=5.441221535793594E-4]:2.24765009004E-1,((113[&rate=5.441221535793594E-4]:4.029347524301E-1,9[&rate=5.441221535793594E-4]:3.94715574348E-1)[&rate=5.441221535793594E-4]:2.070370447917E-1,((30[&rate=5.441221535793594E-4]:2.896974149746E-1,4[&rate=5.441221535793594E-4]:1.170946752485E-1)[&rate=5.441221535793594E-4]:1.288609940639E-1,117[&rate=5.441221535793594E-4]:3.062296419152E-1)[&rate=5.441221535793594E-4]:3.064818813341E-1)[&rate=5.441221535793594E-4]:1.110858743996E-1)[&rate=5.441221535793594E-4]:6.173359437204E-3,(110[&rate=5.441221535793594E-4]:6.729381912629E-1,105[&rate=5.441221535793594E-4]:6.510203830438E-1)[&rate=5.441221535793594E-4]:4.881338774094E-2)[&rate=5.441221535793594E-4]:3.458907684374E-1,((((148[&rate=5.441221535793594E-4]:4.844453561856E-1,143[&rate=5.441221535793594E-4]:4.817056301583E-1)[&rate=5.441221535793594E-4]:3.470293872903E-1,116[&rate=5.441221535793594E-4]:7.931185790923E-1)[&rate=5.441221535793594E-4]:4.388660482346E-3,((139[&rate=5.441221535793594E-4]:6.081709036376E-1,111[&rate=5.441221535793594E-4]:4.328284378842E-1)[&rate=5.441221535793594E-4]:1.918995048571E-1,(104[&rate=5.441221535793594E-4]:3.064105260521E-1,106[&rate=5.441221535793594E-4]:3.064105260521E-1)[&rate=5.441221535793594E-4]:3.018790605248E-1)[&rate=5.441221535793594E-4]:2.494916256004E-1)[&rate=5.441221535793594E-4]:5.863620942327E-2,((115[&rate=5.441221535793594E-4]:6.8762424136E-1,(13[&rate=5.441221535793594E-4]:5.041950705647E-1,19[&rate=5.441221535793594E-4]:5.425512349484E-1)[&rate=5.441221535793594E-4]:2.656209516171E-1)[&rate=5.441221535793594E-4]:1.246701029947E-2,(108[&rate=5.441221535793594E-4]:6.803881312521E-1,(109[&rate=5.441221535793594E-4]:5.323161493706E-1,(107[&rate=5.441221535793594E-4]:4.998275283269E-1,(114[&rate=5.441221535793594E-4]:3.101471745052E-1,112[&rate=5.441221535793594E-4]:3.92338955327E-1)[&rate=5.441221535793594E-4]:1.294063812189E-1)[&rate=5.441221535793594E-4]:1.331053885204E-2)[&rate=5.441221535793594E-4]:1.699897901006E-1)[&rate=5.441221535793594E-4]:7.723736698274E-2)[&rate=5.441221535793594E-4]:1.560521973384E-1)[&rate=5.441221535793594E-4]:1.347865696762E-1)[&rate=5.441221535793594E-4]:3.930330725656E-1)[&rate=5.441221535793594E-4]:1.928583345159E-1,(((((84[&rate=5.441221535793594E-4]:1.63488965044E-1,(((85[&rate=5.441221535793594E-4]:1.07729929329E-1,83[&rate=5.441221535793594E-4]:1.07729929329E-1)[&rate=5.441221535793594E-4]:4.353768108251E-2,93[&rate=5.441221535793594E-4]:1.649662405485E-1)[&rate=5.441221535793594E-4]:1.077916306241E-2,86[&rate=5.441221535793594E-4]:1.620467734739E-1)[&rate=5.441221535793594E-4]:1.442191570094E-3)[&rate=5.441221535793594E-4]:5.471661617042E-2,((91[&rate=5.441221535793594E-4]:3.412507986491E-2,90[&rate=5.441221535793594E-4]:3.412507986491E-2)[&rate=5.441221535793594E-4]:7.676239405759E-2,92[&rate=5.441221535793594E-4]:1.108874739225E-1)[&rate=5.441221535793594E-4]:1.210167374289E-1)[&rate=5.441221535793594E-4]:1.663497282422E-1,(87[&rate=5.441221535793594E-4]:3.650545727366E-1,(89[&rate=5.441221535793594E-4]:1.944244416967E-1,88[&rate=5.441221535793594E-4]:1.807258115597E-1)[&rate=5.441221535793594E-4]:1.843287611769E-1)[&rate=5.441221535793594E-4]:1.950073672E-2)[&rate=5.441221535793594E-4]:7.453786737988E-1,3[&rate=5.441221535793594E-4]:5.902079558583E-1)[&rate=5.441221535793594E-4]:2.689817121935E-1,(6[&rate=5.441221535793594E-4]:7.288419422816E-1,(18[&rate=5.441221535793594E-4]:5.602318726325E-1,(15[&rate=5.441221535793594E-4]:3.702373411543E-1,10[&rate=5.441221535793594E-4]:3.318811767708E-1)[&rate=5.441221535793594E-4]:1.817753533959E-1)[&rate=5.441221535793594E-4]:2.316237682793E-1)[&rate=5.441221535793594E-4]:1.824025202906E-1)[&rate=5.441221535793594E-4]:7.231112097589E-1)[&rate=5.441221535793594E-4]:9.340247313698E-2)[&rate=5.441221535793594E-4]:7.632998821294E-1)[&rate=5.441221535793594E-4]:1.075382029169E-2)[&rate=5.441221535793594E-4]:5.115970880523E-3,(97[&rate=5.441221535793594E-4]:3.596651184409E-1,39[&rate=5.441221535793594E-4]:4.307033698071E-1)[&rate=5.441221535793594E-4]:4.826576942073E-2)[&rate=5.441221535793594E-4]:2.176204506537E-2,((((22[&rate=5.441221535793594E-4]:3.204894002759E-1,27[&rate=5.441221535793594E-4]:3.369277564403E-1)[&rate=5.441221535793594E-4]:5.967005976139E-1,((7[&rate=5.441221535793594E-4]:4.374269107552E-1,8[&rate=5.441221535793594E-4]:4.374269107552E-1)[&rate=5.441221535793594E-4]:2.034906857006E-1,26[&rate=5.441221535793594E-4]:7.477669115243E-1)[&rate=5.441221535793594E-4]:1.803819904752E-1)[&rate=5.441221535793594E-4]:5.019463956765E-2,(31[&rate=5.441221535793594E-4]:7.74569697464E-1,2[&rate=5.441221535793594E-4]:5.4717243719E-1)[&rate=5.441221535793594E-4]:2.476094605415E-1)[&rate=5.441221535793594E-4]:1.629987812169E0,147[&rate=5.441221535793594E-4]:5.254209562512E-1)[&rate=5.441221535793594E-4]:3.268727722238E-2)[&rate=5.441221535793594E-4]:2.506522897427E-2,16[&rate=5.441221535793594E-4]:2.611289339385E0)[&rate=5.441221535793594E-4]:8.529837130825E-3,(((96[&rate=5.441221535793594E-4]:4.603125566495E-1,99[&rate=5.441221535793594E-4]:4.958316823324E-1)[&rate=5.441221535793594E-4]:1.102796542014E-1,(95[&rate=5.441221535793594E-4]:5.020447920724E-1,(100[&rate=5.441221535793594E-4]:1.393494113159E-1,94[&rate=5.441221535793594E-4]:1.393494113159E-1)[&rate=5.441221535793594E-4]:2.779959272044E-1)[&rate=5.441221535793594E-4]:9.313758271291E-2)[&rate=5.441221535793594E-4]:1.339866411927E-2,98[&rate=5.441221535793594E-4]:5.976520771558E-1)[&rate=5.441221535793594E-4]:6.508947378881E-2)[&rate=5.441221535793594E-4]:1.6509302081E-1,38[&rate=5.441221535793594E-4]:6.311132602793E-1)[&rate=5.441221535793594E-4]:7.038499961626E-1,((121[&rate=5.441221535793594E-4]:2.317181410507E0,(35[&rate=5.441221535793594E-4]:5.917292419164E-3,(36[&rate=5.441221535793594E-4]:3.003167835298E-2,127[&rate=5.441221535793594E-4]:2.550579623558E0)[&rate=5.441221535793594E-4]:2.246095653194E-2)[&rate=5.441221535793594E-4]:1.852367208272E-1)[&rate=5.441221535793594E-4]:3.655640189696E-1,(((45[&rate=5.441221535793594E-4]:6.391729934943E-1,(((51[&rate=5.441221535793594E-4]:5.401459829759E-1,(49[&rate=5.441221535793594E-4]:4.325422140421E-1,50[&rate=5.441221535793594E-4]:4.325422140421E-1)[&rate=5.441221535793594E-4]:1.021392880596E-1)[&rate=5.441221535793594E-4]:1.280195165722E-2,(47[&rate=5.441221535793594E-4]:2.091704872962E-1,44[&rate=5.441221535793594E-4]:2.03706006422E-1)[&rate=5.441221535793594E-4]:3.710998517084E-1)[&rate=5.441221535793594E-4]:3.136288020235E-2,(43[&rate=5.441221535793594E-4]:5.8643185901E-1,(46[&rate=5.441221535793594E-4]:5.652946850327E-1,(48[&rate=5.441221535793594E-4]:5.239073055129E-1,(42[&rate=5.441221535793594E-4]:3.251585495764E-1,41[&rate=5.441221535793594E-4]:3.196940687022E-1)[&rate=5.441221535793594E-4]:1.604973898162E-1)[&rate=5.441221535793594E-4]:3.045841777132E-2)[&rate=5.441221535793594E-4]:2.113717397732E-2)[&rate=5.441221535793594E-4]:2.520136019693E-2)[&rate=5.441221535793594E-4]:3.573649559866E-2)[&rate=5.441221535793594E-4]:1.87549964937E-1,((((64[&rate=5.441221535793594E-4]:2.64626592362E-1,62[&rate=5.441221535793594E-4]:3.057224827731E-1)[&rate=5.441221535793594E-4]:6.67594007911E-2,(60[&rate=5.441221535793594E-4]:1.480795575673E-1,65[&rate=5.441221535793594E-4]:1.480795575673E-1)[&rate=5.441221535793594E-4]:3.262150407919E-2)[&rate=5.441221535793594E-4]:1.167889414477E-1,(63[&rate=5.441221535793594E-4]:2.823725041036E-1,61[&rate=5.441221535793594E-4]:3.234683945147E-1)[&rate=5.441221535793594E-4]:1.658024304973E-1)[&rate=5.441221535793594E-4]:9.785722967982E-1,128[&rate=5.441221535793594E-4]:1.328117094413E0)[&rate=5.441221535793594E-4]:2.720020763097E-1)[&rate=5.441221535793594E-4]:4.80544256561E-2,(((((130[&rate=5.441221535793594E-4]:1.202579307687E-1,131[&rate=5.441221535793594E-4]:1.229976567961E-1)[&rate=5.441221535793594E-4]:5.915380005474E-2,129[&rate=5.441221535793594E-4]:1.794117308235E-1)[&rate=5.441221535793594E-4]:1.284056399854E-2,132[&rate=5.441221535793594E-4]:1.949920208494E-1)[&rate=5.441221535793594E-4]:4.405239715218E-1,69[&rate=5.441221535793594E-4]:7.807214718234E-1)[&rate=5.441221535793594E-4]:3.625836215313E-2,118[&rate=5.441221535793594E-4]:8.060209298669E-1)[&rate=5.441221535793594E-4]:9.818786939091E-1)[&rate=5.441221535793594E-4]:4.37311559125E-1)[&rate=5.441221535793594E-4]:1.758797777104E-1)[&rate=5.441221535793594E-4]:2.708588799195E-2)[&rate=5.441221535793594E-4]:1.047990869001E-1)[&rate=5.441221535793594E-4]:5.149216835872E-2,32[&rate=5.441221535793594E-4]:3.104344632797E-2)[&rate=5.441221535793594E-4]:8.457577160144E-2)[&rate=5.441221535793594E-4]:4.818597597694E-2,33[&rate=5.441221535793594E-4]:1.692846459611E-1);
tree STATE_42840000 [&joint=-20975.476736600165,lnP=-20975.476736600165] = [&R] (33[&rate=5.497599007550471E-4]:2.673012364128E-1,(((32[&rate=5.497599007550471E-4]:2.190390414943E-3,((((((56[&rate=5.497599007550471E-4]:1.801691312427E-1,55[&rate=5.497599007550471E-4]:1.801691312427E-1)[&rate=5.497599007550471E-4]:1.056355394478E-1,((54[&rate=5.497599007550471E-4]:9.197654936023E-2,37[&rate=5.497599007550471E-4]:1.684792816007E-1)[&rate=5.497599007550471E-4]:1.630611349566E-1,(58[&rate=5.497599007550471E-4]:8.366621618628E-2,57[&rate=5.497599007550471E-4]:6.727277356329E-2)[&rate=5.497599007550471E-4]:2.287485173109E-1)[&rate=5.497599007550471E-4]:7.123415650683E-4)[&rate=5.497599007550471E-4]:2.63729343018E-2,59[&rate=5.497599007550471E-4]:3.203743263039E-1)[&rate=5.497599007550471E-4]:1.112448230821E-1,68[&rate=5.497599007550471E-4]:3.82438821517E-1)[&rate=5.497599007550471E-4]:4.870364653867E-1,(125[&rate=5.497599007550471E-4]:8.326134134123E-1,((53[&rate=5.497599007550471E-4]:5.914372554061E-1,((((80[&rate=5.497599007550471E-4]:9.667579519532E-2,81[&rate=5.497599007550471E-4]:9.667579519532E-2)[&rate=5.497599007550471E-4]:2.772991160607E-1,(77[&rate=5.497599007550471E-4]:3.892658201576E-1,73[&rate=5.497599007550471E-4]:3.947452722124E-1)[&rate=5.497599007550471E-4]:2.854470753677E-2)[&rate=5.497599007550471E-4]:1.406774703592E-1,(((79[&rate=5.497599007550471E-4]:1.230003135293E-1,71[&rate=5.497599007550471E-4]:9.560305325531E-2)[&rate=5.497599007550471E-4]:3.344993574658E-2,82[&rate=5.497599007550471E-4]:1.64669427358E-1)[&rate=5.497599007550471E-4]:2.711451215343E-1,(72[&rate=5.497599007550471E-4]:2.986901896087E-2,78[&rate=5.497599007550471E-4]:5.178682718019E-2)[&rate=5.497599007550471E-4]:3.7580854363E-1)[&rate=5.497599007550471E-4]:9.52761888873E-2)[&rate=5.497599007550471E-4]:2.836588617974E-1,(75[&rate=5.497599007550471E-4]:3.881052498684E-1,(70[&rate=5.497599007550471E-4]:2.483024655919E-1,(74[&rate=5.497599007550471E-4]:2.23437379138E-1,76[&rate=5.497599007550471E-4]:2.23437379138E-1)[&rate=5.497599007550471E-4]:6.322125083736E-2)[&rate=5.497599007550471E-4]:1.014466198931E-1)[&rate=5.497599007550471E-4]:4.595210620373E-1)[&rate=5.497599007550471E-4]:4.902740021125E-1)[&rate=5.497599007550471E-4]:8.127853848086E-2,((52[&rate=5.497599007550471E-4]:5.60879461133E-1,(103[&rate=5.497599007550471E-4]:7.410193515223E-1,((12[&rate=5.497599007550471E-4]:3.272951485011E-1,5[&rate=5.497599007550471E-4]:2.889389841176E-1)[&rate=5.497599007550471E-4]:2.066494191879E-1,29[&rate=5.497599007550471E-4]:6.407938827575E-1)[&rate=5.497599007550471E-4]:3.331021810935E-1)[&rate=5.497599007550471E-4]:1.484153844172E0)[&rate=5.497599007550471E-4]:5.962342139208E-3,(133[&rate=5.497599007550471E-4]:4.132945442103E-1,(137[&rate=5.497599007550471E-4]:4.324243131923E-1,134[&rate=5.497599007550471E-4]:3.611914364801E-1)[&rate=5.497599007550471E-4]:2.19661214291E-2)[&rate=5.497599007550471E-4]:9.274300347187E-1)[&rate=5.497599007550471E-4]:1.140707119261E-1)[&rate=5.497599007550471E-4]:3.702801331865E-1)[&rate=5.497599007550471E-4]:2.035285401582E-1)[&rate=5.497599007550471E-4]:5.529946559272E-1,34[&rate=5.497599007550471E-4]:1.173560642859E-2)[&rate=5.497599007550471E-4]:1.237259220544E-2)[&rate=5.497599007550471E-4]:1.803895002086E-2,((66[&rate=5.497599007550471E-4]:1.971349755078E-1,(67[&rate=5.497599007550471E-4]:1.924112177489E-1,((123[&rate=5.497599007550471E-4]:8.85292167594E-2,124[&rate=5.497599007550471E-4]:8.579697632227E-2)[&rate=5.497599007550471E-4]:3.025914147258E-1,122[&rate=5.497599007550471E-4]:3.911206314852E-1)[&rate=5.497599007550471E-4]:3.025631366044E-1)[&rate=5.497599007550471E-4]:4.723757758891E-3)[&rate=5.497599007550471E-4]:1.210217250711E-1,(((120[&rate=5.497599007550471E-4]:1.70087899023E0,119[&rate=5.497599007550471E-4]:1.796769401189E0)[&rate=5.497599007550471E-4]:1.571245413596E-1,((138[&rate=5.497599007550471E-4]:1.401116568852E-1,136[&rate=5.497599007550471E-4]:8.604807570036E-3)[&rate=5.497599007550471E-4]:4.435781131372E-1,135[&rate=5.497599007550471E-4]:3.836897700224E-1)[&rate=5.497599007550471E-4]:1.222258967047E0)[&rate=5.497599007550471E-4]:3.179843868171E-3,126[&rate=5.497599007550471E-4]:1.171371263773E0)[&rate=5.497599007550471E-4]:3.939596264912E-1)[&rate=5.497599007550471E-4]:5.870041467061E-1)[&rate=5.497599007550471E-4]:5.996833687713E-3,(((40[&rate=5.497599007550471E-4]:6.029443820039E-1,(((((96[&rate=5.497599007550471E-4]:4.382500424814E-1,99[&rate=5.497599007550471E-4]:4.737691681643E-1)[&rate=5.497599007550471E-4]:1.211437807214E-1,98[&rate=5.497599007550471E-4]:5.730550253884E-1)[&rate=5.497599007550471E-4]:7.992514581038E-2,((94[&rate=5.497599007550471E-4]:1.447822144254E-1,100[&rate=5.497599007550471E-4]:1.447822144254E-1)[&rate=5.497599007550471E-4]:1.413164086557E-1,95[&rate=5.497599007550471E-4]:3.707980766331E-1)[&rate=5.497599007550471E-4]:2.931110563145E-1)[&rate=5.497599007550471E-4]:5.686010979765E-2,(146[&rate=5.497599007550471E-4]:6.526702096532E-1,97[&rate=5.497599007550471E-4]:4.614133790521E-1)[&rate=5.497599007550471E-4]:4.897335003192E-2)[&rate=5.497599007550471E-4]:1.37294353953E-2,((147[&rate=5.497599007550471E-4]:5.941520550199E-1,((101[&rate=5.497599007550471E-4]:7.052669663049E-1,(((18[&rate=5.497599007550471E-4]:5.952153057494E-1,((15[&rate=5.497599007550471E-4]:4.207155857529E-1,10[&rate=5.497599007550471E-4]:3.823594213695E-1)[&rate=5.497599007550471E-4]:1.454387866408E-1,6[&rate=5.497599007550471E-4]:5.113598518459E-1)[&rate=5.497599007550471E-4]:2.084175527336E-2)[&rate=5.497599007550471E-4]:2.964131377934E-1,(3[&rate=5.497599007550471E-4]:5.105668159023E-1,((((85[&rate=5.497599007550471E-4]:7.774859397296E-2,84[&rate=5.497599007550471E-4]:7.774859397296E-2)[&rate=5.497599007550471E-4]:2.1099605891E-2,((86[&rate=5.497599007550471E-4]:7.369516314191E-2,83[&rate=5.497599007550471E-4]:7.369516314191E-2)[&rate=5.497599007550471E-4]:3.155728647877E-3,93[&rate=5.497599007550471E-4]:9.05495219268E-2)[&rate=5.497599007550471E-4]:2.199730807416E-2)[&rate=5.497599007550471E-4]:7.414128014913E-2,((91[&rate=5.497599007550471E-4]:2.15666389339E-2,90[&rate=5.497599007550471E-4]:2.15666389339E-2)[&rate=5.497599007550471E-4]:7.373864949984E-2,92[&rate=5.497599007550471E-4]:9.530528843374E-2)[&rate=5.497599007550471E-4]:9.138282171636E-2)[&rate=5.497599007550471E-4]:2.651507132675E-2,((89[&rate=5.497599007550471E-4]:8.020469187853E-2,88[&rate=5.497599007550471E-4]:6.650606174152E-2)[&rate=5.497599007550471E-4]:4.908312554425E-2,87[&rate=5.497599007550471E-4]:1.155891872858E-1)[&rate=5.497599007550471E-4]:8.391536405407E-2)[&rate=5.497599007550471E-4]:8.507882919596E-1)[&rate=5.497599007550471E-4]:2.659931344898E-1)[&rate=5.497599007550471E-4]:5.323056309545E-1,(((((21[&rate=5.497599007550471E-4]:5.828186788215E-1,28[&rate=5.497599007550471E-4]:6.074762130679E-1)[&rate=5.497599007550471E-4]:2.26658908578E-1,1[&rate=5.497599007550471E-4]:4.783375178298E-2)[&rate=5.497599007550471E-4]:5.481476081126E-2,24[&rate=5.497599007550471E-4]:8.834704304025E-1)[&rate=5.497599007550471E-4]:3.602844923429E-1,((140[&rate=5.497599007550471E-4]:8.753220943631E-1,(11[&rate=5.497599007550471E-4]:8.491308882034E-1,((25[&rate=5.497599007550471E-4]:5.371841202741E-1,20[&rate=5.497599007550471E-4]:5.180060380824E-1)[&rate=5.497599007550471E-4]:3.262424604959E-2,23[&rate=5.497599007550471E-4]:5.588494622141E-1)[&rate=5.497599007550471E-4]:3.752129328385E-1)[&rate=5.497599007550471E-4]:4.536928835148E-2)[&rate=5.497599007550471E-4]:1.784000202906E-1,102[&rate=5.497599007550471E-4]:7.146772187948E-3)[&rate=5.497599007550471E-4]:7.496431494103E-2)[&rate=5.497599007550471E-4]:1.30323887268E-1,((((17[&rate=5.497599007550471E-4]:5.048253838629E-1,14[&rate=5.497599007550471E-4]:4.664692194793E-1)[&rate=5.497599007550471E-4]:3.276353199018E-1,((113[&rate=5.497599007550471E-4]:5.370746344649E-1,((117[&rate=5.497599007550471E-4]:1.437349359923E-1,(30[&rate=5.497599007550471E-4]:2.521956859989E-1,4[&rate=5.497599007550471E-4]:7.959294627287E-2)[&rate=5.497599007550471E-4]:3.868017116689E-3)[&rate=5.497599007550471E-4]:2.607984054709E-1,9[&rate=5.497599007550471E-4]:3.935744373536E-1)[&rate=5.497599007550471E-4]:1.352810190293E-1)[&rate=5.497599007550471E-4]:1.877117098938E-1,(110[&rate=5.497599007550471E-4]:4.78914117856E-1,105[&rate=5.497599007550471E-4]:4.569963096369E-1)[&rate=5.497599007550471E-4]:2.40392774448E-1)[&rate=5.497599007550471E-4]:6.931819502231E-2)[&rate=5.497599007550471E-4]:1.971129131627E-1,(((((104[&rate=5.497599007550471E-4]:4.75264365412E-1,106[&rate=5.497599007550471E-4]:4.75264365412E-1)[&rate=5.497599007550471E-4]:3.849618920093E-2,(139[&rate=5.497599007550471E-4]:6.642568181782E-1,111[&rate=5.497599007550471E-4]:4.889143524248E-1)[&rate=5.497599007550471E-4]:4.128455835245E-2)[&rate=5.497599007550471E-4]:8.413553748635E-2,116[&rate=5.497599007550471E-4]:5.376221194965E-1)[&rate=5.497599007550471E-4]:1.759349665798E-1,(148[&rate=5.497599007550471E-4]:4.567198094072E-1,143[&rate=5.497599007550471E-4]:4.539800833799E-1)[&rate=5.497599007550471E-4]:2.951934410527E-1)[&rate=5.497599007550471E-4]:6.653029394421E-2,((115[&rate=5.497599007550471E-4]:4.544125474671E-1,(13[&rate=5.497599007550471E-4]:3.07745651066E-1,19[&rate=5.497599007550471E-4]:3.461018154497E-1)[&rate=5.497599007550471E-4]:2.288586772229E-1)[&rate=5.497599007550471E-4]:2.741540822178E-1,(108[&rate=5.497599007550471E-4]:5.623056476091E-1,((107[&rate=5.497599007550471E-4]:3.58828151569E-1,109[&rate=5.497599007550471E-4]:3.780062337607E-1)[&rate=5.497599007550471E-4]:1.963456864729E-1,(114[&rate=5.497599007550471E-4]:2.213641250831E-1,112[&rate=5.497599007550471E-4]:3.03555905905E-1)[&rate=5.497599007550471E-4]:2.735357403559E-1)[&rate=5.497599007550471E-4]:9.871535594584E-3)[&rate=5.497599007550471E-4]:2.237952286511E-1)[&rate=5.497599007550471E-4]:5.152075033567E-2)[&rate=5.497599007550471E-4]:1.289382917014E-1)[&rate=5.497599007550471E-4]:2.283295585039E-1,((144[&rate=5.497599007550471E-4]:2.790166832018E-1,(145[&rate=5.497599007550471E-4]:3.382023653534E-2,141[&rate=5.497599007550471E-4]:3.108051050775E-2)[&rate=5.497599007550471E-4]:2.506758987214E-1)[&rate=5.497599007550471E-4]:4.482347014538E-1,142[&rate=5.497599007550471E-4]:7.327308367105E-1)[&rate=5.497599007550471E-4]:6.594189140633E-1)[&rate=5.497599007550471E-4]:6.686056608899E-2)[&rate=5.497599007550471E-4]:9.917033297702E-2)[&rate=5.497599007550471E-4]:3.991411109858E-1)[&rate=5.497599007550471E-4]:7.87632034283E-1,39[&rate=5.497599007550471E-4]:5.197348415941E-1)[&rate=5.497599007550471E-4]:1.704016424554E-2)[&rate=5.497599007550471E-4]:1.407236559411E-2,(((((22[&rate=5.497599007550471E-4]:3.294453178116E-1,27[&rate=5.497599007550471E-4]:3.45883673976E-1)[&rate=5.497599007550471E-4]:2.21966875964E-1,2[&rate=5.497599007550471E-4]:3.788094540496E-1)[&rate=5.497599007550471E-4]:6.815874404985E-2,31[&rate=5.497599007550471E-4]:6.743654583735E-1)[&rate=5.497599007550471E-4]:2.491085334755E-1,((7[&rate=5.497599007550471E-4]:2.708748244241E-1,8[&rate=5.497599007550471E-4]:2.708748244241E-1)[&rate=5.497599007550471E-4]:2.141646472399E-1,26[&rate=5.497599007550471E-4]:5.918887867326E-1)[&rate=5.497599007550471E-4]:2.877495886781E-1)[&rate=5.497599007550471E-4]:1.79923997002E0,16[&rate=5.497599007550471E-4]:2.624083824883E0)[&rate=5.497599007550471E-4]:1.225647266835E-2)[&rate=5.497599007550471E-4]:4.430704441178E-2)[&rate=5.497599007550471E-4]:7.789966158383E-3)[&rate=5.497599007550471E-4]:5.903251712907E-2,38[&rate=5.497599007550471E-4]:5.936708882039E-1)[&rate=5.497599007550471E-4]:1.56451057408E-1,((((128[&rate=5.497599007550471E-4]:1.376085611355E0,((((60[&rate=5.497599007550471E-4]:2.163806793529E-2,64[&rate=5.497599007550471E-4]:1.72322999442E-1)[&rate=5.497599007550471E-4]:1.539424924323E-1,62[&rate=5.497599007550471E-4]:3.673613822853E-1)[&rate=5.497599007550471E-4]:3.530074759533E-1,65[&rate=5.497599007550471E-4]:5.285880363208E-1)[&rate=5.497599007550471E-4]:4.219392851202E-1,(63[&rate=5.497599007550471E-4]:2.968080181417E-1,61[&rate=5.497599007550471E-4]:3.379039085527E-1)[&rate=5.497599007550471E-4]:8.04404234806E-1)[&rate=5.497599007550471E-4]:3.735034953932E-1)[&rate=5.497599007550471E-4]:1.970480010954E-2,(((131[&rate=5.497599007550471E-4]:3.134115277366E-1,((132[&rate=5.497599007550471E-4]:2.05521021851E-1,130[&rate=5.497599007550471E-4]:2.027812958237E-1)[&rate=5.497599007550471E-4]:4.650884425583E-2,129[&rate=5.497599007550471E-4]:2.492901400795E-1)[&rate=5.497599007550471E-4]:6.138166162979E-2)[&rate=5.497599007550471E-4]:2.665994014721E-1,118[&rate=5.497599007550471E-4]:7.142575045513E-1)[&rate=5.497599007550471E-4]:4.715231060041E-2,69[&rate=5.497599007550471E-4]:7.723687192613E-1)[&rate=5.497599007550471E-4]:7.741066237098E-1)[&rate=5.497599007550471E-4]:1.245805570795E-1,(45[&rate=5.497599007550471E-4]:6.376502432159E-1,(((43[&rate=5.497599007550471E-4]:4.489215363692E-1,(42[&rate=5.497599007550471E-4]:1.39251917838E-1,(48[&rate=5.497599007550471E-4]:1.730456577289E-1,41[&rate=5.497599007550471E-4]:1.293298107345E-1)[&rate=5.497599007550471E-4]:4.457626229239E-3)[&rate=5.497599007550471E-4]:2.604892906625E-1)[&rate=5.497599007550471E-4]:1.468238551954E-2,46[&rate=5.497599007550471E-4]:4.636039218887E-1)[&rate=5.497599007550471E-4]:1.736155913537E-1,((51[&rate=5.497599007550471E-4]:5.882772800217E-1,(44[&rate=5.497599007550471E-4]:2.141063487772E-1,47[&rate=5.497599007550471E-4]:2.195708296514E-1)[&rate=5.497599007550471E-4]:3.960288547418E-1)[&rate=5.497599007550471E-4]:2.078686625228E-2,(49[&rate=5.497599007550471E-4]:5.270877231992E-1,50[&rate=5.497599007550471E-4]:5.270877231992E-1)[&rate=5.497599007550471E-4]:7.651194220056E-2)[&rate=5.497599007550471E-4]:8.329625969012E-4)[&rate=5.497599007550471E-4]:8.627451284819E-3)[&rate=5.497599007550471E-4]:1.093245130365E-1)[&rate=5.497599007550471E-4]:7.520571489889E-2,(35[&rate=5.497599007550471E-4]:6.885524517392E-3,((127[&rate=5.497599007550471E-4]:2.200662681087E0,121[&rate=5.497599007550471E-4]:1.759566790676E0)[&rate=5.497599007550471E-4]:3.236017506288E-1,36[&rate=5.497599007550471E-4]:3.716486510478E-3)[&rate=5.497599007550471E-4]:4.974438047267E-2)[&rate=5.497599007550471E-4]:5.99240356375E-2)[&rate=5.497599007550471E-4]:8.094693894155E-2)[&rate=5.497599007550471E-4]:7.634011818762E-1)[&rate=5.497599007550471E-4]:2.355956102346E-1);
tree STATE_42930000 [&joint=-20981.931077561312,lnP=-20981.931077561312] = [&R] ((33[&rate=5.859338763673895E-4]:2.056951187242E-2,((((((39[&rate=5.859338763673895E-4]:6.832718692482E-1,(((((94[&rate=5.859338763673895E-4]:2.817884609401E-1,100[&rate=5.859338763673895E-4]:2.817884609401E-1)[&rate=5.859338763673895E-4]:5.684818235163E-2,95[&rate=5.859338763673895E-4]:4.233360968438E-1)[&rate=5.859338763673895E-4]:2.334393700364E-1,98[&rate=5.859338763673895E-4]:6.458465051314E-1)[&rate=5.859338763673895E-4]:4.157420596502E-3,(99[&rate=5.859338763673895E-4]:5.19237092931E-1,96[&rate=5.859338763673895E-4]:4.837179672481E-1)[&rate=5.859338763673895E-4]:1.526247562942E-1)[&rate=5.859338763673895E-4]:7.816652069832E-2,(146[&rate=5.859338763673895E-4]:7.109346455012E-1,(40[&rate=5.859338763673895E-4]:5.335340334299E-1,((16[&rate=5.859338763673895E-4]:2.473827946355E0,147[&rate=5.859338763673895E-4]:4.457120694178E-1)[&rate=5.859338763673895E-4]:1.322307884473E-1,((101[&rate=5.859338763673895E-4]:8.498747894866E-1,((((24[&rate=5.859338763673895E-4]:1.008195056555E0,(1[&rate=5.859338763673895E-4]:1.251114496642E-1,(21[&rate=5.859338763673895E-4]:2.980160325168E-1,28[&rate=5.859338763673895E-4]:3.226735667632E-1)[&rate=5.859338763673895E-4]:5.887392527639E-1)[&rate=5.859338763673895E-4]:1.02261689083E-1)[&rate=5.859338763673895E-4]:4.091409718466E-1,((((25[&rate=5.859338763673895E-4]:3.648330885716E-1,20[&rate=5.859338763673895E-4]:3.456550063799E-1)[&rate=5.859338763673895E-4]:1.011647044991E-1,23[&rate=5.859338763673895E-4]:4.55038888961E-1)[&rate=5.859338763673895E-4]:1.848856999515E-1,(140[&rate=5.859338763673895E-4]:5.105018272076E-1,11[&rate=5.859338763673895E-4]:5.296799093993E-1)[&rate=5.859338763673895E-4]:2.531317266397E-2)[&rate=5.859338763673895E-4]:5.713253646458E-1,102[&rate=5.859338763673895E-4]:6.056502205166E-2)[&rate=5.859338763673895E-4]:1.95127170734E-1)[&rate=5.859338763673895E-4]:9.345050344569E-2,((((3[&rate=5.859338763673895E-4]:4.146453744192E-1,((89[&rate=5.859338763673895E-4]:6.195016995646E-2,88[&rate=5.859338763673895E-4]:4.825153981944E-2)[&rate=5.859338763673895E-4]:2.424847336387E-1,(((83[&rate=5.859338763673895E-4]:5.860442164033E-2,((86[&rate=5.859338763673895E-4]:3.993617762036E-2,84[&rate=5.859338763673895E-4]:3.993617762036E-2)[&rate=5.859338763673895E-4]:1.444749230154E-2,85[&rate=5.859338763673895E-4]:5.438366992189E-2)[&rate=5.859338763673895E-4]:4.22075171844E-3)[&rate=5.859338763673895E-4]:1.345670939442E-2,93[&rate=5.859338763673895E-4]:8.575976117177E-2)[&rate=5.859338763673895E-4]:1.481361708005E-2,(((91[&rate=5.859338763673895E-4]:1.454168144631E-2,90[&rate=5.859338763673895E-4]:1.454168144631E-2)[&rate=5.859338763673895E-4]:3.059421399942E-2,92[&rate=5.859338763673895E-4]:4.513589544573E-2)[&rate=5.859338763673895E-4]:4.587887942321E-2,87[&rate=5.859338763673895E-4]:7.731614473193E-2)[&rate=5.859338763673895E-4]:9.558603382882E-3)[&rate=5.859338763673895E-4]:2.038615253433E-1)[&rate=5.859338763673895E-4]:6.636351283582E-1)[&rate=5.859338763673895E-4]:1.020155032768E-1,((6[&rate=5.859338763673895E-4]:4.347966103105E-1,18[&rate=5.859338763673895E-4]:4.978103089406E-1)[&rate=5.859338763673895E-4]:8.711506305809E-2,15[&rate=5.859338763673895E-4]:5.767061939164E-1)[&rate=5.859338763673895E-4]:4.680399884789E-2)[&rate=5.859338763673895E-4]:5.179519624146E-1,((144[&rate=5.859338763673895E-4]:1.903842881865E-1,(145[&rate=5.859338763673895E-4]:6.439019226552E-2,141[&rate=5.859338763673895E-4]:6.165046623794E-2)[&rate=5.859338763673895E-4]:1.31473547976E-1)[&rate=5.859338763673895E-4]:3.861775325679E-1,142[&rate=5.859338763673895E-4]:5.820412728094E-1)[&rate=5.859338763673895E-4]:7.018866357944E-1)[&rate=5.859338763673895E-4]:1.98574133199E-1,((((117[&rate=5.859338763673895E-4]:5.96288664215E-1,(30[&rate=5.859338763673895E-4]:3.573291370138E-1,4[&rate=5.859338763673895E-4]:1.847263972878E-1)[&rate=5.859338763673895E-4]:3.512882943245E-1)[&rate=5.859338763673895E-4]:5.263271617421E-2,(9[&rate=5.859338763673895E-4]:5.643096163038E-1,113[&rate=5.859338763673895E-4]:5.725287943858E-1)[&rate=5.859338763673895E-4]:7.365285997582E-2)[&rate=5.859338763673895E-4]:8.549865633259E-2,((110[&rate=5.859338763673895E-4]:4.375553172416E-1,105[&rate=5.859338763673895E-4]:4.156375090225E-1)[&rate=5.859338763673895E-4]:1.790418175324E-1,(17[&rate=5.859338763673895E-4]:3.110436041414E-1,14[&rate=5.859338763673895E-4]:2.726874397577E-1)[&rate=5.859338763673895E-4]:3.49389147071E-1)[&rate=5.859338763673895E-4]:1.096037238656E-1)[&rate=5.859338763673895E-4]:3.397494896209E-1,(((115[&rate=5.859338763673895E-4]:5.757225873341E-1,(13[&rate=5.859338763673895E-4]:4.461935789553E-1,19[&rate=5.859338763673895E-4]:4.84549743339E-1)[&rate=5.859338763673895E-4]:2.117207892006E-1)[&rate=5.859338763673895E-4]:3.768801861276E-2,(((107[&rate=5.859338763673895E-4]:2.149251930322E-1,109[&rate=5.859338763673895E-4]:2.341032752239E-1)[&rate=5.859338763673895E-4]:2.858320137808E-1,(114[&rate=5.859338763673895E-4]:3.005753125526E-1,112[&rate=5.859338763673895E-4]:3.827670933745E-1)[&rate=5.859338763673895E-4]:1.399079216576E-1)[&rate=5.859338763673895E-4]:3.770911335798E-2,108[&rate=5.859338763673895E-4]:5.357265941436E-1)[&rate=5.859338763673895E-4]:1.352182583786E-1)[&rate=5.859338763673895E-4]:7.924991491415E-2,((((104[&rate=5.859338763673895E-4]:9.485615753558E-2,106[&rate=5.859338763673895E-4]:9.485615753558E-2)[&rate=5.859338763673895E-4]:2.215642009018E-1,139[&rate=5.859338763673895E-4]:5.082011803551E-1)[&rate=5.859338763673895E-4]:2.690208968381E-1,111[&rate=5.859338763673895E-4]:6.018796114398E-1)[&rate=5.859338763673895E-4]:4.40469099502E-2,(116[&rate=5.859338763673895E-4]:4.735987450052E-1,(148[&rate=5.859338763673895E-4]:2.001741399558E-1,143[&rate=5.859338763673895E-4]:1.974344139285E-1)[&rate=5.859338763673895E-4]:3.11780769433E-1)[&rate=5.859338763673895E-4]:9.561544761773E-2)[&rate=5.859338763673895E-4]:1.234463282381E-1)[&rate=5.859338763673895E-4]:2.965774986323E-1)[&rate=5.859338763673895E-4]:2.384695017614E-1)[&rate=5.859338763673895E-4]:1.132159968944E-1)[&rate=5.859338763673895E-4]:1.021891380719E-1,10[&rate=5.859338763673895E-4]:1.517085258961E0)[&rate=5.859338763673895E-4]:4.040224072383E-1)[&rate=5.859338763673895E-4]:5.433164949371E-1,(97[&rate=5.859338763673895E-4]:2.527858407182E-1,(((26[&rate=5.859338763673895E-4]:6.568925456437E-1,(7[&rate=5.859338763673895E-4]:1.243064095343E-1,8[&rate=5.859338763673895E-4]:1.243064095343E-1)[&rate=5.859338763673895E-4]:4.257368210409E-1)[&rate=5.859338763673895E-4]:6.376217754297E-2,(31[&rate=5.859338763673895E-4]:7.09221806365E-1,(22[&rate=5.859338763673895E-4]:4.562236920471E-1,27[&rate=5.859338763673895E-4]:4.726620482115E-1)[&rate=5.859338763673895E-4]:1.982035937698E-1)[&rate=5.859338763673895E-4]:5.526853326014E-2)[&rate=5.859338763673895E-4]:4.379114942798E-1,2[&rate=5.859338763673895E-4]:9.750045736308E-1)[&rate=5.859338763673895E-4]:1.305545321283E0)[&rate=5.859338763673895E-4]:9.620303334551E-2)[&rate=5.859338763673895E-4]:1.005386832549E-1)[&rate=5.859338763673895E-4]:1.296822474512E-2)[&rate=5.859338763673895E-4]:5.718203283644E-2)[&rate=5.859338763673895E-4]:9.039079613652E-3)[&rate=5.859338763673895E-4]:8.351672336818E-2)[&rate=5.859338763673895E-4]:2.524471488233E-1,38[&rate=5.859338763673895E-4]:8.674130071424E-1)[&rate=5.859338763673895E-4]:2.107908291237E-1,((127[&rate=5.859338763673895E-4]:2.845023952155E0,((36[&rate=5.859338763673895E-4]:4.523283563782E-2,((((132[&rate=5.859338763673895E-4]:2.176335516033E-1,129[&rate=5.859338763673895E-4]:2.14893825576E-1)[&rate=5.859338763673895E-4]:5.862783689802E-2,(131[&rate=5.859338763673895E-4]:1.545830525605E-1,130[&rate=5.859338763673895E-4]:1.518433265332E-1)[&rate=5.859338763673895E-4]:1.216783359408E-1)[&rate=5.859338763673895E-4]:2.193597847475E-1,(69[&rate=5.859338763673895E-4]:5.305800057435E-1,118[&rate=5.859338763673895E-4]:5.196211016338E-1)[&rate=5.859338763673895E-4]:1.102466469576E-1)[&rate=5.859338763673895E-4]:1.000368554417E0,(128[&rate=5.859338763673895E-4]:1.425033131308E0,((65[&rate=5.859338763673895E-4]:2.354411882871E-1,((60[&rate=5.859338763673895E-4]:1.816091968303E-1,64[&rate=5.859338763673895E-4]:3.32294128337E-1)[&rate=5.859338763673895E-4]:1.030374373414E-2,62[&rate=5.859338763673895E-4]:3.836937624822E-1)[&rate=5.859338763673895E-4]:4.35282477227E-2)[&rate=5.859338763673895E-4]:4.045033870955E-1,(63[&rate=5.859338763673895E-4]:7.220468145736E-2,61[&rate=5.859338763673895E-4]:1.133005718684E-1)[&rate=5.859338763673895E-4]:7.18424825432E-1)[&rate=5.859338763673895E-4]:7.330337614047E-1)[&rate=5.859338763673895E-4]:6.547714430311E-2)[&rate=5.859338763673895E-4]:3.691434084883E-2)[&rate=5.859338763673895E-4]:1.918496888436E-1,121[&rate=5.859338763673895E-4]:2.316534579276E0)[&rate=5.859338763673895E-4]:8.739348246825E-2)[&rate=5.859338763673895E-4]:8.710901977343E-2,(35[&rate=5.859338763673895E-4]:3.594923283936E-1,(((47[&rate=5.859338763673895E-4]:3.927535291151E-1,44[&rate=5.859338763673895E-4]:3.872890482409E-1)[&rate=5.859338763673895E-4]:2.492501294406E-1,((51[&rate=5.859338763673895E-4]:4.916034347566E-1,(49[&rate=5.859338763673895E-4]:3.428688783068E-1,50[&rate=5.859338763673895E-4]:3.428688783068E-1)[&rate=5.859338763673895E-4]:1.432700755755E-1)[&rate=5.859338763673895E-4]:1.045475559673E-1,(((41[&rate=5.859338763673895E-4]:3.729319735065E-1,48[&rate=5.859338763673895E-4]:4.166478205009E-1)[&rate=5.859338763673895E-4]:1.550783783754E-2,42[&rate=5.859338763673895E-4]:3.939042922183E-1)[&rate=5.859338763673895E-4]:1.012358354646E-1,(43[&rate=5.859338763673895E-4]:4.955008361023E-1,46[&rate=5.859338763673895E-4]:4.955008361023E-1)[&rate=5.859338763673895E-4]:4.881961944922E-2)[&rate=5.859338763673895E-4]:7.915293954383E-2)[&rate=5.859338763673895E-4]:1.853026346037E-2)[&rate=5.859338763673895E-4]:1.244566606122E-1,45[&rate=5.859338763673895E-4]:7.582635978566E-1)[&rate=5.859338763673895E-4]:3.565996415333E-1)[&rate=5.859338763673895E-4]:5.517355863744E-3)[&rate=5.859338763673895E-4]:1.108287054933E-1)[&rate=5.859338763673895E-4]:2.640527689161E-1,((125[&rate=5.859338763673895E-4]:7.076016780669E-1,((53[&rate=5.859338763673895E-4]:5.558643584504E-1,(134[&rate=5.859338763673895E-4]:3.785159515117E-1,(137[&rate=5.859338763673895E-4]:4.122063023514E-1,133[&rate=5.859338763673895E-4]:3.711104119404E-1)[&rate=5.859338763673895E-4]:3.754252587246E-2)[&rate=5.859338763673895E-4]:9.292909176057E-1)[&rate=5.859338763673895E-4]:5.629663824109E-2,(((103[&rate=5.859338763673895E-4]:5.241523481963E-1,((12[&rate=5.859338763673895E-4]:1.412417575535E-1,5[&rate=5.859338763673895E-4]:1.0288559317E-1)[&rate=5.859338763673895E-4]:4.105964727288E-1,29[&rate=5.859338763673895E-4]:6.586875453508E-1)[&rate=5.859338763673895E-4]:9.834151517431E-2)[&rate=5.859338763673895E-4]:1.594200012565E0,52[&rate=5.859338763673895E-4]:4.540586262004E-1)[&rate=5.859338763673895E-4]:1.447262627383E-1,(((80[&rate=5.859338763673895E-4]:1.086110453326E-1,81[&rate=5.859338763673895E-4]:1.086110453326E-1)[&rate=5.859338763673895E-4]:2.467772093622E-1,(((71[&rate=5.859338763673895E-4]:2.266092382788E-1,77[&rate=5.859338763673895E-4]:2.896229369089E-1)[&rate=5.859338763673895E-4]:1.50737327235E-2,73[&rate=5.859338763673895E-4]:3.101761216872E-1)[&rate=5.859338763673895E-4]:6.07106082299E-2,(79[&rate=5.859338763673895E-4]:1.740738713687E-1,((78[&rate=5.859338763673895E-4]:5.12483796985E-2,72[&rate=5.859338763673895E-4]:2.933057147919E-2)[&rate=5.859338763673895E-4]:5.531479682586E-2,82[&rate=5.859338763673895E-4]:1.147823546064E-1)[&rate=5.859338763673895E-4]:6.751069484439E-2)[&rate=5.859338763673895E-4]:1.557169681375E-1)[&rate=5.859338763673895E-4]:3.381659327081E-2)[&rate=5.859338763673895E-4]:1.291106980416E-1,(75[&rate=5.859338763673895E-4]:4.082558118075E-1,(76[&rate=5.859338763673895E-4]:3.851795311259E-1,(74[&rate=5.859338763673895E-4]:3.322523306312E-1,70[&rate=5.859338763673895E-4]:2.938961662477E-1)[&rate=5.859338763673895E-4]:5.292720049471E-2)[&rate=5.859338763673895E-4]:2.307628068161E-2)[&rate=5.859338763673895E-4]:1.25558209422E-1)[&rate=5.859338763673895E-4]:8.032372050099E-1)[&rate=5.859338763673895E-4]:2.157282906421E-2)[&rate=5.859338763673895E-4]:3.058231950366E-1)[&rate=5.859338763673895E-4]:4.841432697053E-1,((((((59[&rate=5.859338763673895E-4]:2.0435889989E-1,37[&rate=5.859338763673895E-4]:2.426102660103E-1)[&rate=5.859338763673895E-4]:9.615094427039E-3,54[&rate=5.859338763673895E-4]:1.757226281969E-1)[&rate=5.859338763673895E-4]:9.833192733907E-2,55[&rate=5.859338763673895E-4]:3.041092003446E-1)[&rate=5.859338763673895E-4]:2.254779799791E-2,(58[&rate=5.859338763673895E-4]:2.48262053939E-1,56[&rate=5.859338763673895E-4]:2.209396495673E-1)[&rate=5.859338763673895E-4]:1.057173487752E-1)[&rate=5.859338763673895E-4]:9.758892308395E-2,57[&rate=5.859338763673895E-4]:4.351748831751E-1)[&rate=5.859338763673895E-4]:1.543824770369E-1,68[&rate=5.859338763673895E-4]:5.376447919059E-1)[&rate=5.859338763673895E-4]:4.874334891995E-1)[&rate=5.859338763673895E-4]:2.625335153336E-1)[&rate=5.859338763673895E-4]:2.005471722641E-2,((67[&rate=5.859338763673895E-4]:3.478216140285E-1,((123[&rate=5.859338763673895E-4]:2.741095098421E-1,122[&rate=5.859338763673895E-4]:2.741095098421E-1)[&rate=5.859338763673895E-4]:1.703896755548E-1,124[&rate=5.859338763673895E-4]:4.417669449598E-1)[&rate=5.859338763673895E-4]:4.045949789722E-1)[&rate=5.859338763673895E-4]:1.018408022731E-1,(66[&rate=5.859338763673895E-4]:3.709593978377E-1,(((135[&rate=5.859338763673895E-4]:5.403237287699E-1,(138[&rate=5.859338763673895E-4]:2.955763257764E-1,136[&rate=5.859338763673895E-4]:1.640694764612E-1)[&rate=5.859338763673895E-4]:4.447474029936E-1)[&rate=5.859338763673895E-4]:8.595748143136E-1,119[&rate=5.859338763673895E-4]:1.747843748563E0)[&rate=5.859338763673895E-4]:1.910424657212E-1,(126[&rate=5.859338763673895E-4]:9.324712943221E-1,120[&rate=5.859338763673895E-4]:1.622283406007E0)[&rate=5.859338763673895E-4]:2.207123973182E-1)[&rate=5.859338763673895E-4]:4.649498958824E-1)[&rate=5.859338763673895E-4]:7.870301846377E-2)[&rate=5.859338763673895E-4]:3.102834595916E-1)[&rate=5.859338763673895E-4]:1.186129841637E-1,34[&rate=5.859338763673895E-4]:1.554516142677E-2)[&rate=5.859338763673895E-4]:2.146270661003E-2)[&rate=5.859338763673895E-4]:2.077696960856E-2,32[&rate=5.859338763673895E-4]:3.586702942627E-2);
tree STATE_43020000 [&joint=-20977.441837214927,lnP=-20977.441837214927] = [&R] (((32[&rate=5.633075385991497E-4]:1.258884843089E-4,((((146[&rate=5.633075385991497E-4]:8.453994903459E-1,((40[&rate=5.633075385991497E-4]:6.558189484058E-1,(99[&rate=5.633075385991497E-4]:6.832886956735E-1,96[&rate=5.633075385991497E-4]:6.477695699907E-1)[&rate=5.633075385991497E-4]:1.228034767758E-1)[&rate=5.633075385991497E-4]:5.050380170057E-2,(((39[&rate=5.633075385991497E-4]:5.27406627397E-1,(101[&rate=5.633075385991497E-4]:7.160908950272E-1,((((102[&rate=5.633075385991497E-4]:2.080227884395E-1,(((11[&rate=5.633075385991497E-4]:4.808076569006E-1,140[&rate=5.633075385991497E-4]:4.616295747089E-1)[&rate=5.633075385991497E-4]:2.938163767359E-1,((25[&rate=5.633075385991497E-4]:5.716376190335E-1,20[&rate=5.633075385991497E-4]:5.524595368418E-1)[&rate=5.633075385991497E-4]:1.234224069556E-1,23[&rate=5.633075385991497E-4]:6.841011218795E-1)[&rate=5.633075385991497E-4]:1.754544186063E-1)[&rate=5.633075385991497E-4]:3.704277977011E-1,(((28[&rate=5.633075385991497E-4]:7.162900690518E-1,21[&rate=5.633075385991497E-4]:6.916325348054E-1)[&rate=5.633075385991497E-4]:1.274136565544E-1,1[&rate=5.633075385991497E-4]:5.740235574324E-2)[&rate=5.633075385991497E-4]:1.921708230644E-2,24[&rate=5.633075385991497E-4]:8.574413558579E-1)[&rate=5.633075385991497E-4]:3.835008864387E-1)[&rate=5.633075385991497E-4]:1.287243817592E-1)[&rate=5.633075385991497E-4]:9.478544466225E-2,(((145[&rate=5.633075385991497E-4]:3.787152875832E-1,141[&rate=5.633075385991497E-4]:3.759755615556E-1)[&rate=5.633075385991497E-4]:1.921523909988E-1,144[&rate=5.633075385991497E-4]:5.653882265271E-1)[&rate=5.633075385991497E-4]:2.736963430685E-1,142[&rate=5.633075385991497E-4]:8.445640216505E-1)[&rate=5.633075385991497E-4]:7.04819553917E-1)[&rate=5.633075385991497E-4]:2.958771993049E-2,((((((139[&rate=5.633075385991497E-4]:5.510693306689E-1,(111[&rate=5.633075385991497E-4]:2.301896895794E-1,106[&rate=5.633075385991497E-4]:2.13751333415E-1)[&rate=5.633075385991497E-4]:1.455371753362E-1)[&rate=5.633075385991497E-4]:9.197857276846E-2,104[&rate=5.633075385991497E-4]:4.512670815196E-1)[&rate=5.633075385991497E-4]:1.520281031832E-1,(148[&rate=5.633075385991497E-4]:1.776917903307E-1,143[&rate=5.633075385991497E-4]:1.749520643034E-1)[&rate=5.633075385991497E-4]:4.03685586153E-1)[&rate=5.633075385991497E-4]:1.258551228557E-1,116[&rate=5.633075385991497E-4]:6.688763349558E-1)[&rate=5.633075385991497E-4]:2.124716518477E-1,((108[&rate=5.633075385991497E-4]:6.895432235516E-1,(109[&rate=5.633075385991497E-4]:5.799362810375E-1,(107[&rate=5.633075385991497E-4]:3.622491626356E-1,(114[&rate=5.633075385991497E-4]:1.962086635367E-1,112[&rate=5.633075385991497E-4]:2.784004443585E-1)[&rate=5.633075385991497E-4]:1.057665264961E-1)[&rate=5.633075385991497E-4]:1.985090362102E-1)[&rate=5.633075385991497E-4]:1.315247507332E-1)[&rate=5.633075385991497E-4]:7.311523277225E-2,((13[&rate=5.633075385991497E-4]:5.055386095655E-1,19[&rate=5.633075385991497E-4]:5.438947739492E-1)[&rate=5.633075385991497E-4]:2.350034812573E-1,115[&rate=5.633075385991497E-4]:6.58350310001E-1)[&rate=5.633075385991497E-4]:4.677389974746E-2)[&rate=5.633075385991497E-4]:1.762237770551E-1)[&rate=5.633075385991497E-4]:2.934262692537E-1,((117[&rate=5.633075385991497E-4]:7.588472081855E-1,(113[&rate=5.633075385991497E-4]:5.102349193029E-1,(105[&rate=5.633075385991497E-4]:4.441291915616E-1,110[&rate=5.633075385991497E-4]:4.660469997807E-1)[&rate=5.633075385991497E-4]:3.870846746747E-2)[&rate=5.633075385991497E-4]:2.45872562855E-1)[&rate=5.633075385991497E-4]:6.479979559803E-2,((30[&rate=5.633075385991497E-4]:3.362898058638E-1,4[&rate=5.633075385991497E-4]:1.636870661378E-1)[&rate=5.633075385991497E-4]:3.972121320159E-1,(9[&rate=5.633075385991497E-4]:5.410068866775E-1,(17[&rate=5.633075385991497E-4]:3.068354756806E-1,14[&rate=5.633075385991497E-4]:2.684793112969E-1)[&rate=5.633075385991497E-4]:2.807467534626E-1)[&rate=5.633075385991497E-4]:6.920737996932E-2)[&rate=5.633075385991497E-4]:2.024738330271E-1)[&rate=5.633075385991497E-4]:4.360587591231E-1)[&rate=5.633075385991497E-4]:1.494025188927E-1)[&rate=5.633075385991497E-4]:1.872950304972E-1,(((18[&rate=5.633075385991497E-4]:5.875534595003E-1,6[&rate=5.633075385991497E-4]:5.245397608702E-1)[&rate=5.633075385991497E-4]:9.807014881024E-2,(10[&rate=5.633075385991497E-4]:2.124965854361E-1,15[&rate=5.633075385991497E-4]:2.508527498195E-1)[&rate=5.633075385991497E-4]:4.265516804087E-1)[&rate=5.633075385991497E-4]:2.121456322962E-1,(((89[&rate=5.633075385991497E-4]:1.49839624855E-1,88[&rate=5.633075385991497E-4]:1.36140994718E-1)[&rate=5.633075385991497E-4]:1.804887069758E-1,((((91[&rate=5.633075385991497E-4]:6.101662397268E-2,90[&rate=5.633075385991497E-4]:6.101662397268E-2)[&rate=5.633075385991497E-4]:4.660893821184E-2,92[&rate=5.633075385991497E-4]:1.076255621845E-1)[&rate=5.633075385991497E-4]:1.204176878629E-1,((85[&rate=5.633075385991497E-4]:7.94391871579E-2,84[&rate=5.633075385991497E-4]:7.94391871579E-2)[&rate=5.633075385991497E-4]:6.689160019876E-2,(93[&rate=5.633075385991497E-4]:1.161402700842E-1,(83[&rate=5.633075385991497E-4]:5.920580792067E-2,86[&rate=5.633075385991497E-4]:5.920580792067E-2)[&rate=5.633075385991497E-4]:4.323583202652E-2)[&rate=5.633075385991497E-4]:4.388914740946E-2)[&rate=5.633075385991497E-4]:6.801383255373E-2)[&rate=5.633075385991497E-4]:4.474004371172E-2,87[&rate=5.633075385991497E-4]:2.590846636221E-1)[&rate=5.633075385991497E-4]:5.754503807164E-2)[&rate=5.633075385991497E-4]:8.903215874157E-1,3[&rate=5.633075385991497E-4]:6.672252617123E-1)[&rate=5.633075385991497E-4]:1.154754857438E-1)[&rate=5.633075385991497E-4]:7.342505100459E-1)[&rate=5.633075385991497E-4]:2.018793635528E-1)[&rate=5.633075385991497E-4]:7.844798913635E-1)[&rate=5.633075385991497E-4]:1.259923156957E-1,((16[&rate=5.633075385991497E-4]:2.646265289553E0,(2[&rate=5.633075385991497E-4]:1.261578780337E0,((22[&rate=5.633075385991497E-4]:5.025810250807E-1,27[&rate=5.633075385991497E-4]:5.190193812451E-1)[&rate=5.633075385991497E-4]:3.86491574238E-1,(((7[&rate=5.633075385991497E-4]:2.260795245899E-1,8[&rate=5.633075385991497E-4]:2.260795245899E-1)[&rate=5.633075385991497E-4]:4.542077155909E-1,26[&rate=5.633075385991497E-4]:7.871365552492E-1)[&rate=5.633075385991497E-4]:9.129526134456E-2,31[&rate=5.633075385991497E-4]:9.222674330322E-1)[&rate=5.633075385991497E-4]:2.159968683458E-2)[&rate=5.633075385991497E-4]:5.451089207446E-1)[&rate=5.633075385991497E-4]:1.255919385928E0)[&rate=5.633075385991497E-4]:3.65557452719E-3,147[&rate=5.633075385991497E-4]:6.218049871431E-1)[&rate=5.633075385991497E-4]:8.897100512999E-2)[&rate=5.633075385991497E-4]:4.416764451177E-2,(((94[&rate=5.633075385991497E-4]:2.234452560521E-1,100[&rate=5.633075385991497E-4]:2.234452560521E-1)[&rate=5.633075385991497E-4]:1.370769435481E-1,95[&rate=5.633075385991497E-4]:4.452216531522E-1)[&rate=5.633075385991497E-4]:2.133138042148E-1,(98[&rate=5.633075385991497E-4]:5.920209549237E-1,97[&rate=5.633075385991497E-4]:3.925674030112E-1)[&rate=5.633075385991497E-4]:5.558554069453E-2)[&rate=5.633075385991497E-4]:1.783753925326E-1)[&rate=5.633075385991497E-4]:8.756162501846E-3)[&rate=5.633075385991497E-4]:1.885816100462E-2)[&rate=5.633075385991497E-4]:2.994998812581E-1,38[&rate=5.633075385991497E-4]:9.5637478144E-1)[&rate=5.633075385991497E-4]:4.224807451921E-1,(((121[&rate=5.633075385991497E-4]:2.011169175996E0,127[&rate=5.633075385991497E-4]:2.452265066407E0)[&rate=5.633075385991497E-4]:2.623439278871E-1,(36[&rate=5.633075385991497E-4]:9.584720446037E-2,35[&rate=5.633075385991497E-4]:4.927186199461E-2)[&rate=5.633075385991497E-4]:9.821384462834E-2)[&rate=5.633075385991497E-4]:4.443525003443E-1,(((128[&rate=5.633075385991497E-4]:1.254750757486E0,((60[&rate=5.633075385991497E-4]:7.847044699445E-2,((62[&rate=5.633075385991497E-4]:2.070152134543E-1,64[&rate=5.633075385991497E-4]:1.659193230432E-1)[&rate=5.633075385991497E-4]:5.379289903454E-2,65[&rate=5.633075385991497E-4]:6.902729057106E-2)[&rate=5.633075385991497E-4]:9.443156423386E-3)[&rate=5.633075385991497E-4]:2.610901018816E-1,(63[&rate=5.633075385991497E-4]:7.523371039686E-2,61[&rate=5.633075385991497E-4]:1.163296008079E-1)[&rate=5.633075385991497E-4]:4.150117699859E-1)[&rate=5.633075385991497E-4]:8.631354140895E-1)[&rate=5.633075385991497E-4]:3.51762891091E-1,((118[&rate=5.633075385991497E-4]:8.070294907405E-1,((132[&rate=5.633075385991497E-4]:2.873753962285E-1,(130[&rate=5.633075385991497E-4]:5.796524514894E-2,131[&rate=5.633075385991497E-4]:6.07049711763E-2)[&rate=5.633075385991497E-4]:2.266704250522E-1)[&rate=5.633075385991497E-4]:3.002884975534E-2,129[&rate=5.633075385991497E-4]:3.146645199565E-1)[&rate=5.633075385991497E-4]:3.55378669414E-1)[&rate=5.633075385991497E-4]:1.371222234378E-2,69[&rate=5.633075385991497E-4]:8.317006171939E-1)[&rate=5.633075385991497E-4]:9.2549796289E-1)[&rate=5.633075385991497E-4]:2.532577001285E-1,(45[&rate=5.633075385991497E-4]:7.732401811581E-1,(((49[&rate=5.633075385991497E-4]:4.398534674577E-1,50[&rate=5.633075385991497E-4]:4.398534674577E-1)[&rate=5.633075385991497E-4]:1.781208348504E-1,(46[&rate=5.633075385991497E-4]:4.624448747952E-1,(((42[&rate=5.633075385991497E-4]:3.009154047208E-2,48[&rate=5.633075385991497E-4]:6.83429065923E-2)[&rate=5.633075385991497E-4]:1.107442479722E-1,41[&rate=5.633075385991497E-4]:1.3537130757E-1)[&rate=5.633075385991497E-4]:2.341661220713E-1,43[&rate=5.633075385991497E-4]:4.241822383843E-1)[&rate=5.633075385991497E-4]:3.826263641093E-2)[&rate=5.633075385991497E-4]:1.883163127586E-1)[&rate=5.633075385991497E-4]:1.506938969609E-4,((47[&rate=5.633075385991497E-4]:3.101021075763E-2,44[&rate=5.633075385991497E-4]:2.554572988338E-2)[&rate=5.633075385991497E-4]:2.173066172053E-1,51[&rate=5.633075385991497E-4]:2.209944235915E-1)[&rate=5.633075385991497E-4]:4.025950534878E-1)[&rate=5.633075385991497E-4]:1.305250210187E-1)[&rate=5.633075385991497E-4]:3.13134955256E-1)[&rate=5.633075385991497E-4]:2.608339815495E-1)[&rate=5.633075385991497E-4]:1.846518731493E-1)[&rate=5.633075385991497E-4]:9.79602830248E-2,((((59[&rate=5.633075385991497E-4]:5.05636526952E-1,((37[&rate=5.633075385991497E-4]:3.330166596864E-1,((57[&rate=5.633075385991497E-4]:9.546348007729E-2,54[&rate=5.633075385991497E-4]:5.447987351994E-2)[&rate=5.633075385991497E-4]:1.888194539653E-1,58[&rate=5.633075385991497E-4]:3.006763766655E-1)[&rate=5.633075385991497E-4]:1.321459996079E-2)[&rate=5.633075385991497E-4]:2.831043203697E-2,(55[&rate=5.633075385991497E-4]:1.92466539597E-1,56[&rate=5.633075385991497E-4]:1.92466539597E-1)[&rate=5.633075385991497E-4]:1.224124646946E-1)[&rate=5.633075385991497E-4]:1.825608013488E-1)[&rate=5.633075385991497E-4]:5.055825027445E-1,68[&rate=5.633075385991497E-4]:9.620387018276E-1)[&rate=5.633075385991497E-4]:3.897374436229E-1,(((53[&rate=5.633075385991497E-4]:7.4462605243E-1,((103[&rate=5.633075385991497E-4]:4.421785068916E-1,((12[&rate=5.633075385991497E-4]:2.646936477168E-1,5[&rate=5.633075385991497E-4]:2.263374833333E-1)[&rate=5.633075385991497E-4]:1.540464006958E-1,29[&rate=5.633075385991497E-4]:5.255893634811E-1)[&rate=5.633075385991497E-4]:1.494658557393E-1)[&rate=5.633075385991497E-4]:1.643805408489E0,52[&rate=5.633075385991497E-4]:4.216901808195E-1)[&rate=5.633075385991497E-4]:3.311325929219E-1)[&rate=5.633075385991497E-4]:1.194583373259E-1,((((((79[&rate=5.633075385991497E-4]:4.327522387589E-1,(82[&rate=5.633075385991497E-4]:1.92541151997E-1,(78[&rate=5.633075385991497E-4]:6.435601167773E-2,72[&rate=5.633075385991497E-4]:4.243820345842E-2)[&rate=5.633075385991497E-4]:1.199659622372E-1)[&rate=5.633075385991497E-4]:2.48430264844E-1)[&rate=5.633075385991497E-4]:4.981815810049E-2,73[&rate=5.633075385991497E-4]:5.236662872702E-1)[&rate=5.633075385991497E-4]:5.740385252797E-4,(80[&rate=5.633075385991497E-4]:1.244693778558E-1,81[&rate=5.633075385991497E-4]:1.244693778558E-1)[&rate=5.633075385991497E-4]:3.504558794465E-1)[&rate=5.633075385991497E-4]:5.855485533336E-3,(77[&rate=5.633075385991497E-4]:4.400925070222E-1,71[&rate=5.633075385991497E-4]:3.770788083921E-1)[&rate=5.633075385991497E-4]:8.45238522519E-2)[&rate=5.633075385991497E-4]:2.819174089951E-1,(75[&rate=5.633075385991497E-4]:6.480033663876E-1,((76[&rate=5.633075385991497E-4]:4.963989375723E-1,74[&rate=5.633075385991497E-4]:4.963989375723E-1)[&rate=5.633075385991497E-4]:1.379518564564E-1,70[&rate=5.633075385991497E-4]:5.959946296453E-1)[&rate=5.633075385991497E-4]:1.365257235884E-2)[&rate=5.633075385991497E-4]:1.640098539363E-1)[&rate=5.633075385991497E-4]:7.402458303641E-1,(134[&rate=5.633075385991497E-4]:5.576573059204E-1,(137[&rate=5.633075385991497E-4]:3.216251437108E-1,133[&rate=5.633075385991497E-4]:2.805292532997E-1)[&rate=5.633075385991497E-4]:3.072650389218E-1)[&rate=5.633075385991497E-4]:1.000081196823E0)[&rate=5.633075385991497E-4]:5.828839768003E-2)[&rate=5.633075385991497E-4]:6.763934170554E-1,125[&rate=5.633075385991497E-4]:1.33009529315E0)[&rate=5.633075385991497E-4]:1.883475189672E-1)[&rate=5.633075385991497E-4]:3.277178286523E-2,((67[&rate=5.633075385991497E-4]:2.818582004811E-1,(122[&rate=5.633075385991497E-4]:3.345321422219E-1,(123[&rate=5.633075385991497E-4]:2.691615507373E-1,124[&rate=5.633075385991497E-4]:2.664293103002E-1)[&rate=5.633075385991497E-4]:6.537059148463E-2)[&rate=5.633075385991497E-4]:4.485986085999E-1)[&rate=5.633075385991497E-4]:1.58565582807E-1,(((126[&rate=5.633075385991497E-4]:6.813981005472E-1,(119[&rate=5.633075385991497E-4]:1.379743523775E0,(135[&rate=5.633075385991497E-4]:6.347275249467E-1,(138[&rate=5.633075385991497E-4]:1.878069070972E-1,136[&rate=5.633075385991497E-4]:5.630005778199E-2)[&rate=5.633075385991497E-4]:6.469206178496E-1)[&rate=5.633075385991497E-4]:3.970707933486E-1)[&rate=5.633075385991497E-4]:8.735709941624E-2)[&rate=5.633075385991497E-4]:4.144032588215E-1,120[&rate=5.633075385991497E-4]:1.785613471054E0)[&rate=5.633075385991497E-4]:5.307250863376E-1,66[&rate=5.633075385991497E-4]:3.793522560213E-1)[&rate=5.633075385991497E-4]:6.10715272668E-2)[&rate=5.633075385991497E-4]:3.964035072554E-1)[&rate=5.633075385991497E-4]:3.762307259785E-2)[&rate=5.633075385991497E-4]:1.060703219213E-2)[&rate=5.633075385991497E-4]:5.582440950435E-3,33[&rate=5.633075385991497E-4]:1.118778148946E-2)[&rate=5.633075385991497E-4]:1.645227380335E-3,34[&rate=5.633075385991497E-4]:2.927136503417E-2);
tree STATE_43110000 [&joint=-20956.303648661826,lnP=-20956.303648661826] = [&R] (((((((((99[&rate=5.504816119453104E-4]:5.827633824848E-1,96[&rate=5.504816119453104E-4]:5.47244256802E-1)[&rate=5.504816119453104E-4]:6.157713114677E-2,(98[&rate=5.504816119453104E-4]:5.863993404851E-1,((94[&rate=5.504816119453104E-4]:1.819025632727E-2,100[&rate=5.504816119453104E-4]:1.819025632727E-2)[&rate=5.504816119453104E-4]:4.05347353792E-1,95[&rate=5.504816119453104E-4]:5.082370636713E-1)[&rate=5.504816119453104E-4]:8.909123856251E-2)[&rate=5.504816119453104E-4]:3.608324964929E-2)[&rate=5.504816119453104E-4]:3.327695252493E-1,(((((40[&rate=5.504816119453104E-4]:4.319661921229E-1,(147[&rate=5.504816119453104E-4]:4.610986142073E-1,16[&rate=5.504816119453104E-4]:2.489214491144E0)[&rate=5.504816119453104E-4]:2.824462709589E-2)[&rate=5.504816119453104E-4]:5.794748323606E-4,(101[&rate=5.504816119453104E-4]:7.128630128618E-1,(((((((11[&rate=5.504816119453104E-4]:3.818141144001E-1,140[&rate=5.504816119453104E-4]:3.626360322084E-1)[&rate=5.504816119453104E-4]:1.43262228168E-1,20[&rate=5.504816119453104E-4]:6.017886713353E-1)[&rate=5.504816119453104E-4]:2.855629654764E-2,(23[&rate=5.504816119453104E-4]:5.466484671427E-1,25[&rate=5.504816119453104E-4]:5.576073712524E-1)[&rate=5.504816119453104E-4]:9.191567882225E-2)[&rate=5.504816119453104E-4]:3.094467279771E-1,((24[&rate=5.504816119453104E-4]:6.769854293646E-1,(21[&rate=5.504816119453104E-4]:6.138916412985E-1,28[&rate=5.504816119453104E-4]:6.385491755449E-1)[&rate=5.504816119453104E-4]:4.391570587435E-2)[&rate=5.504816119453104E-4]:1.856666907741E-1,1[&rate=5.504816119453104E-4]:8.183020233042E-2)[&rate=5.504816119453104E-4]:9.631765791306E-2)[&rate=5.504816119453104E-4]:2.968817098983E-1,102[&rate=5.504816119453104E-4]:9.420765233363E-2)[&rate=5.504816119453104E-4]:1.07793479992E-1,((((((30[&rate=5.504816119453104E-4]:5.307590617023E-1,4[&rate=5.504816119453104E-4]:3.581563219763E-1)[&rate=5.504816119453104E-4]:1.357076197104E-1,14[&rate=5.504816119453104E-4]:5.513981882618E-1)[&rate=5.504816119453104E-4]:6.755852490631E-2,(17[&rate=5.504816119453104E-4]:5.364384050906E-1,9[&rate=5.504816119453104E-4]:4.898630626248E-1)[&rate=5.504816119453104E-4]:1.208744724612E-1)[&rate=5.504816119453104E-4]:1.724709768267E-1,((117[&rate=5.504816119453104E-4]:5.725157458949E-1,113[&rate=5.504816119453104E-4]:5.697760198674E-1)[&rate=5.504816119453104E-4]:1.229502189963E-2,(105[&rate=5.504816119453104E-4]:4.995869972817E-1,110[&rate=5.504816119453104E-4]:5.215048055007E-1)[&rate=5.504816119453104E-4]:5.508678421153E-2)[&rate=5.504816119453104E-4]:2.093566482278E-1)[&rate=5.504816119453104E-4]:2.689964448594E-1,((((104[&rate=5.504816119453104E-4]:4.725354903414E-1,139[&rate=5.504816119453104E-4]:6.643163122592E-1)[&rate=5.504816119453104E-4]:5.509781184052E-2,(106[&rate=5.504816119453104E-4]:2.325416851381E-2,111[&rate=5.504816119453104E-4]:3.969252467818E-2)[&rate=5.504816119453104E-4]:5.043791336682E-1)[&rate=5.504816119453104E-4]:1.990322326424E-1,((148[&rate=5.504816119453104E-4]:3.67411070156E-1,143[&rate=5.504816119453104E-4]:3.646713441286E-1)[&rate=5.504816119453104E-4]:1.615392900213E-1,116[&rate=5.504816119453104E-4]:4.905941957936E-1)[&rate=5.504816119453104E-4]:1.757973664281E-1)[&rate=5.504816119453104E-4]:2.700526964398E-1,((115[&rate=5.504816119453104E-4]:5.16442182614E-1,((109[&rate=5.504816119453104E-4]:5.393548164228E-1,((114[&rate=5.504816119453104E-4]:2.901437770216E-1,112[&rate=5.504816119453104E-4]:3.723355578434E-1)[&rate=5.504816119453104E-4]:1.494879544648E-1,107[&rate=5.504816119453104E-4]:4.999057040891E-1)[&rate=5.504816119453104E-4]:2.027103014194E-2)[&rate=5.504816119453104E-4]:4.208537791598E-2,108[&rate=5.504816119453104E-4]:5.595223861197E-1)[&rate=5.504816119453104E-4]:1.445404306976E-2)[&rate=5.504816119453104E-4]:1.536091733266E-1,(13[&rate=5.504816119453104E-4]:6.235980820774E-1,19[&rate=5.504816119453104E-4]:6.619542464611E-1)[&rate=5.504816119453104E-4]:1.286450546851E-1)[&rate=5.504816119453104E-4]:2.663929027208E-1)[&rate=5.504816119453104E-4]:4.178809537104E-2)[&rate=5.504816119453104E-4]:1.246005197007E-1,(((141[&rate=5.504816119453104E-4]:2.99339060736E-2,145[&rate=5.504816119453104E-4]:3.267363210119E-2)[&rate=5.504816119453104E-4]:2.566647587971E-1,144[&rate=5.504816119453104E-4]:2.838589388433E-1)[&rate=5.504816119453104E-4]:2.936889393008E-1,142[&rate=5.504816119453104E-4]:5.830273301991E-1)[&rate=5.504816119453104E-4]:7.746000640821E-1)[&rate=5.504816119453104E-4]:9.094908051021E-2)[&rate=5.504816119453104E-4]:2.200814442596E-1,((((87[&rate=5.504816119453104E-4]:1.871732702007E-1,(((((84[&rate=5.504816119453104E-4]:5.539299463217E-2,83[&rate=5.504816119453104E-4]:5.539299463217E-2)[&rate=5.504816119453104E-4]:2.075735614649E-2,86[&rate=5.504816119453104E-4]:7.615035077866E-2)[&rate=5.504816119453104E-4]:7.814395148957E-3,85[&rate=5.504816119453104E-4]:8.396474592761E-2)[&rate=5.504816119453104E-4]:1.357191056583E-2,93[&rate=5.504816119453104E-4]:1.112352866305E-1)[&rate=5.504816119453104E-4]:5.41531907058E-2,((91[&rate=5.504816119453104E-4]:4.723297484133E-2,90[&rate=5.504816119453104E-4]:4.723297484133E-2)[&rate=5.504816119453104E-4]:1.639286993037E-2,92[&rate=5.504816119453104E-4]:6.362584477171E-2)[&rate=5.504816119453104E-4]:1.017626325646E-1)[&rate=5.504816119453104E-4]:3.548342300143E-2)[&rate=5.504816119453104E-4]:1.438437508219E-1,(88[&rate=5.504816119453104E-4]:5.408016737105E-2,89[&rate=5.504816119453104E-4]:6.777879750806E-2)[&rate=5.504816119453104E-4]:2.769368536515E-1)[&rate=5.504816119453104E-4]:7.318440384137E-1,3[&rate=5.504816119453104E-4]:5.231350320391E-1)[&rate=5.504816119453104E-4]:4.206948874536E-1,((18[&rate=5.504816119453104E-4]:6.395013299731E-1,6[&rate=5.504816119453104E-4]:5.76487631343E-1)[&rate=5.504816119453104E-4]:3.373553490242E-2,(10[&rate=5.504816119453104E-4]:5.050622232566E-1,15[&rate=5.504816119453104E-4]:5.4341838764E-1)[&rate=5.504816119453104E-4]:1.215992991532E-1)[&rate=5.504816119453104E-4]:3.856615477678E-1)[&rate=5.504816119453104E-4]:4.755129310651E-1)[&rate=5.504816119453104E-4]:2.962598883315E-1)[&rate=5.504816119453104E-4]:6.928468130872E-1)[&rate=5.504816119453104E-4]:3.426546673361E-2,((((7[&rate=5.504816119453104E-4]:4.90931915591E-2,8[&rate=5.504816119453104E-4]:4.90931915591E-2)[&rate=5.504816119453104E-4]:5.066683971477E-1,26[&rate=5.504816119453104E-4]:6.626109037754E-1)[&rate=5.504816119453104E-4]:1.011474011271E-1,(31[&rate=5.504816119453104E-4]:6.670376969765E-1,(22[&rate=5.504816119453104E-4]:4.598078721831E-1,27[&rate=5.504816119453104E-4]:4.762462283475E-1)[&rate=5.504816119453104E-4]:1.524353042453E-1)[&rate=5.504816119453104E-4]:1.405562243644E-1)[&rate=5.504816119453104E-4]:1.01860421439E-1,2[&rate=5.504816119453104E-4]:6.820570825057E-1)[&rate=5.504816119453104E-4]:1.741479854013E0)[&rate=5.504816119453104E-4]:1.472426128036E-3,(39[&rate=5.504816119453104E-4]:3.565141298351E-1,97[&rate=5.504816119453104E-4]:2.854758784689E-1)[&rate=5.504816119453104E-4]:1.117694299819E-1)[&rate=5.504816119453104E-4]:9.169930312897E-2,146[&rate=5.504816119453104E-4]:6.802014421808E-1)[&rate=5.504816119453104E-4]:2.668539518915E-1)[&rate=5.504816119453104E-4]:6.86683602645E-2,38[&rate=5.504816119453104E-4]:8.271991641729E-1)[&rate=5.504816119453104E-4]:4.675724368547E-1,(((36[&rate=5.504816119453104E-4]:1.577303863275E-1,35[&rate=5.504816119453104E-4]:1.111550438617E-1)[&rate=5.504816119453104E-4]:5.624941432928E-2,(127[&rate=5.504816119453104E-4]:2.364066619632E0,121[&rate=5.504816119453104E-4]:1.922970729221E0)[&rate=5.504816119453104E-4]:3.704611262298E-1)[&rate=5.504816119453104E-4]:1.103336434196E-2,(((128[&rate=5.504816119453104E-4]:1.306122968772E0,(((129[&rate=5.504816119453104E-4]:3.578352971373E-1,((130[&rate=5.504816119453104E-4]:3.065016382255E-2,131[&rate=5.504816119453104E-4]:3.338988984991E-2)[&rate=5.504816119453104E-4]:3.141863810289E-1,132[&rate=5.504816119453104E-4]:3.475762708788E-1)[&rate=5.504816119453104E-4]:1.299875228586E-2)[&rate=5.504816119453104E-4]:2.031683827417E-1,69[&rate=5.504816119453104E-4]:7.089488853586E-1)[&rate=5.504816119453104E-4]:3.889603859218E-2,118[&rate=5.504816119453104E-4]:7.368860198411E-1)[&rate=5.504816119453104E-4]:7.089629763277E-1)[&rate=5.504816119453104E-4]:1.49293915641E-2,((65[&rate=5.504816119453104E-4]:2.495164890193E-1,((60[&rate=5.504816119453104E-4]:2.322454358429E-2,62[&rate=5.504816119453104E-4]:2.15005365502E-1)[&rate=5.504816119453104E-4]:2.094364061819E-1,64[&rate=5.504816119453104E-4]:3.833458812729E-1)[&rate=5.504816119453104E-4]:1.68555392531E-2)[&rate=5.504816119453104E-4]:1.67254954569E-1,(63[&rate=5.504816119453104E-4]:1.541143170837E-1,61[&rate=5.504816119453104E-4]:1.952102074947E-1)[&rate=5.504816119453104E-4]:4.133420580113E-1)[&rate=5.504816119453104E-4]:8.522261222269E-1)[&rate=5.504816119453104E-4]:1.669096499051E-1,(45[&rate=5.504816119453104E-4]:5.885724391351E-1,(47[&rate=5.504816119453104E-4]:5.828643773041E-1,(((49[&rate=5.504816119453104E-4]:5.147051178077E-1,50[&rate=5.504816119453104E-4]:5.147051178077E-1)[&rate=5.504816119453104E-4]:1.608740833945E-2,(51[&rate=5.504816119453104E-4]:5.29768073759E-1,((46[&rate=5.504816119453104E-4]:5.319683318751E-1,43[&rate=5.504816119453104E-4]:5.319683318751E-1)[&rate=5.504816119453104E-4]:5.812361099171E-3,(41[&rate=5.504816119453104E-4]:4.331558065982E-1,(42[&rate=5.504816119453104E-4]:3.974680617823E-1,48[&rate=5.504816119453104E-4]:4.357194279025E-1)[&rate=5.504816119453104E-4]:4.115222569017E-2)[&rate=5.504816119453104E-4]:4.998007763315E-2)[&rate=5.504816119453104E-4]:1.930978515621E-2)[&rate=5.504816119453104E-4]:6.488933262419E-3)[&rate=5.504816119453104E-4]:6.188448212049E-3,44[&rate=5.504816119453104E-4]:5.643033787307E-1)[&rate=5.504816119453104E-4]:1.309651769915E-2)[&rate=5.504816119453104E-4]:1.390478314238E-2)[&rate=5.504816119453104E-4]:1.259933588144E-1)[&rate=5.504816119453104E-4]:2.192429355798E-1)[&rate=5.504816119453104E-4]:5.139683319791E-1)[&rate=5.504816119453104E-4]:6.77876137105E-2,((((57[&rate=5.504816119453104E-4]:4.296847890698E-1,((54[&rate=5.504816119453104E-4]:2.639946757569E-1,37[&rate=5.504816119453104E-4]:3.404974079974E-1)[&rate=5.504816119453104E-4]:8.451161557076E-2,(59[&rate=5.504816119453104E-4]:3.811365642025E-1,((56[&rate=5.504816119453104E-4]:2.414210183424E-1,55[&rate=5.504816119453104E-4]:2.414210183424E-1)[&rate=5.504816119453104E-4]:1.098827679492E-1,58[&rate=5.504816119453104E-4]:3.786261906634E-1)[&rate=5.504816119453104E-4]:2.163605659929E-2)[&rate=5.504816119453104E-4]:5.621093245394E-3)[&rate=5.504816119453104E-4]:4.019489118477E-2)[&rate=5.504816119453104E-4]:3.795645600466E-1,68[&rate=5.504816119453104E-4]:7.573367808104E-1)[&rate=5.504816119453104E-4]:3.625382557605E-1,(((134[&rate=5.504816119453104E-4]:6.469463179539E-1,(133[&rate=5.504816119453104E-4]:5.365325530421E-1,137[&rate=5.504816119453104E-4]:5.776284434532E-1)[&rate=5.504816119453104E-4]:1.405507512129E-1)[&rate=5.504816119453104E-4]:8.822680266002E-1,(53[&rate=5.504816119453104E-4]:7.578409770723E-1,((((((71[&rate=5.504816119453104E-4]:1.293739336917E-1,73[&rate=5.504816119453104E-4]:1.978670843765E-1)[&rate=5.504816119453104E-4]:2.886160073089E-1,77[&rate=5.504816119453104E-4]:4.810036396307E-1)[&rate=5.504816119453104E-4]:3.465821107197E-2,(79[&rate=5.504816119453104E-4]:1.403890929816E-1,((78[&rate=5.504816119453104E-4]:1.125852445797E-1,72[&rate=5.504816119453104E-4]:9.066743636039E-2)[&rate=5.504816119453104E-4]:1.680549954242E-2,82[&rate=5.504816119453104E-4]:1.376099222042E-1)[&rate=5.504816119453104E-4]:1.099834885948E-2)[&rate=5.504816119453104E-4]:3.39656319365E-1)[&rate=5.504816119453104E-4]:3.360692889569E-2,(81[&rate=5.504816119453104E-4]:6.851776010091E-2,80[&rate=5.504816119453104E-4]:6.851776010091E-2)[&rate=5.504816119453104E-4]:4.36915403059E-1)[&rate=5.504816119453104E-4]:2.391808646706E-1,(75[&rate=5.504816119453104E-4]:7.181558467865E-1,((74[&rate=5.504816119453104E-4]:4.577606255019E-1,70[&rate=5.504816119453104E-4]:4.194044611184E-1)[&rate=5.504816119453104E-4]:9.00595121391E-2,76[&rate=5.504816119453104E-4]:5.47820137641E-1)[&rate=5.504816119453104E-4]:1.703357091455E-1)[&rate=5.504816119453104E-4]:7.577324953714E-2)[&rate=5.504816119453104E-4]:6.392075886603E-1,(52[&rate=5.504816119453104E-4]:6.344205499655E-1,(103[&rate=5.504816119453104E-4]:5.870891519031E-1,((12[&rate=5.504816119453104E-4]:6.343117901385E-2,5[&rate=5.504816119453104E-4]:2.507501463039E-2)[&rate=5.504816119453104E-4]:4.980654940288E-1,29[&rate=5.504816119453104E-4]:6.683459881112E-1)[&rate=5.504816119453104E-4]:1.516198761207E-1)[&rate=5.504816119453104E-4]:1.711625132623E0)[&rate=5.504816119453104E-4]:6.044979771775E-2)[&rate=5.504816119453104E-4]:7.116735070045E-2)[&rate=5.504816119453104E-4]:1.943085681474E-2)[&rate=5.504816119453104E-4]:1.958149122856E-1,125[&rate=5.504816119453104E-4]:7.627042325114E-1)[&rate=5.504816119453104E-4]:5.238374707262E-1)[&rate=5.504816119453104E-4]:1.358445512558E-1,((((120[&rate=5.504816119453104E-4]:1.668508142156E0,(135[&rate=5.504816119453104E-4]:6.946035371927E-1,(138[&rate=5.504816119453104E-4]:2.78075570541E-1,136[&rate=5.504816119453104E-4]:1.465687212258E-1)[&rate=5.504816119453104E-4]:6.165279666517E-1)[&rate=5.504816119453104E-4]:7.218498104424E-1)[&rate=5.504816119453104E-4]:5.881467083646E-2,(119[&rate=5.504816119453104E-4]:1.800886663682E0,126[&rate=5.504816119453104E-4]:1.015184141038E0)[&rate=5.504816119453104E-4]:2.232656026907E-2)[&rate=5.504816119453104E-4]:3.222860770415E-1,66[&rate=5.504816119453104E-4]:1.126225886638E-1)[&rate=5.504816119453104E-4]:4.254765826773E-1,(67[&rate=5.504816119453104E-4]:3.914460244459E-1,(123[&rate=5.504816119453104E-4]:3.067738457631E-1,(122[&rate=5.504816119453104E-4]:2.754755903239E-1,124[&rate=5.504816119453104E-4]:2.727433498868E-1)[&rate=5.504816119453104E-4]:3.129825543923E-2)[&rate=5.504816119453104E-4]:5.859447290234E-1)[&rate=5.504816119453104E-4]:1.466531468952E-1)[&rate=5.504816119453104E-4]:1.698997787133E-1)[&rate=5.504816119453104E-4]:5.21948181682E-2)[&rate=5.504816119453104E-4]:1.091366828306E-1,34[&rate=5.504816119453104E-4]:6.31675242308E-3)[&rate=5.504816119453104E-4]:6.204921398185E-2,32[&rate=5.504816119453104E-4]:4.644815818584E-2)[&rate=5.504816119453104E-4]:4.544282365489E-3,33[&rate=5.504816119453104E-4]:5.647189260604E-2);
tree STATE_43200000 [&joint=-20965.274396319106,lnP=-20965.274396319106] = [&R] (33[&rate=6.083458919979517E-4]:8.028717142161E-2,(32[&rate=6.083458919979517E-4]:1.792426496408E-2,(34[&rate=6.083458919979517E-4]:1.862056226382E-2,(((66[&rate=6.083458919979517E-4]:3.330139852984E-1,((126[&rate=6.083458919979517E-4]:1.026729378283E0,120[&rate=6.083458919979517E-4]:1.716541489968E0)[&rate=6.083458919979517E-4]:6.944120584243E-2,(119[&rate=6.083458919979517E-4]:1.551082796245E0,(135[&rate=6.083458919979517E-4]:4.478690290241E-1,(138[&rate=6.083458919979517E-4]:1.533485019373E-1,136[&rate=6.083458919979517E-4]:2.18416526221E-2)[&rate=6.083458919979517E-4]:4.945205270869E-1)[&rate=6.083458919979517E-4]:7.552685617412E-1)[&rate=6.083458919979517E-4]:3.307903105244E-1)[&rate=6.083458919979517E-4]:4.84017590858E-1)[&rate=6.083458919979517E-4]:2.453817858681E-1,(67[&rate=6.083458919979517E-4]:3.171976573602E-1,((123[&rate=6.083458919979517E-4]:5.757054119879E-2,124[&rate=6.083458919979517E-4]:5.483830076166E-2)[&rate=6.083458919979517E-4]:2.426070699694E-1,122[&rate=6.083458919979517E-4]:3.001776111682E-1)[&rate=6.083458919979517E-4]:5.182925965327E-1)[&rate=6.083458919979517E-4]:2.611981138063E-1)[&rate=6.083458919979517E-4]:1.278746694883E-1,(((((((57[&rate=6.083458919979517E-4]:2.329080889729E-1,54[&rate=6.083458919979517E-4]:1.919244824155E-1)[&rate=6.083458919979517E-4]:1.024590309236E-1,(56[&rate=6.083458919979517E-4]:2.330515471484E-1,55[&rate=6.083458919979517E-4]:2.330515471484E-1)[&rate=6.083458919979517E-4]:9.138661099938E-2)[&rate=6.083458919979517E-4]:5.730370784425E-2,(58[&rate=6.083458919979517E-4]:1.339824381655E-1,37[&rate=6.083458919979517E-4]:1.531081212256E-1)[&rate=6.083458919979517E-4]:2.750818321982E-1)[&rate=6.083458919979517E-4]:1.198920387838E-1,59[&rate=6.083458919979517E-4]:5.098306260875E-1)[&rate=6.083458919979517E-4]:8.419649514376E-2,68[&rate=6.083458919979517E-4]:5.448467933623E-1)[&rate=6.083458919979517E-4]:4.700451590481E-1,((53[&rate=6.083458919979517E-4]:6.230404794933E-1,((((137[&rate=6.083458919979517E-4]:1.69541444409E-1,134[&rate=6.083458919979517E-4]:9.830856769682E-2)[&rate=6.083458919979517E-4]:4.001909015771E-1,133[&rate=6.083458919979517E-4]:5.286364555751E-1)[&rate=6.083458919979517E-4]:7.438224722486E-1,(((77[&rate=6.083458919979517E-4]:2.027548023878E-1,73[&rate=6.083458919979517E-4]:2.082342544425E-1)[&rate=6.083458919979517E-4]:3.812442385227E-1,((81[&rate=6.083458919979517E-4]:9.416744498143E-2,80[&rate=6.083458919979517E-4]:9.416744498143E-2)[&rate=6.083458919979517E-4]:4.378381351683E-1,((72[&rate=6.083458919979517E-4]:6.363636917157E-2,78[&rate=6.083458919979517E-4]:8.555417739088E-2)[&rate=6.083458919979517E-4]:7.868130294231E-2,(82[&rate=6.083458919979517E-4]:9.803390194461E-2,(79[&rate=6.083458919979517E-4]:6.798600514658E-2,71[&rate=6.083458919979517E-4]:4.058874487255E-2)[&rate=6.083458919979517E-4]:2.182871871595E-2)[&rate=6.083458919979517E-4]:7.442075647065E-2)[&rate=6.083458919979517E-4]:3.759892778988E-1)[&rate=6.083458919979517E-4]:8.157844322429E-3)[&rate=6.083458919979517E-4]:9.959404343526E-2,(((76[&rate=6.083458919979517E-4]:3.510590098889E-1,74[&rate=6.083458919979517E-4]:3.510590098889E-1)[&rate=6.083458919979517E-4]:1.475834395492E-2,70[&rate=6.083458919979517E-4]:3.274611894604E-1)[&rate=6.083458919979517E-4]:2.07148140211E-2,75[&rate=6.083458919979517E-4]:3.86532167865E-1)[&rate=6.083458919979517E-4]:3.025403685355E-1)[&rate=6.083458919979517E-4]:5.477699530671E-1)[&rate=6.083458919979517E-4]:2.384256967496E-2,(52[&rate=6.083458919979517E-4]:4.673635102236E-1,(103[&rate=6.083458919979517E-4]:4.71328940594E-1,((12[&rate=6.083458919979517E-4]:1.908460141064E-1,5[&rate=6.083458919979517E-4]:1.524898497229E-1)[&rate=6.083458919979517E-4]:2.889680299788E-1,29[&rate=6.083458919979517E-4]:5.866633591538E-1)[&rate=6.083458919979517E-4]:1.17542293769E-1)[&rate=6.083458919979517E-4]:1.660328304191E0)[&rate=6.083458919979517E-4]:5.505521161818E-2)[&rate=6.083458919979517E-4]:1.088184789629E-1)[&rate=6.083458919979517E-4]:2.178865504394E-1,125[&rate=6.083458919979517E-4]:6.305445162714E-1)[&rate=6.083458919979517E-4]:5.510141028056E-1)[&rate=6.083458919979517E-4]:1.117033690887E-1,((((39[&rate=6.083458919979517E-4]:4.944493548465E-1,((147[&rate=6.083458919979517E-4]:4.072060201212E-1,((((7[&rate=6.083458919979517E-4]:1.952830486519E-1,8[&rate=6.083458919979517E-4]:1.952830486519E-1)[&rate=6.083458919979517E-4]:5.00551647063E-1,26[&rate=6.083458919979517E-4]:8.026840107834E-1)[&rate=6.083458919979517E-4]:1.494217483797E-1,((2[&rate=6.083458919979517E-4]:4.03356149721E-1,(22[&rate=6.083458919979517E-4]:3.679294749842E-1,27[&rate=6.083458919979517E-4]:3.843678311486E-1)[&rate=6.083458919979517E-4]:2.080294144628E-1)[&rate=6.083458919979517E-4]:2.34952528915E-4,31[&rate=6.083458919979517E-4]:6.30988362524E-1)[&rate=6.083458919979517E-4]:3.649530130776E-1)[&rate=6.083458919979517E-4]:1.474307771407E0,16[&rate=6.083458919979517E-4]:2.371619010023E0)[&rate=6.083458919979517E-4]:6.370288703549E-2)[&rate=6.083458919979517E-4]:1.061917655563E-1,(97[&rate=6.083458919979517E-4]:2.32107221696E-1,40[&rate=6.083458919979517E-4]:3.031454730622E-1)[&rate=6.083458919979517E-4]:1.52875263435E-1)[&rate=6.083458919979517E-4]:3.84286183493E-2)[&rate=6.083458919979517E-4]:4.518794092485E-2,((((95[&rate=6.083458919979517E-4]:3.742385767207E-1,(100[&rate=6.083458919979517E-4]:1.497974999321E-1,94[&rate=6.083458919979517E-4]:1.497974999321E-1)[&rate=6.083458919979517E-4]:1.397416232366E-1)[&rate=6.083458919979517E-4]:2.002819547519E-1,98[&rate=6.083458919979517E-4]:5.635915697239E-1)[&rate=6.083458919979517E-4]:6.16264296819E-3,(99[&rate=6.083458919979517E-4]:3.982794274379E-1,96[&rate=6.083458919979517E-4]:3.627603017551E-1)[&rate=6.083458919979517E-4]:1.933327087514E-1)[&rate=6.083458919979517E-4]:7.627726758437E-2,(146[&rate=6.083458919979517E-4]:6.136337982472E-1,(101[&rate=6.083458919979517E-4]:9.200955788264E-1,(((((((30[&rate=6.083458919979517E-4]:2.136320130845E-1,4[&rate=6.083458919979517E-4]:4.10292733585E-2)[&rate=6.083458919979517E-4]:2.865873053173E-1,14[&rate=6.083458919979517E-4]:3.85150825251E-1)[&rate=6.083458919979517E-4]:6.942488162912E-2,(17[&rate=6.083458919979517E-4]:4.224852216992E-1,9[&rate=6.083458919979517E-4]:3.759098792334E-1)[&rate=6.083458919979517E-4]:7.044664956464E-2)[&rate=6.083458919979517E-4]:1.159105832509E-1,(((117[&rate=6.083458919979517E-4]:2.570421576809E-1,110[&rate=6.083458919979517E-4]:2.488229795986E-1)[&rate=6.083458919979517E-4]:1.414225586233E-1,113[&rate=6.083458919979517E-4]:3.957249902766E-1)[&rate=6.083458919979517E-4]:4.412377844898E-5,105[&rate=6.083458919979517E-4]:3.683718537812E-1)[&rate=6.083458919979517E-4]:1.747171760761E-1)[&rate=6.083458919979517E-4]:2.156424160493E-1,(((13[&rate=6.083458919979517E-4]:5.256125468091E-1,19[&rate=6.083458919979517E-4]:5.639687111928E-1)[&rate=6.083458919979517E-4]:4.134552323575E-2,((((112[&rate=6.083458919979517E-4]:2.279767371728E-1,114[&rate=6.083458919979517E-4]:1.45784956351E-1)[&rate=6.083458919979517E-4]:1.537169078992E-1,(109[&rate=6.083458919979517E-4]:3.746874111509E-1,107[&rate=6.083458919979517E-4]:3.555093289592E-1)[&rate=6.083458919979517E-4]:4.26650789379E-3)[&rate=6.083458919979517E-4]:5.844986347885E-2,108[&rate=6.083458919979517E-4]:4.154859743045E-1)[&rate=6.083458919979517E-4]:7.472031557417E-2,115[&rate=6.083458919979517E-4]:4.326720433032E-1)[&rate=6.083458919979517E-4]:5.209424591978E-2)[&rate=6.083458919979517E-4]:1.60238210885E-1,((116[&rate=6.083458919979517E-4]:4.624300780046E-1,(148[&rate=6.083458919979517E-4]:3.497468701594E-1,143[&rate=6.083458919979517E-4]:3.47007144132E-1)[&rate=6.083458919979517E-4]:1.510393722289E-1)[&rate=6.083458919979517E-4]:1.72666931453E-1,(111[&rate=6.083458919979517E-4]:5.376233138256E-1,((104[&rate=6.083458919979517E-4]:1.057837946516E-1,106[&rate=6.083458919979517E-4]:1.057837946516E-1)[&rate=6.083458919979517E-4]:3.855086239602E-1,139[&rate=6.083458919979517E-4]:6.830732405295E-1)[&rate=6.083458919979517E-4]:2.989253904943E-2)[&rate=6.083458919979517E-4]:1.741860243991E-1)[&rate=6.083458919979517E-4]:9.907490650456E-3)[&rate=6.083458919979517E-4]:5.89324252505E-2)[&rate=6.083458919979517E-4]:5.203920887766E-1,((((145[&rate=6.083458919979517E-4]:2.954557823225E-2,141[&rate=6.083458919979517E-4]:2.680585220466E-2)[&rate=6.083458919979517E-4]:1.321969012169E-1,144[&rate=6.083458919979517E-4]:1.562630273942E-1)[&rate=6.083458919979517E-4]:1.684794422503E-1,142[&rate=6.083458919979517E-4]:3.302219216995E-1)[&rate=6.083458919979517E-4]:1.124226510108E0,((((21[&rate=6.083458919979517E-4]:5.736524655698E-1,28[&rate=6.083458919979517E-4]:5.983099998163E-1)[&rate=6.083458919979517E-4]:2.51149835178E-1,1[&rate=6.083458919979517E-4]:6.315846513139E-2)[&rate=6.083458919979517E-4]:1.892356179412E-2,24[&rate=6.083458919979517E-4]:8.629039447337E-1)[&rate=6.083458919979517E-4]:4.822964169842E-1,(((11[&rate=6.083458919979517E-4]:4.757742294374E-1,140[&rate=6.083458919979517E-4]:4.565961472457E-1)[&rate=6.083458919979517E-4]:1.917534843467E-1,(23[&rate=6.083458919979517E-4]:5.88892678862E-1,(25[&rate=6.083458919979517E-4]:2.261987313562E-1,20[&rate=6.083458919979517E-4]:2.070206491645E-1)[&rate=6.083458919979517E-4]:3.736528516154E-1)[&rate=6.083458919979517E-4]:1.635665417713E-1)[&rate=6.083458919979517E-4]:4.47680634405E-1,102[&rate=6.083458919979517E-4]:4.945492353158E-2)[&rate=6.083458919979517E-4]:1.3410160257E-1)[&rate=6.083458919979517E-4]:2.431656323971E-2)[&rate=6.083458919979517E-4]:2.467510287623E-2)[&rate=6.083458919979517E-4]:2.460750611463E-1,(3[&rate=6.083458919979517E-4]:5.342451730465E-1,(((6[&rate=6.083458919979517E-4]:5.062423792988E-1,(10[&rate=6.083458919979517E-4]:3.720504313765E-1,15[&rate=6.083458919979517E-4]:4.1040659576E-1)[&rate=6.083458919979517E-4]:1.506303040866E-1)[&rate=6.083458919979517E-4]:2.053537654196E-2,18[&rate=6.083458919979517E-4]:5.897914544709E-1)[&rate=6.083458919979517E-4]:5.10409493461E-2,((((85[&rate=6.083458919979517E-4]:4.306066162973E-2,86[&rate=6.083458919979517E-4]:4.306066162973E-2)[&rate=6.083458919979517E-4]:1.350476178512E-1,((93[&rate=6.083458919979517E-4]:7.274460017263E-2,84[&rate=6.083458919979517E-4]:5.904597003561E-2)[&rate=6.083458919979517E-4]:1.164090042316E-1,83[&rate=6.083458919979517E-4]:1.754549742672E-1)[&rate=6.083458919979517E-4]:2.653305213726E-3)[&rate=6.083458919979517E-4]:8.525852752466E-2,((91[&rate=6.083458919979517E-4]:5.440379043192E-2,90[&rate=6.083458919979517E-4]:5.440379043192E-2)[&rate=6.083458919979517E-4]:1.291347513229E-1,92[&rate=6.083458919979517E-4]:1.835385417548E-1)[&rate=6.083458919979517E-4]:9.352689538782E-2)[&rate=6.083458919979517E-4]:3.397072444269E-2,((88[&rate=6.083458919979517E-4]:1.79450646149E-2,89[&rate=6.083458919979517E-4]:3.164369475191E-2)[&rate=6.083458919979517E-4]:1.929343194407E-1,87[&rate=6.083458919979517E-4]:2.108793840556E-1)[&rate=6.083458919979517E-4]:8.645814739268E-2)[&rate=6.083458919979517E-4]:7.681524066152E-1)[&rate=6.083458919979517E-4]:8.481262380185E-3)[&rate=6.083458919979517E-4]:9.416383542899E-1)[&rate=6.083458919979517E-4]:4.469517775176E-1)[&rate=6.083458919979517E-4]:5.464837991796E-1)[&rate=6.083458919979517E-4]:2.420096071793E-2)[&rate=6.083458919979517E-4]:2.202111604114E-2)[&rate=6.083458919979517E-4]:2.459155588931E-1,38[&rate=6.083458919979517E-4]:7.172468437354E-1)[&rate=6.083458919979517E-4]:3.65191607938E-1,(35[&rate=6.083458919979517E-4]:6.984644490192E-2,((121[&rate=6.083458919979517E-4]:1.798068273609E0,127[&rate=6.083458919979517E-4]:2.23916416402E0)[&rate=6.083458919979517E-4]:3.540376526848E-1,(36[&rate=6.083458919979517E-4]:4.783954024649E-3,((((51[&rate=6.083458919979517E-4]:5.258956602114E-1,(((49[&rate=6.083458919979517E-4]:2.603847890084E-1,50[&rate=6.083458919979517E-4]:2.603847890084E-1)[&rate=6.083458919979517E-4]:2.463950431537E-1,(47[&rate=6.083458919979517E-4]:1.798490640252E-1,44[&rate=6.083458919979517E-4]:1.743845831509E-1)[&rate=6.083458919979517E-4]:3.597176533826E-1)[&rate=6.083458919979517E-4]:1.16163206824E-2,((((41[&rate=6.083458919979517E-4]:2.323433051338E-1,48[&rate=6.083458919979517E-4]:2.760591521282E-1)[&rate=6.083458919979517E-4]:2.4174934496E-3,42[&rate=6.083458919979517E-4]:2.402252794576E-1)[&rate=6.083458919979517E-4]:9.281146784365E-2,43[&rate=6.083458919979517E-4]:3.8221707517E-1)[&rate=6.083458919979517E-4]:7.778063066982E-3,46[&rate=6.083458919979517E-4]:3.89995138237E-1)[&rate=6.083458919979517E-4]:1.611878998532E-1)[&rate=6.083458919979517E-4]:2.035026492683E-3)[&rate=6.083458919979517E-4]:2.728329473769E-2,45[&rate=6.083458919979517E-4]:5.723046380092E-1)[&rate=6.083458919979517E-4]:7.40729725991E-2,(128[&rate=6.083458919979517E-4]:1.397109248217E0,((65[&rate=6.083458919979517E-4]:1.971555887862E-1,(62[&rate=6.083458919979517E-4]:3.328294361728E-1,(64[&rate=6.083458919979517E-4]:1.744588206347E-1,60[&rate=6.083458919979517E-4]:2.377388912795E-2)[&rate=6.083458919979517E-4]:1.172747251271E-1)[&rate=6.083458919979517E-4]:5.610697453118E-2)[&rate=6.083458919979517E-4]:2.697432702678E-1,(63[&rate=6.083458919979517E-4]:1.075999802985E-1,61[&rate=6.083458919979517E-4]:1.486958707095E-1)[&rate=6.083458919979517E-4]:5.099838102623E-1)[&rate=6.083458919979517E-4]:8.781555946425E-1)[&rate=6.083458919979517E-4]:2.266457468268E-2)[&rate=6.083458919979517E-4]:5.224283484027E-3,(69[&rate=6.083458919979517E-4]:7.732562125102E-1,((132[&rate=6.083458919979517E-4]:2.441724079894E-1,(129[&rate=6.083458919979517E-4]:2.295405325075E-1,(130[&rate=6.083458919979517E-4]:1.427435391608E-1,131[&rate=6.083458919979517E-4]:1.454832651881E-1)[&rate=6.083458919979517E-4]:8.679699334678E-2)[&rate=6.083458919979517E-4]:1.189214945451E-2)[&rate=6.083458919979517E-4]:2.465578642604E-1,118[&rate=6.083458919979517E-4]:6.249768475924E-1)[&rate=6.083458919979517E-4]:1.373204608082E-1)[&rate=6.083458919979517E-4]:8.024268253804E-1)[&rate=6.083458919979517E-4]:6.197762846292E-2)[&rate=6.083458919979517E-4]:6.786991747443E-2)[&rate=6.083458919979517E-4]:4.37679158686E-2)[&rate=6.083458919979517E-4]:4.10226560256E-1)[&rate=6.083458919979517E-4]:9.880167856885E-2)[&rate=6.083458919979517E-4]:1.273957569281E-1)[&rate=6.083458919979517E-4]:1.753638202391E-1)[&rate=6.083458919979517E-4]:2.122151091934E-2)[&rate=6.083458919979517E-4]:5.688345440282E-2);
tree STATE_43290000 [&joint=-20956.436916637944,lnP=-20956.436916637944] = [&R] ((33[&rate=5.709264522848207E-4]:6.542820183787E-2,32[&rate=5.709264522848207E-4]:5.994874978315E-2)[&rate=5.709264522848207E-4]:1.734515479307E-2,((((((98[&rate=5.709264522848207E-4]:6.16295262994E-1,((100[&rate=5.709264522848207E-4]:4.049767493522E-1,95[&rate=5.709264522848207E-4]:4.896762029043E-1)[&rate=5.709264522848207E-4]:1.260780140398E-1,(94[&rate=5.709264522848207E-4]:5.048527631845E-1,(99[&rate=5.709264522848207E-4]:5.410243018157E-1,96[&rate=5.709264522848207E-4]:5.055051761328E-1)[&rate=5.709264522848207E-4]:5.94568766694E-2)[&rate=5.709264522848207E-4]:2.620200020748E-2)[&rate=5.709264522848207E-4]:1.147000779872E-2)[&rate=5.709264522848207E-4]:3.273781478344E-1,(((146[&rate=5.709264522848207E-4]:5.859699105946E-1,((((22[&rate=5.709264522848207E-4]:4.28282933105E-1,27[&rate=5.709264522848207E-4]:4.447212892694E-1)[&rate=5.709264522848207E-4]:1.950286009716E-1,31[&rate=5.709264522848207E-4]:6.781060546247E-1)[&rate=5.709264522848207E-4]:4.575806297105E-2,2[&rate=5.709264522848207E-4]:4.964668573216E-1)[&rate=5.709264522848207E-4]:4.361347841631E-2,((7[&rate=5.709264522848207E-4]:1.340359976102E-1,8[&rate=5.709264522848207E-4]:1.340359976102E-1)[&rate=5.709264522848207E-4]:4.17187299795E-1,26[&rate=5.709264522848207E-4]:6.580726124737E-1)[&rate=5.709264522848207E-4]:6.556936709992E-2)[&rate=5.709264522848207E-4]:1.882396798451E0)[&rate=5.709264522848207E-4]:3.158035426767E-2,((16[&rate=5.709264522848207E-4]:2.48634191624E0,147[&rate=5.709264522848207E-4]:4.58226039303E-1)[&rate=5.709264522848207E-4]:6.590215835052E-2,((101[&rate=5.709264522848207E-4]:6.7642481803E-1,((((((11[&rate=5.709264522848207E-4]:3.221001493236E-1,140[&rate=5.709264522848207E-4]:3.029220671318E-1)[&rate=5.709264522848207E-4]:3.474307035986E-1,((25[&rate=5.709264522848207E-4]:3.135227257553E-1,20[&rate=5.709264522848207E-4]:2.943446435636E-1)[&rate=5.709264522848207E-4]:3.937342912015E-1,23[&rate=5.709264522848207E-4]:6.962981128472E-1)[&rate=5.709264522848207E-4]:5.816424692422E-2)[&rate=5.709264522848207E-4]:4.449368795765E-1,(24[&rate=5.709264522848207E-4]:9.798033588172E-1,(1[&rate=5.709264522848207E-4]:1.543718079417E-1,(28[&rate=5.709264522848207E-4]:7.237100673597E-1,21[&rate=5.709264522848207E-4]:6.990525331132E-1)[&rate=5.709264522848207E-4]:2.16963110445E-1)[&rate=5.709264522848207E-4]:4.460963306729E-2)[&rate=5.709264522848207E-4]:2.305547846403E-1)[&rate=5.709264522848207E-4]:1.12628840122E-2,102[&rate=5.709264522848207E-4]:5.997719185336E-2)[&rate=5.709264522848207E-4]:2.201085336855E-1,((((145[&rate=5.709264522848207E-4]:3.361705529145E-1,141[&rate=5.709264522848207E-4]:3.334308268869E-1)[&rate=5.709264522848207E-4]:1.222287855347E-2,144[&rate=5.709264522848207E-4]:3.42913979413E-1)[&rate=5.709264522848207E-4]:5.837445752617E-2,142[&rate=5.709264522848207E-4]:4.067678889941E-1)[&rate=5.709264522848207E-4]:9.318717222282E-1,((((148[&rate=5.709264522848207E-4]:1.583794546356E-1,143[&rate=5.709264522848207E-4]:1.556397286083E-1)[&rate=5.709264522848207E-4]:3.415273985412E-1,(116[&rate=5.709264522848207E-4]:4.092841464927E-1,((106[&rate=5.709264522848207E-4]:6.589047823929E-2,104[&rate=5.709264522848207E-4]:6.589047823929E-2)[&rate=5.709264522848207E-4]:3.049749098221E-1,(139[&rate=5.709264522848207E-4]:3.504902547146E-1,111[&rate=5.709264522848207E-4]:1.751477889612E-1)[&rate=5.709264522848207E-4]:2.121559552645E-1)[&rate=5.709264522848207E-4]:9.869273103416E-2)[&rate=5.709264522848207E-4]:5.226654230038E-2)[&rate=5.709264522848207E-4]:1.845262802452E-1,((115[&rate=5.709264522848207E-4]:3.697725038298E-1,(13[&rate=5.709264522848207E-4]:3.176580605925E-1,19[&rate=5.709264522848207E-4]:3.560142249762E-1)[&rate=5.709264522848207E-4]:1.343062240592E-1)[&rate=5.709264522848207E-4]:1.835490879914E-1,((108[&rate=5.709264522848207E-4]:5.159983588542E-1,107[&rate=5.709264522848207E-4]:5.187380848816E-1)[&rate=5.709264522848207E-4]:4.436073986497E-2,(109[&rate=5.709264522848207E-4]:4.394576621873E-1,(112[&rate=5.709264522848207E-4]:2.985159852262E-1,114[&rate=5.709264522848207E-4]:2.163242044043E-1)[&rate=5.709264522848207E-4]:1.436814029885E-1)[&rate=5.709264522848207E-4]:1.42819244751E-1)[&rate=5.709264522848207E-4]:5.049673967747E-2)[&rate=5.709264522848207E-4]:9.275537721705E-2)[&rate=5.709264522848207E-4]:3.575798717094E-1,(((110[&rate=5.709264522848207E-4]:6.218460397272E-1,117[&rate=5.709264522848207E-4]:6.300652178095E-1)[&rate=5.709264522848207E-4]:1.25052655122E-1,(113[&rate=5.709264522848207E-4]:5.436220894111E-1,105[&rate=5.709264522848207E-4]:5.162248291373E-1)[&rate=5.709264522848207E-4]:2.087560574928E-1)[&rate=5.709264522848207E-4]:9.084266901517E-2,(((30[&rate=5.709264522848207E-4]:2.528065535522E-1,4[&rate=5.709264522848207E-4]:8.020381382619E-2)[&rate=5.709264522848207E-4]:1.58745229412E-1,14[&rate=5.709264522848207E-4]:2.964832898134E-1)[&rate=5.709264522848207E-4]:3.664625534503E-1,(9[&rate=5.709264522848207E-4]:5.744604125439E-1,17[&rate=5.709264522848207E-4]:6.210357550097E-1)[&rate=5.709264522848207E-4]:8.026625263773E-2)[&rate=5.709264522848207E-4]:1.802749726554E-1)[&rate=5.709264522848207E-4]:2.426278056505E-1)[&rate=5.709264522848207E-4]:8.01882499265E-2)[&rate=5.709264522848207E-4]:1.880214567823E-1)[&rate=5.709264522848207E-4]:8.424054016154E-2,(((18[&rate=5.709264522848207E-4]:6.138989478137E-1,3[&rate=5.709264522848207E-4]:4.988304546631E-1)[&rate=5.709264522848207E-4]:1.221616179951E-1,((10[&rate=5.709264522848207E-4]:3.957235469757E-1,15[&rate=5.709264522848207E-4]:4.340797113592E-1)[&rate=5.709264522848207E-4]:1.68282708391E-1,6[&rate=5.709264522848207E-4]:5.475678992024E-1)[&rate=5.709264522848207E-4]:1.254789679763E-1)[&rate=5.709264522848207E-4]:2.394891305341E-1,(((((90[&rate=5.709264522848207E-4]:7.603745850327E-2,91[&rate=5.709264522848207E-4]:7.603745850327E-2)[&rate=5.709264522848207E-4]:8.557517850618E-2,92[&rate=5.709264522848207E-4]:1.616126370094E-1)[&rate=5.709264522848207E-4]:1.720888496922E-2,(84[&rate=5.709264522848207E-4]:7.7416012844E-3,93[&rate=5.709264522848207E-4]:2.144023142141E-2)[&rate=5.709264522848207E-4]:1.573812905573E-1)[&rate=5.709264522848207E-4]:3.651155353728E-2,87[&rate=5.709264522848207E-4]:2.016344453789E-1)[&rate=5.709264522848207E-4]:1.925660301288E-1,((88[&rate=5.709264522848207E-4]:7.9035285999E-2,89[&rate=5.709264522848207E-4]:9.273391613602E-2)[&rate=5.709264522848207E-4]:1.437400450618E-1,(83[&rate=5.709264522848207E-4]:7.379856609883E-2,(85[&rate=5.709264522848207E-4]:6.467344824823E-2,86[&rate=5.709264522848207E-4]:6.467344824823E-2)[&rate=5.709264522848207E-4]:9.125117850597E-3)[&rate=5.709264522848207E-4]:1.48976764962E-1)[&rate=5.709264522848207E-4]:1.714251444469E-1)[&rate=5.709264522848207E-4]:1.006006755082E0)[&rate=5.709264522848207E-4]:5.011053364807E-1)[&rate=5.709264522848207E-4]:3.175780043846E-1)[&rate=5.709264522848207E-4]:7.330428658417E-1,39[&rate=5.709264522848207E-4]:4.36303524878E-1)[&rate=5.709264522848207E-4]:3.044762359523E-2)[&rate=5.709264522848207E-4]:3.058053715414E-2)[&rate=5.709264522848207E-4]:2.837916327385E-4,(40[&rate=5.709264522848207E-4]:4.794539407562E-1,97[&rate=5.709264522848207E-4]:4.0841568939E-1)[&rate=5.709264522848207E-4]:1.816153650386E-2)[&rate=5.709264522848207E-4]:3.176426330221E-1)[&rate=5.709264522848207E-4]:1.940964045533E-1,38[&rate=5.709264522848207E-4]:9.410485039063E-1)[&rate=5.709264522848207E-4]:2.744100009621E-1,(36[&rate=5.709264522848207E-4]:2.795373241799E-1,((((128[&rate=5.709264522848207E-4]:1.333125425044E0,((69[&rate=5.709264522848207E-4]:6.113383251939E-1,((129[&rate=5.709264522848207E-4]:1.396541402837E-1,132[&rate=5.709264522848207E-4]:1.423938663111E-1)[&rate=5.709264522848207E-4]:7.355055040161E-2,(131[&rate=5.709264522848207E-4]:8.620181761869E-2,130[&rate=5.709264522848207E-4]:8.346209159133E-2)[&rate=5.709264522848207E-4]:1.29742599094E-1)[&rate=5.709264522848207E-4]:2.50188429029E-1)[&rate=5.709264522848207E-4]:7.303360392395E-2,118[&rate=5.709264522848207E-4]:6.734130250082E-1)[&rate=5.709264522848207E-4]:7.994384274333E-1)[&rate=5.709264522848207E-4]:2.98583101858E-2,(((62[&rate=5.709264522848207E-4]:3.567802729071E-1,65[&rate=5.709264522848207E-4]:1.649994509894E-1)[&rate=5.709264522848207E-4]:3.86128218427E-2,(60[&rate=5.709264522848207E-4]:1.278955738714E-1,64[&rate=5.709264522848207E-4]:2.785805053781E-1)[&rate=5.709264522848207E-4]:7.571669896065E-2)[&rate=5.709264522848207E-4]:3.810136341131E-1,(63[&rate=5.709264522848207E-4]:3.000269130438E-1,61[&rate=5.709264522848207E-4]:3.411228034548E-1)[&rate=5.709264522848207E-4]:4.352839254082E-1)[&rate=5.709264522848207E-4]:7.263030337644E-1)[&rate=5.709264522848207E-4]:2.968460613961E-1,(45[&rate=5.709264522848207E-4]:7.191718078385E-1,(51[&rate=5.709264522848207E-4]:6.355568995537E-1,(((44[&rate=5.709264522848207E-4]:6.597435403952E-2,47[&rate=5.709264522848207E-4]:7.143883491377E-2)[&rate=5.709264522848207E-4]:4.748359788737E-1,(49[&rate=5.709264522848207E-4]:4.650572566915E-1,50[&rate=5.709264522848207E-4]:4.650572566915E-1)[&rate=5.709264522848207E-4]:4.843067185031E-2)[&rate=5.709264522848207E-4]:1.130620571212E-2,((48[&rate=5.709264522848207E-4]:4.587183358229E-1,(41[&rate=5.709264522848207E-4]:3.91695230651E-1,42[&rate=5.709264522848207E-4]:3.971597115253E-1)[&rate=5.709264522848207E-4]:2.330725817737E-2)[&rate=5.709264522848207E-4]:6.047524393898E-2,(46[&rate=5.709264522848207E-4]:5.276180594457E-1,43[&rate=5.709264522848207E-4]:5.276180594457E-1)[&rate=5.709264522848207E-4]:2.504482064682E-3)[&rate=5.709264522848207E-4]:2.745847798927E-2)[&rate=5.709264522848207E-4]:1.052982844256E-1)[&rate=5.709264522848207E-4]:6.448922522474E-2)[&rate=5.709264522848207E-4]:1.672617764963E-1)[&rate=5.709264522848207E-4]:9.536548861189E-2,(35[&rate=5.709264522848207E-4]:1.709131155541E-2,(121[&rate=5.709264522848207E-4]:1.965673921253E0,127[&rate=5.709264522848207E-4]:2.406769811663E0)[&rate=5.709264522848207E-4]:1.774447875631E-1)[&rate=5.709264522848207E-4]:2.093368503949E-1)[&rate=5.709264522848207E-4]:6.533819763836E-3)[&rate=5.709264522848207E-4]:3.801310766388E-1)[&rate=5.709264522848207E-4]:2.724899804895E-1,((((59[&rate=5.709264522848207E-4]:3.84924299577E-1,((54[&rate=5.709264522848207E-4]:3.198101560132E-1,37[&rate=5.709264522848207E-4]:3.963128882536E-1)[&rate=5.709264522848207E-4]:2.294293088104E-2,(58[&rate=5.709264522848207E-4]:3.566250686015E-1,(57[&rate=5.709264522848207E-4]:3.213866393243E-1,(56[&rate=5.709264522848207E-4]:2.421736600586E-1,55[&rate=5.709264522848207E-4]:2.421736600586E-1)[&rate=5.709264522848207E-4]:6.828401751693E-2)[&rate=5.709264522848207E-4]:1.884498665422E-2)[&rate=5.709264522848207E-4]:4.350506747307E-2)[&rate=5.709264522848207E-4]:3.919846562613E-3)[&rate=5.709264522848207E-4]:1.270833920145E-1,68[&rate=5.709264522848207E-4]:4.628273637226E-1)[&rate=5.709264522848207E-4]:5.658482005225E-1,((((((71[&rate=5.709264522848207E-4]:3.41273727613E-1,((((72[&rate=5.709264522848207E-4]:8.749094939844E-2,(82[&rate=5.709264522848207E-4]:1.119144620176E-1,78[&rate=5.709264522848207E-4]:1.036952839355E-1)[&rate=5.709264522848207E-4]:5.713473682233E-3)[&rate=5.709264522848207E-4]:7.636874285025E-2,79[&rate=5.709264522848207E-4]:1.85777500468E-1)[&rate=5.709264522848207E-4]:1.632785407975E-1,(73[&rate=5.709264522848207E-4]:2.62433081885E-1,77[&rate=5.709264522848207E-4]:2.569536298303E-1)[&rate=5.709264522848207E-4]:1.277188497913E-1)[&rate=5.709264522848207E-4]:7.226086577685E-3,(81[&rate=5.709264522848207E-4]:1.245568145166E-1,80[&rate=5.709264522848207E-4]:1.245568145166E-1)[&rate=5.709264522848207E-4]:2.235061352443E-1)[&rate=5.709264522848207E-4]:1.23888600438E-2)[&rate=5.709264522848207E-4]:3.055078705542E-1,((76[&rate=5.709264522848207E-4]:3.568207074405E-1,(70[&rate=5.709264522848207E-4]:2.930258584007E-1,74[&rate=5.709264522848207E-4]:3.313820227842E-1)[&rate=5.709264522848207E-4]:2.543868465632E-2)[&rate=5.709264522848207E-4]:3.497471743439E-2,75[&rate=5.709264522848207E-4]:3.917954248749E-1)[&rate=5.709264522848207E-4]:3.234793239772E-1)[&rate=5.709264522848207E-4]:7.251263064235E-1,(137[&rate=5.709264522848207E-4]:4.605663715909E-1,(133[&rate=5.709264522848207E-4]:4.166982353341E-1,134[&rate=5.709264522848207E-4]:3.865612490329E-1)[&rate=5.709264522848207E-4]:2.772245845733E-3)[&rate=5.709264522848207E-4]:1.056547012452E0)[&rate=5.709264522848207E-4]:6.994437863394E-2,(52[&rate=5.709264522848207E-4]:6.771963442657E-1,(103[&rate=5.709264522848207E-4]:5.115034562381E-1,((12[&rate=5.709264522848207E-4]:1.610250651956E-1,5[&rate=5.709264522848207E-4]:1.226689008122E-1)[&rate=5.709264522848207E-4]:2.088503787581E-1,29[&rate=5.709264522848207E-4]:4.767247590223E-1)[&rate=5.709264522848207E-4]:2.676554095446E-1)[&rate=5.709264522848207E-4]:1.829986622589E0)[&rate=5.709264522848207E-4]:9.488275234308E-2)[&rate=5.709264522848207E-4]:1.967163931922E-1,53[&rate=5.709264522848207E-4]:9.605987684896E-1)[&rate=5.709264522848207E-4]:2.011223561691E-1,125[&rate=5.709264522848207E-4]:9.513386109975E-1)[&rate=5.709264522848207E-4]:2.440036199143E-1)[&rate=5.709264522848207E-4]:1.903461239065E-1,(((122[&rate=5.709264522848207E-4]:3.862008537037E-1,(123[&rate=5.709264522848207E-4]:1.586729441624E-1,124[&rate=5.709264522848207E-4]:1.559407037253E-1)[&rate=5.709264522848207E-4]:2.275279095413E-1)[&rate=5.709264522848207E-4]:3.110793294376E-1,67[&rate=5.709264522848207E-4]:1.960076328006E-1)[&rate=5.709264522848207E-4]:1.364805993713E-1,((((120[&rate=5.709264522848207E-4]:8.276322917074E-1,((138[&rate=5.709264522848207E-4]:2.537151395891E-1,136[&rate=5.709264522848207E-4]:1.222082902739E-1)[&rate=5.709264522848207E-4]:3.686136779514E-1,135[&rate=5.709264522848207E-4]:4.223288175405E-1)[&rate=5.709264522848207E-4]:1.532486796464E-1)[&rate=5.709264522848207E-4]:8.666874254072E-1,126[&rate=5.709264522848207E-4]:1.00450760543E0)[&rate=5.709264522848207E-4]:4.756785917627E-1,119[&rate=5.709264522848207E-4]:2.265888719836E0)[&rate=5.709264522848207E-4]:1.030972773843E-2,66[&rate=5.709264522848207E-4]:2.433217352459E-1)[&rate=5.709264522848207E-4]:8.916649692598E-2)[&rate=5.709264522848207E-4]:3.388128182074E-1)[&rate=5.709264522848207E-4]:2.142819884631E-1)[&rate=5.709264522848207E-4]:5.807113735115E-4,34[&rate=5.709264522848207E-4]:2.315005158587E-2)[&rate=5.709264522848207E-4]:7.606166120944E-2);
tree STATE_43380000 [&joint=-20957.907839460986,lnP=-20957.907839460986] = [&R] ((32[&rate=5.943514659338014E-4]:1.794970709938E-2,(((((((119[&rate=5.943514659338014E-4]:1.015946531741E0,120[&rate=5.943514659338014E-4]:9.200561207826E-1)[&rate=5.943514659338014E-4]:1.17145307848E0,(((138[&rate=5.943514659338014E-4]:1.824733547197E-1,136[&rate=5.943514659338014E-4]:5.096650540454E-2)[&rate=5.943514659338014E-4]:6.363100399369E-1,135[&rate=5.943514659338014E-4]:6.187833946566E-1)[&rate=5.943514659338014E-4]:8.331591347991E-1,126[&rate=5.943514659338014E-4]:1.014185212291E0)[&rate=5.943514659338014E-4]:3.875118752861E-1)[&rate=5.943514659338014E-4]:2.244018764487E-1,66[&rate=5.943514659338014E-4]:3.789247743411E-1)[&rate=5.943514659338014E-4]:7.996448740596E-2,((122[&rate=5.943514659338014E-4]:4.334265292182E-1,(123[&rate=5.943514659338014E-4]:2.075291043753E-1,124[&rate=5.943514659338014E-4]:2.047968639382E-1)[&rate=5.943514659338014E-4]:2.258974248429E-1)[&rate=5.943514659338014E-4]:3.619156003923E-1,67[&rate=5.943514659338014E-4]:2.940695792698E-1)[&rate=5.943514659338014E-4]:1.648196824772E-1)[&rate=5.943514659338014E-4]:3.246747774873E-1,((((((100[&rate=5.943514659338014E-4]:4.590675877549E-1,94[&rate=5.943514659338014E-4]:4.590675877549E-1)[&rate=5.943514659338014E-4]:1.097610113294E-1,95[&rate=5.943514659338014E-4]:6.535280526363E-1)[&rate=5.943514659338014E-4]:1.419436317215E-1,(97[&rate=5.943514659338014E-4]:5.760461025502E-1,((96[&rate=5.943514659338014E-4]:3.866442001437E-1,99[&rate=5.943514659338014E-4]:4.221633258265E-1)[&rate=5.943514659338014E-4]:3.380268772819E-1,98[&rate=5.943514659338014E-4]:7.383322796112E-1)[&rate=5.943514659338014E-4]:3.716737485144E-2)[&rate=5.943514659338014E-4]:9.043068146386E-3)[&rate=5.943514659338014E-4]:1.18342895646E-1,(((147[&rate=5.943514659338014E-4]:5.311619335472E-1,40[&rate=5.943514659338014E-4]:4.737848843669E-1)[&rate=5.943514659338014E-4]:5.621811927766E-2,(39[&rate=5.943514659338014E-4]:4.89811219113E-1,(((((((7[&rate=5.943514659338014E-4]:7.585743058014E-2,8[&rate=5.943514659338014E-4]:7.585743058014E-2)[&rate=5.943514659338014E-4]:2.195756425779E-1,26[&rate=5.943514659338014E-4]:4.022823882266E-1)[&rate=5.943514659338014E-4]:2.041591969223E-1,31[&rate=5.943514659338014E-4]:6.502772015873E-1)[&rate=5.943514659338014E-4]:9.828404400962E-2,(22[&rate=5.943514659338014E-4]:2.930025633145E-1,27[&rate=5.943514659338014E-4]:3.094409194789E-1)[&rate=5.943514659338014E-4]:4.007641617343E-1)[&rate=5.943514659338014E-4]:4.430008381038E-2,2[&rate=5.943514659338014E-4]:5.654640691332E-1)[&rate=5.943514659338014E-4]:1.514891547289E0,16[&rate=5.943514659338014E-4]:2.20912273971E0)[&rate=5.943514659338014E-4]:5.62203810056E-2,(101[&rate=5.943514659338014E-4]:8.591396474314E-1,(((((10[&rate=5.943514659338014E-4]:3.560849621285E-1,15[&rate=5.943514659338014E-4]:3.94441126512E-1)[&rate=5.943514659338014E-4]:5.364333603456E-2,6[&rate=5.943514659338014E-4]:3.932899419987E-1)[&rate=5.943514659338014E-4]:1.056290822787E-1,18[&rate=5.943514659338014E-4]:5.619327229076E-1)[&rate=5.943514659338014E-4]:4.966314846511E-2,(3[&rate=5.943514659338014E-4]:3.931953852861E-1,((83[&rate=5.943514659338014E-4]:1.849692078879E-1,(88[&rate=5.943514659338014E-4]:8.845212641802E-2,89[&rate=5.943514659338014E-4]:1.02150756555E-1)[&rate=5.943514659338014E-4]:9.651708146993E-2)[&rate=5.943514659338014E-4]:2.101710865646E-1,((87[&rate=5.943514659338014E-4]:1.433708080427E-1,((90[&rate=5.943514659338014E-4]:4.211089789373E-2,91[&rate=5.943514659338014E-4]:4.211089789373E-2)[&rate=5.943514659338014E-4]:5.249124874239E-2,92[&rate=5.943514659338014E-4]:9.460214663612E-2)[&rate=5.943514659338014E-4]:6.246729154356E-2)[&rate=5.943514659338014E-4]:7.519917355436E-2,(86[&rate=5.943514659338014E-4]:1.664178115636E-1,((85[&rate=5.943514659338014E-4]:5.079048658264E-3,84[&rate=5.943514659338014E-4]:5.079048658264E-3)[&rate=5.943514659338014E-4]:1.420108335374E-2,93[&rate=5.943514659338014E-4]:3.297876214902E-2)[&rate=5.943514659338014E-4]:1.471376795515E-1)[&rate=5.943514659338014E-4]:5.215217003347E-2)[&rate=5.943514659338014E-4]:1.765703128555E-1)[&rate=5.943514659338014E-4]:5.377811182306E-1)[&rate=5.943514659338014E-4]:1.03331992936E-1)[&rate=5.943514659338014E-4]:8.698042115107E-1,(((((144[&rate=5.943514659338014E-4]:4.455420715642E-1,141[&rate=5.943514659338014E-4]:4.482817975916E-1)[&rate=5.943514659338014E-4]:5.621343036593E-2,145[&rate=5.943514659338014E-4]:5.072349539851E-1)[&rate=5.943514659338014E-4]:1.859794361442E-1,142[&rate=5.943514659338014E-4]:6.932143901293E-1)[&rate=5.943514659338014E-4]:7.264321616118E-1,(((((30[&rate=5.943514659338014E-4]:3.483361689876E-1,4[&rate=5.943514659338014E-4]:1.757334292616E-1)[&rate=5.943514659338014E-4]:1.04390323322E-1,14[&rate=5.943514659338014E-4]:3.376579991588E-1)[&rate=5.943514659338014E-4]:2.34009534036E-1,(9[&rate=5.943514659338014E-4]:3.743716215176E-1,17[&rate=5.943514659338014E-4]:4.209469639834E-1)[&rate=5.943514659338014E-4]:1.890767335951E-1)[&rate=5.943514659338014E-4]:1.522011847433E-1,(110[&rate=5.943514659338014E-4]:4.751607947857E-1,(117[&rate=5.943514659338014E-4]:4.645329530331E-1,(105[&rate=5.943514659338014E-4]:3.369352897238E-1,113[&rate=5.943514659338014E-4]:3.643325499976E-1)[&rate=5.943514659338014E-4]:9.746067700786E-2)[&rate=5.943514659338014E-4]:1.884701983496E-2)[&rate=5.943514659338014E-4]:2.432284710976E-1)[&rate=5.943514659338014E-4]:1.882138094493E-1,(((148[&rate=5.943514659338014E-4]:1.714972642369E-1,143[&rate=5.943514659338014E-4]:1.687575382096E-1)[&rate=5.943514659338014E-4]:4.563902766407E-1,(((104[&rate=5.943514659338014E-4]:1.898456987486E-1,(111[&rate=5.943514659338014E-4]:1.854796625333E-1,106[&rate=5.943514659338014E-4]:1.690413063689E-1)[&rate=5.943514659338014E-4]:2.080439237967E-2)[&rate=5.943514659338014E-4]:2.693838144886E-2,139[&rate=5.943514659338014E-4]:4.085649021152E-1)[&rate=5.943514659338014E-4]:1.235094017595E-1,116[&rate=5.943514659338014E-4]:2.800195093542E-1)[&rate=5.943514659338014E-4]:3.095118671398E-1)[&rate=5.943514659338014E-4]:1.405956223904E-1,((115[&rate=5.943514659338014E-4]:5.725478488623E-1,(13[&rate=5.943514659338014E-4]:4.558437797602E-1,19[&rate=5.943514659338014E-4]:4.941999441439E-1)[&rate=5.943514659338014E-4]:1.988958499239E-1)[&rate=5.943514659338014E-4]:7.741690113481E-3,(108[&rate=5.943514659338014E-4]:5.098225195874E-1,(107[&rate=5.943514659338014E-4]:5.055329450768E-1,((112[&rate=5.943514659338014E-4]:2.981267825241E-1,114[&rate=5.943514659338014E-4]:2.159350017023E-1)[&rate=5.943514659338014E-4]:1.026425448837E-2,109[&rate=5.943514659338014E-4]:3.056513109851E-1)[&rate=5.943514659338014E-4]:2.190597162834E-1)[&rate=5.943514659338014E-4]:7.029300537919E-3)[&rate=5.943514659338014E-4]:1.280012659638E-1)[&rate=5.943514659338014E-4]:1.498374599086E-1)[&rate=5.943514659338014E-4]:9.976374768114E-2)[&rate=5.943514659338014E-4]:3.349612846275E-1)[&rate=5.943514659338014E-4]:1.06653304387E-1,(((((21[&rate=5.943514659338014E-4]:5.737189166834E-1,28[&rate=5.943514659338014E-4]:5.983764509298E-1)[&rate=5.943514659338014E-4]:2.042395581171E-1,1[&rate=5.943514659338014E-4]:1.631463918396E-2)[&rate=5.943514659338014E-4]:1.774253687874E-1,24[&rate=5.943514659338014E-4]:9.745619257796E-1)[&rate=5.943514659338014E-4]:3.507402913759E-1,102[&rate=5.943514659338014E-4]:1.636583815392E-1)[&rate=5.943514659338014E-4]:7.2209352267E-3,((140[&rate=5.943514659338014E-4]:4.337532687216E-1,11[&rate=5.943514659338014E-4]:4.529313509133E-1)[&rate=5.943514659338014E-4]:1.224690052557E-1,(23[&rate=5.943514659338014E-4]:5.980636439676E-1,(20[&rate=5.943514659338014E-4]:3.576902237407E-1,25[&rate=5.943514659338014E-4]:3.768683059324E-1)[&rate=5.943514659338014E-4]:2.321542421449E-1)[&rate=5.943514659338014E-4]:6.226821905062E-2)[&rate=5.943514659338014E-4]:6.612323852543E-1)[&rate=5.943514659338014E-4]:1.088451968964E-1)[&rate=5.943514659338014E-4]:8.934680209785E-2)[&rate=5.943514659338014E-4]:4.955477837262E-1)[&rate=5.943514659338014E-4]:2.938747061603E-1)[&rate=5.943514659338014E-4]:3.099610245151E-1)[&rate=5.943514659338014E-4]:4.019178453148E-2)[&rate=5.943514659338014E-4]:5.709952817268E-3,146[&rate=5.943514659338014E-4]:6.559315356967E-1)[&rate=5.943514659338014E-4]:2.38757361247E-1)[&rate=5.943514659338014E-4]:2.197319328863E-1,38[&rate=5.943514659338014E-4]:9.25896239666E-1)[&rate=5.943514659338014E-4]:2.138177884993E-1,(((45[&rate=5.943514659338014E-4]:7.106316339445E-1,(((((48[&rate=5.943514659338014E-4]:1.913605801649E-1,42[&rate=5.943514659338014E-4]:1.531092140447E-1)[&rate=5.943514659338014E-4]:3.948315197597E-2,41[&rate=5.943514659338014E-4]:1.871278851464E-1)[&rate=5.943514659338014E-4]:2.348587041783E-1,46[&rate=5.943514659338014E-4]:4.766313980677E-1)[&rate=5.943514659338014E-4]:4.860287551327E-2,43[&rate=5.943514659338014E-4]:5.252342735809E-1)[&rate=5.943514659338014E-4]:8.306131978139E-2,((49[&rate=5.943514659338014E-4]:1.668486494611E-1,50[&rate=5.943514659338014E-4]:1.668486494611E-1)[&rate=5.943514659338014E-4]:3.484811145744E-1,((44[&rate=5.943514659338014E-4]:1.519042109709E-1,47[&rate=5.943514659338014E-4]:1.573686918452E-1)[&rate=5.943514659338014E-4]:3.817049125203E-1,51[&rate=5.943514659338014E-4]:5.11751199994E-1)[&rate=5.943514659338014E-4]:9.04304491574E-3)[&rate=5.943514659338014E-4]:6.017894408112E-2)[&rate=5.943514659338014E-4]:1.105327618936E-1)[&rate=5.943514659338014E-4]:2.899242720757E-1,((((((60[&rate=5.943514659338014E-4]:3.503283433607E-2,64[&rate=5.943514659338014E-4]:1.857177658428E-1)[&rate=5.943514659338014E-4]:1.469244318709E-1,62[&rate=5.943514659338014E-4]:3.737380881247E-1)[&rate=5.943514659338014E-4]:2.190121583339E-2,65[&rate=5.943514659338014E-4]:2.038584820403E-1)[&rate=5.943514659338014E-4]:1.752867502384E-1,(63[&rate=5.943514659338014E-4]:2.315392135692E-1,61[&rate=5.943514659338014E-4]:2.726351039803E-1)[&rate=5.943514659338014E-4]:2.982909502162E-1)[&rate=5.943514659338014E-4]:8.865492120387E-1,128[&rate=5.943514659338014E-4]:1.317749238838E0)[&rate=5.943514659338014E-4]:4.295723199032E-1,((118[&rate=5.943514659338014E-4]:1.320822697691E0,((132[&rate=5.943514659338014E-4]:1.467496261322E-1,129[&rate=5.943514659338014E-4]:1.440099001049E-1)[&rate=5.943514659338014E-4]:1.265717913199E-1,(131[&rate=5.943514659338014E-4]:1.337391669642E-1,130[&rate=5.943514659338014E-4]:1.309994409368E-1)[&rate=5.943514659338014E-4]:1.39582250488E-1)[&rate=5.943514659338014E-4]:9.132547048966E-1)[&rate=5.943514659338014E-4]:2.304746461165E-2,69[&rate=5.943514659338014E-4]:1.354829066413E0)[&rate=5.943514659338014E-4]:5.431774238354E-1)[&rate=5.943514659338014E-4]:2.663055957046E-2)[&rate=5.943514659338014E-4]:2.134369858303E-2,((35[&rate=5.943514659338014E-4]:1.298230919583E-1,(121[&rate=5.943514659338014E-4]:2.235687239426E0,36[&rate=5.943514659338014E-4]:1.562351846312E-1)[&rate=5.943514659338014E-4]:2.016324979286E-2)[&rate=5.943514659338014E-4]:3.05276466712E-2,127[&rate=5.943514659338014E-4]:2.727474026301E0)[&rate=5.943514659338014E-4]:1.061779549773E-1)[&rate=5.943514659338014E-4]:2.70819888043E-1)[&rate=5.943514659338014E-4]:2.462154575845E-1)[&rate=5.943514659338014E-4]:3.916707496204E-2,(((57[&rate=5.943514659338014E-4]:4.85618777061E-1,((56[&rate=5.943514659338014E-4]:3.082202591903E-1,55[&rate=5.943514659338014E-4]:3.082202591903E-1)[&rate=5.943514659338014E-4]:9.909818797025E-2,(59[&rate=5.943514659338014E-4]:2.719308331506E-1,((37[&rate=5.943514659338014E-4]:1.060082064334E-1,54[&rate=5.943514659338014E-4]:2.950547419291E-2)[&rate=5.943514659338014E-4]:1.662931728793E-2,58[&rate=5.943514659338014E-4]:1.035118406612E-1)[&rate=5.943514659338014E-4]:1.875446755496E-1)[&rate=5.943514659338014E-4]:1.435843353215E-1)[&rate=5.943514659338014E-4]:6.737136815175E-2)[&rate=5.943514659338014E-4]:4.187466651091E-1,68[&rate=5.943514659338014E-4]:8.52452873864E-1)[&rate=5.943514659338014E-4]:3.271309859695E-1,((((((((78[&rate=5.943514659338014E-4]:9.388287514088E-2,72[&rate=5.943514659338014E-4]:7.196506692157E-2)[&rate=5.943514659338014E-4]:1.033864020474E-1,79[&rate=5.943514659338014E-4]:1.972692771883E-1)[&rate=5.943514659338014E-4]:5.214055939094E-2,82[&rate=5.943514659338014E-4]:2.576290146613E-1)[&rate=5.943514659338014E-4]:1.064514686418E-1,((77[&rate=5.943514659338014E-4]:3.361882256384E-1,(71[&rate=5.943514659338014E-4]:1.367611442317E-1,(81[&rate=5.943514659338014E-4]:8.561379335549E-2,80[&rate=5.943514659338014E-4]:8.561379335549E-2)[&rate=5.943514659338014E-4]:7.032543306797E-2)[&rate=5.943514659338014E-4]:1.364133827766E-1)[&rate=5.943514659338014E-4]:5.00960439066E-2,73[&rate=5.943514659338014E-4]:3.917637215998E-1)[&rate=5.943514659338014E-4]:5.193474032095E-3)[&rate=5.943514659338014E-4]:1.82568273586E-1,(75[&rate=5.943514659338014E-4]:3.703299364206E-1,(70[&rate=5.943514659338014E-4]:2.343855417146E-1,(74[&rate=5.943514659338014E-4]:1.750675635536E-1,76[&rate=5.943514659338014E-4]:1.750675635536E-1)[&rate=5.943514659338014E-4]:9.767414254453E-2)[&rate=5.943514659338014E-4]:9.758823032252E-2)[&rate=5.943514659338014E-4]:2.091955327973E-1)[&rate=5.943514659338014E-4]:8.720567442368E-1,((133[&rate=5.943514659338014E-4]:6.383597208378E-1,(134[&rate=5.943514659338014E-4]:5.475828370645E-1,137[&rate=5.943514659338014E-4]:6.188157137767E-1)[&rate=5.943514659338014E-4]:6.063989747212E-2)[&rate=5.943514659338014E-4]:8.363087686956E-1,(52[&rate=5.943514659338014E-4]:4.34959216994E-1,(103[&rate=5.943514659338014E-4]:5.126963155348E-1,((12[&rate=5.943514659338014E-4]:3.242285757848E-1,5[&rate=5.943514659338014E-4]:2.858724114014E-1)[&rate=5.943514659338014E-4]:1.459671414617E-1,29[&rate=5.943514659338014E-4]:5.77045032315E-1)[&rate=5.943514659338014E-4]:1.685279955486E-1)[&rate=5.943514659338014E-4]:1.58655663602E0)[&rate=5.943514659338014E-4]:2.658264968825E-1)[&rate=5.943514659338014E-4]:1.253016227742E-2)[&rate=5.943514659338014E-4]:5.097628975034E-2,53[&rate=5.943514659338014E-4]:7.56095444593E-1)[&rate=5.943514659338014E-4]:3.189982536295E-1,125[&rate=5.943514659338014E-4]:8.647111845612E-1)[&rate=5.943514659338014E-4]:4.81539341939E-1)[&rate=5.943514659338014E-4]:1.908678921352E-1)[&rate=5.943514659338014E-4]:5.166942267732E-2,34[&rate=5.943514659338014E-4]:1.138683824363E-2)[&rate=5.943514659338014E-4]:2.848067707483E-2)[&rate=5.943514659338014E-4]:1.489473937833E-2,33[&rate=5.943514659338014E-4]:3.832389853243E-2);
```
