## Supplementary File S2 for "Epidemiological and genomic investigation of chikungunya virus in Rio de Janeiro state, Brazil, between 2015 and 2018": empirical.trees (part 8 of 15)

```
tree STATE_43470000 [&joint=-20958.815219933087,lnP=-20958.815219933087] = [&R] (((((((((55[&rate=5.917381394591281E-4]:2.782244164282E-1,56[&rate=5.917381394591281E-4]:2.782244164282E-1)[&rate=5.917381394591281E-4]:5.899396817399E-2,((37[&rate=5.917381394591281E-4]:2.398700638029E-1,(54[&rate=5.917381394591281E-4]:1.573014286169E-1,58[&rate=5.917381394591281E-4]:2.146784777972E-1)[&rate=5.917381394591281E-4]:6.065902945604E-3)[&rate=5.917381394591281E-4]:1.226071064111E-2,57[&rate=5.917381394591281E-4]:2.166116487609E-1)[&rate=5.917381394591281E-4]:1.3153569759E-1)[&rate=5.917381394591281E-4]:3.254361362711E-2,59[&rate=5.917381394591281E-4]:3.779587195409E-1)[&rate=5.917381394591281E-4]:7.707914256856E-2,68[&rate=5.917381394591281E-4]:4.058575342405E-1)[&rate=5.917381394591281E-4]:4.591509546928E-1,((((((71[&rate=5.917381394591281E-4]:3.392483342924E-1,73[&rate=5.917381394591281E-4]:4.077414849773E-1)[&rate=5.917381394591281E-4]:7.804931681656E-2,((81[&rate=5.917381394591281E-4]:8.909258062686E-2,80[&rate=5.917381394591281E-4]:8.909258062686E-2)[&rate=5.917381394591281E-4]:3.219632612054E-1,(79[&rate=5.917381394591281E-4]:2.395749534756E-1,(82[&rate=5.917381394591281E-4]:2.289926555791E-1,(78[&rate=5.917381394591281E-4]:4.917965794876E-2,72[&rate=5.917381394591281E-4]:2.726184972945E-2)[&rate=5.917381394591281E-4]:1.715938195483E-1)[&rate=5.917381394591281E-4]:1.880147597853E-2)[&rate=5.917381394591281E-4]:1.79700066439E-1)[&rate=5.917381394591281E-4]:2.541989146847E-2)[&rate=5.917381394591281E-4]:1.020021696104E-1,77[&rate=5.917381394591281E-4]:5.823135193495E-1)[&rate=5.917381394591281E-4]:2.212565240663E-1,(75[&rate=5.917381394591281E-4]:6.392674218159E-1,(76[&rate=5.917381394591281E-4]:6.286751112613E-1,(74[&rate=5.917381394591281E-4]:4.588278269358E-1,70[&rate=5.917381394591281E-4]:4.204716625523E-1)[&rate=5.917381394591281E-4]:1.698472843255E-1)[&rate=5.917381394591281E-4]:1.059231055464E-2)[&rate=5.917381394591281E-4]:1.697820736546E-1)[&rate=5.917381394591281E-4]:7.224298421383E-1,(53[&rate=5.917381394591281E-4]:7.530257667776E-1,(52[&rate=5.917381394591281E-4]:6.359981216676E-1,((103[&rate=5.917381394591281E-4]:5.851511443788E-1,((12[&rate=5.917381394591281E-4]:1.414844615893E-1,5[&rate=5.917381394591281E-4]:1.031282972059E-1)[&rate=5.917381394591281E-4]:3.157496090965E-1,29[&rate=5.917381394591281E-4]:5.640833857544E-1)[&rate=5.917381394591281E-4]:2.539444709532E-1)[&rate=5.917381394591281E-4]:1.711573977787E0,(137[&rate=5.917381394591281E-4]:7.227092069548E-1,(134[&rate=5.917381394591281E-4]:6.123867459056E-1,133[&rate=5.917381394591281E-4]:6.425237322067E-1)[&rate=5.917381394591281E-4]:3.908958433698E-2)[&rate=5.917381394591281E-4]:7.247008467178E-1)[&rate=5.917381394591281E-4]:3.566734062916E-3)[&rate=5.917381394591281E-4]:1.252243664214E-1)[&rate=5.917381394591281E-4]:3.199051221899E-2)[&rate=5.917381394591281E-4]:2.433504995644E-1,125[&rate=5.917381394591281E-4]:8.179842648999E-1)[&rate=5.917381394591281E-4]:2.136908907002E-1)[&rate=5.917381394591281E-4]:4.433630910747E-1,(((((16[&rate=5.917381394591281E-4]:2.35995791326E0,((((7[&rate=5.917381394591281E-4]:1.359363904383E-1,8[&rate=5.917381394591281E-4]:1.359363904383E-1)[&rate=5.917381394591281E-4]:2.14081417547E-1,26[&rate=5.917381394591281E-4]:4.568671230538E-1)[&rate=5.917381394591281E-4]:4.035621990319E-1,(31[&rate=5.917381394591281E-4]:8.459783307212E-1,(22[&rate=5.917381394591281E-4]:4.484721909525E-1,27[&rate=5.917381394591281E-4]:4.649105471169E-1)[&rate=5.917381394591281E-4]:3.427116192206E-1)[&rate=5.917381394591281E-4]:5.828660780298E-2)[&rate=5.917381394591281E-4]:1.479072669311E-1,2[&rate=5.917381394591281E-4]:8.247749451812E-1)[&rate=5.917381394591281E-4]:1.40641584479E0)[&rate=5.917381394591281E-4]:2.363563914984E-1,40[&rate=5.917381394591281E-4]:5.108213786407E-1)[&rate=5.917381394591281E-4]:8.468051307048E-2,(((147[&rate=5.917381394591281E-4]:5.379932805842E-1,146[&rate=5.917381394591281E-4]:6.008348106388E-1)[&rate=5.917381394591281E-4]:8.637155605187E-2,39[&rate=5.917381394591281E-4]:5.669877874557E-1)[&rate=5.917381394591281E-4]:2.387716761104E-2,(((95[&rate=5.917381394591281E-4]:2.573637595681E-1,(100[&rate=5.917381394591281E-4]:1.338337072371E-1,94[&rate=5.917381394591281E-4]:1.338337072371E-1)[&rate=5.917381394591281E-4]:3.883059877895E-2)[&rate=5.917381394591281E-4]:3.205356023599E-1,((101[&rate=5.917381394591281E-4]:8.595497989796E-1,(((6[&rate=5.917381394591281E-4]:4.728779201716E-1,((10[&rate=5.917381394591281E-4]:1.60994714905E-1,15[&rate=5.917381394591281E-4]:1.993508792885E-1)[&rate=5.917381394591281E-4]:2.57806671826E-1,18[&rate=5.917381394591281E-4]:4.653767291967E-1)[&rate=5.917381394591281E-4]:7.051488960497E-2)[&rate=5.917381394591281E-4]:2.952441022682E-1,(3[&rate=5.917381394591281E-4]:5.11794759456E-1,((((86[&rate=5.917381394591281E-4]:1.64360439354E-1,84[&rate=5.917381394591281E-4]:1.64360439354E-1)[&rate=5.917381394591281E-4]:1.107999741472E-2,(93[&rate=5.917381394591281E-4]:1.822041868727E-1,85[&rate=5.917381394591281E-4]:1.685055567357E-1)[&rate=5.917381394591281E-4]:6.934880033044E-3)[&rate=5.917381394591281E-4]:2.729461324187E-2,((91[&rate=5.917381394591281E-4]:5.244012136934E-2,90[&rate=5.917381394591281E-4]:5.244012136934E-2)[&rate=5.917381394591281E-4]:1.331784617499E-1,92[&rate=5.917381394591281E-4]:1.856185831193E-1)[&rate=5.917381394591281E-4]:3.081509702836E-2)[&rate=5.917381394591281E-4]:1.703514384342E-2,(87[&rate=5.917381394591281E-4]:1.942578053946E-1,(83[&rate=5.917381394591281E-4]:1.665826575878E-1,(88[&rate=5.917381394591281E-4]:8.300415313741E-2,89[&rate=5.917381394591281E-4]:9.670278327443E-2)[&rate=5.917381394591281E-4]:8.35785044504E-2)[&rate=5.917381394591281E-4]:2.767514780677E-2)[&rate=5.917381394591281E-4]:2.551238845945E-2)[&rate=5.917381394591281E-4]:8.317505929991E-1)[&rate=5.917381394591281E-4]:2.042724684633E-1)[&rate=5.917381394591281E-4]:6.764915853085E-1,(((102[&rate=5.917381394591281E-4]:9.722754745468E-2,(((1[&rate=5.917381394591281E-4]:1.256128741434E-1,(21[&rate=5.917381394591281E-4]:5.363557869149E-1,28[&rate=5.917381394591281E-4]:5.610133211613E-1)[&rate=5.917381394591281E-4]:3.509009228451E-1)[&rate=5.917381394591281E-4]:3.907330367118E-2,24[&rate=5.917381394591281E-4]:9.455080956228E-1)[&rate=5.917381394591281E-4]:2.428588369056E-1,((23[&rate=5.917381394591281E-4]:6.146640844717E-1,(20[&rate=5.917381394591281E-4]:1.622880795979E-1,25[&rate=5.917381394591281E-4]:1.814661617896E-1)[&rate=5.917381394591281E-4]:4.441568267917E-1)[&rate=5.917381394591281E-4]:1.885829471929E-1,(140[&rate=5.917381394591281E-4]:4.618367808358E-1,11[&rate=5.917381394591281E-4]:4.810148630276E-1)[&rate=5.917381394591281E-4]:2.373006617878E-1)[&rate=5.917381394591281E-4]:3.741609967542E-1)[&rate=5.917381394591281E-4]:7.050445054259E-2)[&rate=5.917381394591281E-4]:8.117702081579E-2,(((((4[&rate=5.917381394591281E-4]:3.402251110932E-1,30[&rate=5.917381394591281E-4]:5.128278508192E-1)[&rate=5.917381394591281E-4]:2.082668925092E-1,(17[&rate=5.917381394591281E-4]:3.377896541149E-1,14[&rate=5.917381394591281E-4]:2.994334897313E-1)[&rate=5.917381394591281E-4]:3.065927604464E-1)[&rate=5.917381394591281E-4]:7.268190040598E-3,(113[&rate=5.917381394591281E-4]:5.096067589787E-1,9[&rate=5.917381394591281E-4]:5.013875808967E-1)[&rate=5.917381394591281E-4]:1.036876812395E-1)[&rate=5.917381394591281E-4]:1.249570442494E-1,((105[&rate=5.917381394591281E-4]:4.141040541009E-1,110[&rate=5.917381394591281E-4]:4.3602186232E-1)[&rate=5.917381394591281E-4]:3.092988910175E-2,117[&rate=5.917381394591281E-4]:4.751709295041E-1)[&rate=5.917381394591281E-4]:2.658202809912E-1)[&rate=5.917381394591281E-4]:2.577448930893E-1,(((((109[&rate=5.917381394591281E-4]:3.146785255369E-1,(114[&rate=5.917381394591281E-4]:8.930323095853E-2,112[&rate=5.917381394591281E-4]:1.714950117804E-1)[&rate=5.917381394591281E-4]:1.459232397839E-1)[&rate=5.917381394591281E-4]:1.949276342726E-1,(108[&rate=5.917381394591281E-4]:2.458146274308E-1,107[&rate=5.917381394591281E-4]:2.485543534582E-1)[&rate=5.917381394591281E-4]:2.418737241596E-1)[&rate=5.917381394591281E-4]:3.4194928916E-1,(115[&rate=5.917381394591281E-4]:4.516431182072E-1,(19[&rate=5.917381394591281E-4]:5.226132405901E-1,13[&rate=5.917381394591281E-4]:4.842570762064E-1)[&rate=5.917381394591281E-4]:4.957782282262E-2)[&rate=5.917381394591281E-4]:3.204602759678E-1)[&rate=5.917381394591281E-4]:8.828695253729E-2,((148[&rate=5.917381394591281E-4]:2.028013085168E-1,143[&rate=5.917381394591281E-4]:2.000615824895E-1)[&rate=5.917381394591281E-4]:5.74290353195E-1,(139[&rate=5.917381394591281E-4]:6.45008966002E-1,((111[&rate=5.917381394591281E-4]:9.227389747509E-2,106[&rate=5.917381394591281E-4]:7.583554131072E-2)[&rate=5.917381394591281E-4]:5.733879759568E-2,104[&rate=5.917381394591281E-4]:1.331743389064E-1)[&rate=5.917381394591281E-4]:3.200538051779E-1)[&rate=5.917381394591281E-4]:3.457813258467E-1)[&rate=5.917381394591281E-4]:1.216548493842E-1)[&rate=5.917381394591281E-4]:7.844858331979E-3,116[&rate=5.917381394591281E-4]:8.682352050443E-1)[&rate=5.917381394591281E-4]:4.556939169073E-2)[&rate=5.917381394591281E-4]:2.563807934531E-1)[&rate=5.917381394591281E-4]:5.827136891447E-2,((144[&rate=5.917381394591281E-4]:1.674429819834E-1,(145[&rate=5.917381394591281E-4]:9.830514835602E-2,141[&rate=5.917381394591281E-4]:9.556542232843E-2)[&rate=5.917381394591281E-4]:7.461728568236E-2)[&rate=5.917381394591281E-4]:1.403712043237E-1,142[&rate=5.917381394591281E-4]:3.132936383621E-1)[&rate=5.917381394591281E-4]:1.169957641289E0)[&rate=5.917381394591281E-4]:1.586226020703E-1)[&rate=5.917381394591281E-4]:4.697307117793E-1)[&rate=5.917381394591281E-4]:4.352499017587E-1,98[&rate=5.917381394591281E-4]:4.500508422908E-1)[&rate=5.917381394591281E-4]:1.169195578885E-1)[&rate=5.917381394591281E-4]:3.001945725507E-3,(97[&rate=5.917381394591281E-4]:3.345077137779E-1,(96[&rate=5.917381394591281E-4]:3.858669455011E-1,99[&rate=5.917381394591281E-4]:4.213860711839E-1)[&rate=5.917381394591281E-4]:1.344331180036E-1)[&rate=5.917381394591281E-4]:3.601108021438E-2)[&rate=5.917381394591281E-4]:1.493079097083E-1)[&rate=5.917381394591281E-4]:4.636936644471E-3)[&rate=5.917381394591281E-4]:3.035256930442E-1,38[&rate=5.917381394591281E-4]:8.307215738264E-1)[&rate=5.917381394591281E-4]:3.550669870522E-1,(((((((46[&rate=5.917381394591281E-4]:4.187193461852E-1,43[&rate=5.917381394591281E-4]:4.187193461852E-1)[&rate=5.917381394591281E-4]:1.983782112295E-3,((41[&rate=5.917381394591281E-4]:1.421310207014E-1,48[&rate=5.917381394591281E-4]:1.858468676959E-1)[&rate=5.917381394591281E-4]:1.598572132235E-1,42[&rate=5.917381394591281E-4]:3.074527147992E-1)[&rate=5.917381394591281E-4]:6.40700856296E-2)[&rate=5.917381394591281E-4]:1.209712896571E-1,((47[&rate=5.917381394591281E-4]:3.741797923398E-1,(51[&rate=5.917381394591281E-4]:3.315919805052E-1,44[&rate=5.917381394591281E-4]:3.534499040025E-1)[&rate=5.917381394591281E-4]:1.526540746305E-2)[&rate=5.917381394591281E-4]:1.129463158725E-1,(49[&rate=5.917381394591281E-4]:3.787257466053E-1,50[&rate=5.917381394591281E-4]:3.787257466053E-1)[&rate=5.917381394591281E-4]:7.561347636119E-2)[&rate=5.917381394591281E-4]:5.454830974236E-2)[&rate=5.917381394591281E-4]:1.002370476926E-1,45[&rate=5.917381394591281E-4]:6.337147443358E-1)[&rate=5.917381394591281E-4]:2.451234738499E-1,(((((60[&rate=5.917381394591281E-4]:1.353036376104E-1,(64[&rate=5.917381394591281E-4]:2.514888998199E-1,62[&rate=5.917381394591281E-4]:2.92584790231E-1)[&rate=5.917381394591281E-4]:3.449966929717E-2)[&rate=5.917381394591281E-4]:1.248655245404E-1,65[&rate=5.917381394591281E-4]:2.601691621508E-1)[&rate=5.917381394591281E-4]:2.933742955145E-1,(63[&rate=5.917381394591281E-4]:1.576173045061E-1,61[&rate=5.917381394591281E-4]:1.987131949171E-1)[&rate=5.917381394591281E-4]:5.466110846658E-1)[&rate=5.917381394591281E-4]:5.371214982879E-1,((118[&rate=5.917381394591281E-4]:5.955956915843E-1,69[&rate=5.917381394591281E-4]:6.065545956939E-1)[&rate=5.917381394591281E-4]:8.322439783247E-2,((130[&rate=5.917381394591281E-4]:1.064658509236E-1,131[&rate=5.917381394591281E-4]:1.09205576951E-1)[&rate=5.917381394591281E-4]:1.947988373134E-1,(132[&rate=5.917381394591281E-4]:2.834916569911E-1,129[&rate=5.917381394591281E-4]:2.807519309637E-1)[&rate=5.917381394591281E-4]:2.051275727334E-2)[&rate=5.917381394591281E-4]:2.405690998098E-1)[&rate=5.917381394591281E-4]:6.036256884541E-1)[&rate=5.917381394591281E-4]:7.101380134669E-2,128[&rate=5.917381394591281E-4]:1.21373355182E0)[&rate=5.917381394591281E-4]:4.385008786568E-1)[&rate=5.917381394591281E-4]:1.037368935352E-1,((35[&rate=5.917381394591281E-4]:2.015791279126E-2,36[&rate=5.917381394591281E-4]:6.673325525702E-2)[&rate=5.917381394591281E-4]:8.899697926821E-3,121[&rate=5.917381394591281E-4]:2.155085007978E0)[&rate=5.917381394591281E-4]:1.981465900064E-1)[&rate=5.917381394591281E-4]:2.692942535337E-2,127[&rate=5.917381394591281E-4]:2.821256913749E0)[&rate=5.917381394591281E-4]:3.292894882852E-1)[&rate=5.917381394591281E-4]:1.772278278727E-1)[&rate=5.917381394591281E-4]:1.037330820385E-1,(((((119[&rate=5.917381394591281E-4]:1.026985944187E0,120[&rate=5.917381394591281E-4]:9.310955332281E-1)[&rate=5.917381394591281E-4]:4.96575573587E-2,((138[&rate=5.917381394591281E-4]:1.833934618569E-1,136[&rate=5.917381394591281E-4]:5.188661254167E-2)[&rate=5.917381394591281E-4]:6.35659611923E-1,135[&rate=5.917381394591281E-4]:6.190530737798E-1)[&rate=5.917381394591281E-4]:1.096452222865E-1)[&rate=5.917381394591281E-4]:8.235548656636E-1,126[&rate=5.917381394591281E-4]:1.114495844566E0)[&rate=5.917381394591281E-4]:4.264224956831E-1,(((124[&rate=5.917381394591281E-4]:9.769688346439E-2,123[&rate=5.917381394591281E-4]:1.004291239015E-1)[&rate=5.917381394591281E-4]:1.407748277123E-1,122[&rate=5.917381394591281E-4]:2.412039516138E-1)[&rate=5.917381394591281E-4]:3.622319017296E-1,67[&rate=5.917381394591281E-4]:1.021633030027E-1)[&rate=5.917381394591281E-4]:1.915808475609E-1)[&rate=5.917381394591281E-4]:3.397807677273E-2,66[&rate=5.917381394591281E-4]:3.277222273364E-1)[&rate=5.917381394591281E-4]:5.366617969379E-1)[&rate=5.917381394591281E-4]:3.055343120728E-6,34[&rate=5.917381394591281E-4]:1.373380987307E-3)[&rate=5.917381394591281E-4]:7.0236477029E-2,(32[&rate=5.917381394591281E-4]:2.803226692036E-2,33[&rate=5.917381394591281E-4]:3.351171897507E-2)[&rate=5.917381394591281E-4]:2.165978287686E-2);
tree STATE_43560000 [&joint=-20963.346914835725,lnP=-20963.346914835725] = [&R] (((((((((99[&rate=6.551546302989683E-4]:4.6955143177E-1,(98[&rate=6.551546302989683E-4]:3.990327437899E-1,96[&rate=6.551546302989683E-4]:3.853715416043E-1)[&rate=6.551546302989683E-4]:4.866076448292E-2)[&rate=6.551546302989683E-4]:7.56211550225E-2,40[&rate=6.551546302989683E-4]:3.94899362749E-1)[&rate=6.551546302989683E-4]:2.008368374165E-1,(((97[&rate=6.551546302989683E-4]:3.015589918121E-1,(95[&rate=6.551546302989683E-4]:3.400603660329E-1,(100[&rate=6.551546302989683E-4]:9.672147421149E-2,94[&rate=6.551546302989683E-4]:9.672147421149E-2)[&rate=6.551546302989683E-4]:1.586394382694E-1)[&rate=6.551546302989683E-4]:1.718811394405E-1)[&rate=6.551546302989683E-4]:1.920873653148E-1,((39[&rate=6.551546302989683E-4]:4.675995094862E-1,((101[&rate=6.551546302989683E-4]:4.36090005556E-1,(((6[&rate=6.551546302989683E-4]:3.183077660101E-1,(10[&rate=6.551546302989683E-4]:1.324288199428E-1,15[&rate=6.551546302989683E-4]:1.707849843262E-1)[&rate=6.551546302989683E-4]:2.023173022317E-1)[&rate=6.551546302989683E-4]:2.848809912683E-1,((3[&rate=6.551546302989683E-4]:3.127965589522E-1,18[&rate=6.551546302989683E-4]:4.278650521028E-1)[&rate=6.551546302989683E-4]:8.439736314834E-2,((83[&rate=6.551546302989683E-4]:1.808759886262E-1,(88[&rate=6.551546302989683E-4]:9.275888112507E-2,89[&rate=6.551546302989683E-4]:1.064575112621E-1)[&rate=6.551546302989683E-4]:8.811710750117E-2)[&rate=6.551546302989683E-4]:1.746389842776E-1,((((86[&rate=6.551546302989683E-4]:4.229642523708E-2,93[&rate=6.551546302989683E-4]:5.599505537409E-2)[&rate=6.551546302989683E-4]:2.267180895805E-2,(85[&rate=6.551546302989683E-4]:3.447903101254E-2,84[&rate=6.551546302989683E-4]:3.447903101254E-2)[&rate=6.551546302989683E-4]:3.048920318258E-2)[&rate=6.551546302989683E-4]:4.916643981638E-2,87[&rate=6.551546302989683E-4]:1.141346740115E-1)[&rate=6.551546302989683E-4]:3.030087982715E-2,((91[&rate=6.551546302989683E-4]:2.41748986647E-2,90[&rate=6.551546302989683E-4]:2.41748986647E-2)[&rate=6.551546302989683E-4]:3.920304502393E-2,92[&rate=6.551546302989683E-4]:6.337794368863E-2)[&rate=6.551546302989683E-4]:9.475624028703E-2)[&rate=6.551546302989683E-4]:2.110794190652E-1)[&rate=6.551546302989683E-4]:5.814049765938E-1)[&rate=6.551546302989683E-4]:1.539400406574E-1)[&rate=6.551546302989683E-4]:6.540576027554E-1,((((145[&rate=6.551546302989683E-4]:4.719739863258E-1,144[&rate=6.551546302989683E-4]:4.664945342708E-1)[&rate=6.551546302989683E-4]:1.546184487813E-1,141[&rate=6.551546302989683E-4]:6.238527090795E-1)[&rate=6.551546302989683E-4]:3.850837983526E-2,142[&rate=6.551546302989683E-4]:6.651008149424E-1)[&rate=6.551546302989683E-4]:7.65327524154E-1,((((23[&rate=6.551546302989683E-4]:6.390702267162E-1,(25[&rate=6.551546302989683E-4]:6.407757112873E-1,20[&rate=6.551546302989683E-4]:6.215976290956E-1)[&rate=6.551546302989683E-4]:9.253419538505E-3)[&rate=6.551546302989683E-4]:2.912145782222E-1,(11[&rate=6.551546302989683E-4]:6.18125712242E-1,140[&rate=6.551546302989683E-4]:5.989476300503E-1)[&rate=6.551546302989683E-4]:2.272275858471E-1)[&rate=6.551546302989683E-4]:3.308158156271E-1,((24[&rate=6.551546302989683E-4]:8.471900370668E-1,((21[&rate=6.551546302989683E-4]:5.187419033592E-1,28[&rate=6.551546302989683E-4]:5.433994376056E-1)[&rate=6.551546302989683E-4]:2.897083851135E-1,1[&rate=6.551546302989683E-4]:4.680645285619E-2)[&rate=6.551546302989683E-4]:1.956166640238E-2)[&rate=6.551546302989683E-4]:3.686804059709E-1,102[&rate=6.551546302989683E-4]:5.422660742137E-2)[&rate=6.551546302989683E-4]:5.618908163736E-2)[&rate=6.551546302989683E-4]:7.214705142867E-2,((((113[&rate=6.551546302989683E-4]:3.888932693768E-1,110[&rate=6.551546302989683E-4]:3.834138173221E-1)[&rate=6.551546302989683E-4]:8.610362522345E-2,105[&rate=6.551546302989683E-4]:4.475996343264E-1)[&rate=6.551546302989683E-4]:6.673747016483E-2,(((17[&rate=6.551546302989683E-4]:3.060514413283E-1,14[&rate=6.551546302989683E-4]:2.676952769447E-1)[&rate=6.551546302989683E-4]:2.184583905424E-1,(117[&rate=6.551546302989683E-4]:4.840085565837E-1,9[&rate=6.551546302989683E-4]:4.73049652474E-1)[&rate=6.551546302989683E-4]:4.884836930966E-3)[&rate=6.551546302989683E-4]:2.00129095835E-3,(4[&rate=6.551546302989683E-4]:2.464505227546E-1,30[&rate=6.551546302989683E-4]:4.190532624807E-1)[&rate=6.551546302989683E-4]:1.841701891156E-1)[&rate=6.551546302989683E-4]:5.357940631965E-2)[&rate=6.551546302989683E-4]:4.991896120567E-1,((((115[&rate=6.551546302989683E-4]:3.855643564139E-1,(19[&rate=6.551546302989683E-4]:4.616808834946E-1,13[&rate=6.551546302989683E-4]:4.23324719111E-1)[&rate=6.551546302989683E-4]:4.443141812481E-2)[&rate=6.551546302989683E-4]:8.906165392741E-2,((107[&rate=6.551546302989683E-4]:3.357781328002E-1,(109[&rate=6.551546302989683E-4]:3.547255625847E-1,(114[&rate=6.551546302989683E-4]:1.610191225206E-1,112[&rate=6.551546302989683E-4]:2.432109033425E-1)[&rate=6.551546302989683E-4]:1.142543852696E-1)[&rate=6.551546302989683E-4]:2.306524072047E-4)[&rate=6.551546302989683E-4]:3.619082217378E-2,108[&rate=6.551546302989683E-4]:3.692292289466E-1)[&rate=6.551546302989683E-4]:1.629310279701E-1)[&rate=6.551546302989683E-4]:2.73062673902E-2,116[&rate=6.551546302989683E-4]:5.019322777315E-1)[&rate=6.551546302989683E-4]:5.470518432493E-2,((148[&rate=6.551546302989683E-4]:2.663133051211E-1,143[&rate=6.551546302989683E-4]:2.635735790938E-1)[&rate=6.551546302989683E-4]:1.872568962163E-1,(139[&rate=6.551546302989683E-4]:6.308960085775E-1,(111[&rate=6.551546302989683E-4]:2.512294652023E-1,(104[&rate=6.551546302989683E-4]:7.852615972169E-2,106[&rate=6.551546302989683E-4]:7.852615972169E-2)[&rate=6.551546302989683E-4]:1.562649493162E-1)[&rate=6.551546302989683E-4]:2.043240776218E-1)[&rate=6.551546302989683E-4]:3.637282289673E-2)[&rate=6.551546302989683E-4]:1.414234251027E-1)[&rate=6.551546302989683E-4]:4.020947339435E-1)[&rate=6.551546302989683E-4]:2.156113664052E-1)[&rate=6.551546302989683E-4]:1.29025614317E-3)[&rate=6.551546302989683E-4]:2.407829491014E-2)[&rate=6.551546302989683E-4]:2.336381660702E-1)[&rate=6.551546302989683E-4]:6.327833068038E-1,(((((22[&rate=6.551546302989683E-4]:4.937253116954E-1,27[&rate=6.551546302989683E-4]:5.101636678598E-1)[&rate=6.551546302989683E-4]:9.745116078324E-2,31[&rate=6.551546302989683E-4]:6.459709930267E-1)[&rate=6.551546302989683E-4]:4.678161337882E-3,((7[&rate=6.551546302989683E-4]:2.248094896732E-1,8[&rate=6.551546302989683E-4]:2.248094896732E-1)[&rate=6.551546302989683E-4]:1.471413621462E-1,26[&rate=6.551546302989683E-4]:4.78800166888E-1)[&rate=6.551546302989683E-4]:1.280133710382E-1)[&rate=6.551546302989683E-4]:2.356371864014E-1,2[&rate=6.551546302989683E-4]:6.58889080492E-1)[&rate=6.551546302989683E-4]:1.281420708142E0,16[&rate=6.551546302989683E-4]:2.069076911922E0)[&rate=6.551546302989683E-4]:1.121251675612E-1)[&rate=6.551546302989683E-4]:3.718903561202E-1)[&rate=6.551546302989683E-4]:9.369070232965E-2,146[&rate=6.551546302989683E-4]:6.815087910507E-1)[&rate=6.551546302989683E-4]:3.394396677341E-3)[&rate=6.551546302989683E-4]:1.126643790882E-2,147[&rate=6.551546302989683E-4]:6.333280955823E-1)[&rate=6.551546302989683E-4]:1.978515376358E-2)[&rate=6.551546302989683E-4]:1.65211774917E-1,38[&rate=6.551546302989683E-4]:6.926419641534E-1)[&rate=6.551546302989683E-4]:3.900283054901E-1,(((((45[&rate=6.551546302989683E-4]:5.465868934555E-1,(((49[&rate=6.551546302989683E-4]:3.414816594713E-1,50[&rate=6.551546302989683E-4]:3.414816594713E-1)[&rate=6.551546302989683E-4]:7.892881692035E-2,((44[&rate=6.551546302989683E-4]:9.274904902389E-2,47[&rate=6.551546302989683E-4]:9.821352989814E-2)[&rate=6.551546302989683E-4]:2.929871527352E-1,51[&rate=6.551546302989683E-4]:3.638782782618E-1)[&rate=6.551546302989683E-4]:6.199667900406E-2)[&rate=6.551546302989683E-4]:4.328953112597E-2,(46[&rate=6.551546302989683E-4]:4.548372639083E-1,(((48[&rate=6.551546302989683E-4]:3.213613092584E-1,42[&rate=6.551546302989683E-4]:2.831099431382E-1)[&rate=6.551546302989683E-4]:2.946397262048E-2,41[&rate=6.551546302989683E-4]:3.071094348844E-1)[&rate=6.551546302989683E-4]:8.318235905646E-2,43[&rate=6.551546302989683E-4]:4.449366026839E-1)[&rate=6.551546302989683E-4]:9.900661224473E-3)[&rate=6.551546302989683E-4]:4.164962885502E-2)[&rate=6.551546302989683E-4]:5.829672200353E-2)[&rate=6.551546302989683E-4]:1.124029846047E-1,((((((65[&rate=6.551546302989683E-4]:1.932168178722E-1,62[&rate=6.551546302989683E-4]:3.849976397899E-1)[&rate=6.551546302989683E-4]:1.386505989886E-2,64[&rate=6.551546302989683E-4]:3.577668092777E-1)[&rate=6.551546302989683E-4]:5.17064073257E-2,60[&rate=6.551546302989683E-4]:2.587882850967E-1)[&rate=6.551546302989683E-4]:1.804137275062E-1,(63[&rate=6.551546302989683E-4]:1.289974353222E-1,61[&rate=6.551546302989683E-4]:1.700933257333E-1)[&rate=6.551546302989683E-4]:4.608895087874E-1)[&rate=6.551546302989683E-4]:7.159425716229E-1,128[&rate=6.551546302989683E-4]:1.207199378746E0)[&rate=6.551546302989683E-4]:7.46423924423E-2,(69[&rate=6.551546302989683E-4]:8.122761524538E-1,(118[&rate=6.551546302989683E-4]:6.532337765348E-1,((129[&rate=6.551546302989683E-4]:8.651285797563E-2,132[&rate=6.551546302989683E-4]:8.925258400299E-2)[&rate=6.551546302989683E-4]:1.257300532421E-1,(130[&rate=6.551546302989683E-4]:1.210638958443E-1,131[&rate=6.551546302989683E-4]:1.238036218716E-1)[&rate=6.551546302989683E-4]:9.117901537341E-2)[&rate=6.551546302989683E-4]:3.040045639472E-1)[&rate=6.551546302989683E-4]:1.480834718093E-1)[&rate=6.551546302989683E-4]:6.202505502418E-1)[&rate=6.551546302989683E-4]:1.50544319163E-1)[&rate=6.551546302989683E-4]:3.644122718211E-2,(127[&rate=6.551546302989683E-4]:2.32815261087E0,121[&rate=6.551546302989683E-4]:1.887056720459E0)[&rate=6.551546302989683E-4]:1.790308710474E-1)[&rate=6.551546302989683E-4]:6.38402234387E-2,36[&rate=6.551546302989683E-4]:5.047576015043E-2)[&rate=6.551546302989683E-4]:5.871171375887E-3,35[&rate=6.551546302989683E-4]:9.771589060561E-3)[&rate=6.551546302989683E-4]:4.705332340675E-1)[&rate=6.551546302989683E-4]:2.549449899179E-1,((((58[&rate=6.551546302989683E-4]:3.148127148179E-1,(((54[&rate=6.551546302989683E-4]:8.123236777086E-2,37[&rate=6.551546302989683E-4]:1.577351000113E-1)[&rate=6.551546302989683E-4]:9.847410154815E-2,57[&rate=6.551546302989683E-4]:2.206900758764E-1)[&rate=6.551546302989683E-4]:5.857834518113E-2,(56[&rate=6.551546302989683E-4]:1.930808070242E-1,55[&rate=6.551546302989683E-4]:1.930808070242E-1)[&rate=6.551546302989683E-4]:7.525865228457E-2)[&rate=6.551546302989683E-4]:1.91508511374E-2)[&rate=6.551546302989683E-4]:5.694665724542E-2,59[&rate=6.551546302989683E-4]:3.526336890032E-1)[&rate=6.551546302989683E-4]:1.227680348851E-1,68[&rate=6.551546302989683E-4]:4.262213960193E-1)[&rate=6.551546302989683E-4]:5.925599263212E-1,(((134[&rate=6.551546302989683E-4]:6.521364694242E-1,(133[&rate=6.551546302989683E-4]:6.695356881026E-1,137[&rate=6.551546302989683E-4]:7.106315785137E-1)[&rate=6.551546302989683E-4]:1.27377676227E-2)[&rate=6.551546302989683E-4]:6.584841576409E-1,((((74[&rate=6.551546302989683E-4]:4.381889715973E-1,(76[&rate=6.551546302989683E-4]:3.804283553209E-1,70[&rate=6.551546302989683E-4]:3.420721909374E-1)[&rate=6.551546302989683E-4]:5.776061627637E-2)[&rate=6.551546302989683E-4]:6.414036536022E-2,75[&rate=6.551546302989683E-4]:5.023293369575E-1)[&rate=6.551546302989683E-4]:1.695758536945E-1,((81[&rate=6.551546302989683E-4]:5.559738691307E-2,80[&rate=6.551546302989683E-4]:5.559738691307E-2)[&rate=6.551546302989683E-4]:4.509108119288E-1,((71[&rate=6.551546302989683E-4]:2.711309133572E-1,(73[&rate=6.551546302989683E-4]:1.835786063856E-1,77[&rate=6.551546302989683E-4]:1.780991543309E-1)[&rate=6.551546302989683E-4]:1.560454576564E-1)[&rate=6.551546302989683E-4]:1.433561190091E-1,((78[&rate=6.551546302989683E-4]:4.746684848863E-2,72[&rate=6.551546302989683E-4]:2.554904026932E-2)[&rate=6.551546302989683E-4]:1.904679898822E-1,(79[&rate=6.551546302989683E-4]:1.188682698866E-1,82[&rate=6.551546302989683E-4]:1.270874479686E-1)[&rate=6.551546302989683E-4]:1.190665684842E-1)[&rate=6.551546302989683E-4]:2.039494542695E-1)[&rate=6.551546302989683E-4]:7.284308428388E-2)[&rate=6.551546302989683E-4]:1.160819233171E-1)[&rate=6.551546302989683E-4]:6.201003362882E-1,(53[&rate=6.551546302989683E-4]:4.449469851351E-1,((103[&rate=6.551546302989683E-4]:3.38346978366E-1,((12[&rate=6.551546302989683E-4]:1.002491933129E-1,5[&rate=6.551546302989683E-4]:6.189302892947E-2)[&rate=6.551546302989683E-4]:2.936934556649E-1,29[&rate=6.551546302989683E-4]:5.007919640463E-1)[&rate=6.551546302989683E-4]:7.043172664843E-2)[&rate=6.551546302989683E-4]:1.596282497938E0,52[&rate=6.551546302989683E-4]:2.70335741743E-1)[&rate=6.551546302989683E-4]:1.828079647034E-1)[&rate=6.551546302989683E-4]:1.00595483193E-1)[&rate=6.551546302989683E-4]:1.313564806995E-2)[&rate=6.551546302989683E-4]:4.486441740336E-1,125[&rate=6.551546302989683E-4]:7.969397767705E-1)[&rate=6.551546302989683E-4]:3.885082122368E-1)[&rate=6.551546302989683E-4]:2.641891284777E-1)[&rate=6.551546302989683E-4]:1.59788423649E-2,((((123[&rate=6.551546302989683E-4]:2.305740882104E-1,124[&rate=6.551546302989683E-4]:2.278418477733E-1)[&rate=6.551546302989683E-4]:4.573105629634E-2,122[&rate=6.551546302989683E-4]:2.763051445068E-1)[&rate=6.551546302989683E-4]:6.403897300939E-1,67[&rate=6.551546302989683E-4]:4.1542232426E-1)[&rate=6.551546302989683E-4]:1.403076994371E-1,((126[&rate=6.551546302989683E-4]:9.230823429845E-1,((((138[&rate=6.551546302989683E-4]:3.221274126737E-1,136[&rate=6.551546302989683E-4]:1.906205633585E-1)[&rate=6.551546302989683E-4]:2.150008529991E-1,135[&rate=6.551546302989683E-4]:3.371282656728E-1)[&rate=6.551546302989683E-4]:1.07686392893E-1,119[&rate=6.551546302989683E-4]:7.927598640452E-1)[&rate=6.551546302989683E-4]:2.6141965217E-1,120[&rate=6.551546302989683E-4]:9.582891052563E-1)[&rate=6.551546302989683E-4]:6.54605349413E-1)[&rate=6.551546302989683E-4]:7.44979034281E-1,66[&rate=6.551546302989683E-4]:4.208871875805E-1)[&rate=6.551546302989683E-4]:1.348428361166E-1)[&rate=6.551546302989683E-4]:1.954986317138E-1)[&rate=6.551546302989683E-4]:1.398588271477E-1,34[&rate=6.551546302989683E-4]:2.807378392849E-2)[&rate=6.551546302989683E-4]:9.159792983731E-3,(33[&rate=6.551546302989683E-4]:1.16923538831E-2,32[&rate=6.551546302989683E-4]:6.212901828382E-3)[&rate=6.551546302989683E-4]:9.102866864754E-3);
tree STATE_43650000 [&joint=-20971.04565376294,lnP=-20971.04565376294] = [&R] (33[&rate=6.346382543099537E-4]:1.15432135544E-1,((((((123[&rate=6.346382543099537E-4]:5.357752510958E-2,124[&rate=6.346382543099537E-4]:5.084528467245E-2)[&rate=6.346382543099537E-4]:8.740784027018E-2,122[&rate=6.346382543099537E-4]:1.409853653798E-1)[&rate=6.346382543099537E-4]:6.474303673662E-1,67[&rate=6.346382543099537E-4]:2.871431824053E-1)[&rate=6.346382543099537E-4]:8.398123347165E-2,(66[&rate=6.346382543099537E-4]:3.04397994758E-1,(126[&rate=6.346382543099537E-4]:9.618433333483E-1,((((138[&rate=6.346382543099537E-4]:1.559609176651E-1,136[&rate=6.346382543099537E-4]:2.445406834994E-2)[&rate=6.346382543099537E-4]:4.396070634626E-1,135[&rate=6.346382543099537E-4]:3.955679811277E-1)[&rate=6.346382543099537E-4]:2.740516496857E-1,119[&rate=6.346382543099537E-4]:1.017564836293E0)[&rate=6.346382543099537E-4]:3.062561538607E-1,120[&rate=6.346382543099537E-4]:1.227930579195E0)[&rate=6.346382543099537E-4]:4.237248658385E-1)[&rate=6.346382543099537E-4]:5.897288510947E-1)[&rate=6.346382543099537E-4]:6.672642111893E-2)[&rate=6.346382543099537E-4]:5.513504964924E-1,32[&rate=6.346382543099537E-4]:3.754340552013E-2)[&rate=6.346382543099537E-4]:2.098745291257E-2,(34[&rate=6.346382543099537E-4]:5.965854662581E-2,(((((((94[&rate=6.346382543099537E-4]:1.055677641791E-1,100[&rate=6.346382543099537E-4]:1.055677641791E-1)[&rate=6.346382543099537E-4]:1.850839969175E-1,95[&rate=6.346382543099537E-4]:3.753512146487E-1)[&rate=6.346382543099537E-4]:2.412353605807E-1,(99[&rate=6.346382543099537E-4]:4.683088330769E-1,(98[&rate=6.346382543099537E-4]:4.225055050304E-1,96[&rate=6.346382543099537E-4]:4.088443028448E-1)[&rate=6.346382543099537E-4]:2.394540454929E-2)[&rate=6.346382543099537E-4]:1.592067039009E-1)[&rate=6.346382543099537E-4]:2.034939629744E-1,(146[&rate=6.346382543099537E-4]:7.650276873387E-1,((97[&rate=6.346382543099537E-4]:4.319259410686E-1,(((101[&rate=6.346382543099537E-4]:6.493227880682E-1,(((3[&rate=6.346382543099537E-4]:6.789650591177E-1,((18[&rate=6.346382543099537E-4]:5.989065185175E-1,(10[&rate=6.346382543099537E-4]:3.161339553768E-1,15[&rate=6.346382543099537E-4]:3.544901197603E-1)[&rate=6.346382543099537E-4]:2.36197220675E-1)[&rate=6.346382543099537E-4]:1.315056883351E-1,6[&rate=6.346382543099537E-4]:6.673985082225E-1)[&rate=6.346382543099537E-4]:6.362134541576E-2)[&rate=6.346382543099537E-4]:1.472773773256E-2,((((84[&rate=6.346382543099537E-4]:4.271180007278E-2,93[&rate=6.346382543099537E-4]:5.64104302098E-2)[&rate=6.346382543099537E-4]:6.004008750474E-3,(85[&rate=6.346382543099537E-4]:1.459210290086E-2,86[&rate=6.346382543099537E-4]:1.459210290086E-2)[&rate=6.346382543099537E-4]:3.41237059224E-2)[&rate=6.346382543099537E-4]:1.323372209934E-1,(((90[&rate=6.346382543099537E-4]:2.857174170134E-3,91[&rate=6.346382543099537E-4]:2.857174170134E-3)[&rate=6.346382543099537E-4]:3.09615496769E-2,92[&rate=6.346382543099537E-4]:3.381872384703E-2)[&rate=6.346382543099537E-4]:9.513708730241E-2,87[&rate=6.346382543099537E-4]:1.152571810124E-1)[&rate=6.346382543099537E-4]:6.579584880422E-2)[&rate=6.346382543099537E-4]:4.004322864653E-2,((88[&rate=6.346382543099537E-4]:5.677710584716E-2,89[&rate=6.346382543099537E-4]:7.047573598417E-2)[&rate=6.346382543099537E-4]:2.489921644786E-2,83[&rate=6.346382543099537E-4]:8.167632229502E-2)[&rate=6.346382543099537E-4]:1.394199361681E-1)[&rate=6.346382543099537E-4]:1.012322565784E0)[&rate=6.346382543099537E-4]:4.066740062399E-1,((((((20[&rate=6.346382543099537E-4]:5.603830664197E-1,25[&rate=6.346382543099537E-4]:5.795611486114E-1)[&rate=6.346382543099537E-4]:8.838639577146E-2,23[&rate=6.346382543099537E-4]:6.569886402733E-1)[&rate=6.346382543099537E-4]:2.1412173488E-2,(140[&rate=6.346382543099537E-4]:4.080409822151E-1,11[&rate=6.346382543099537E-4]:4.272190644068E-1)[&rate=6.346382543099537E-4]:1.662502425052E-1)[&rate=6.346382543099537E-4]:3.310869969068E-1,(24[&rate=6.346382543099537E-4]:8.451932646064E-1,((28[&rate=6.346382543099537E-4]:5.945393438762E-1,21[&rate=6.346382543099537E-4]:5.698818096297E-1)[&rate=6.346382543099537E-4]:2.194787090782E-1,1[&rate=6.346382543099537E-4]:2.771668309141E-2)[&rate=6.346382543099537E-4]:3.665466370677E-2)[&rate=6.346382543099537E-4]:1.752534501713E-1)[&rate=6.346382543099537E-4]:1.649816349636E-1,102[&rate=6.346382543099537E-4]:2.378451412495E-2)[&rate=6.346382543099537E-4]:2.191935831698E-2,((((((((111[&rate=6.346382543099537E-4]:1.780494779571E-1,139[&rate=6.346382543099537E-4]:3.533919437104E-1)[&rate=6.346382543099537E-4]:2.129478934445E-1,106[&rate=6.346382543099537E-4]:3.745590152372E-1)[&rate=6.346382543099537E-4]:1.022695768592E-1,104[&rate=6.346382543099537E-4]:4.768285920965E-1)[&rate=6.346382543099537E-4]:1.157801780504E-1,116[&rate=6.346382543099537E-4]:5.323347975441E-1)[&rate=6.346382543099537E-4]:1.960734777701E-1,(148[&rate=6.346382543099537E-4]:4.152796901381E-1,143[&rate=6.346382543099537E-4]:4.125399641107E-1)[&rate=6.346382543099537E-4]:3.514847495598E-1)[&rate=6.346382543099537E-4]:1.095391833175E-1,((((109[&rate=6.346382543099537E-4]:3.338719948086E-1,107[&rate=6.346382543099537E-4]:3.146939126168E-1)[&rate=6.346382543099537E-4]:9.2970256454E-3,(114[&rate=6.346382543099537E-4]:1.999802095574E-1,112[&rate=6.346382543099537E-4]:2.821719903793E-1)[&rate=6.346382543099537E-4]:6.373675610208E-2)[&rate=6.346382543099537E-4]:8.971154622894E-2,108[&rate=6.346382543099537E-4]:4.109627584638E-1)[&rate=6.346382543099537E-4]:2.251535915553E-1,((19[&rate=6.346382543099537E-4]:3.682561484943E-1,13[&rate=6.346382543099537E-4]:3.298999841106E-1)[&rate=6.346382543099537E-4]:1.36003778633E-1,115[&rate=6.346382543099537E-4]:3.837119819218E-1)[&rate=6.346382543099537E-4]:1.94870121522E-1)[&rate=6.346382543099537E-4]:2.593653551879E-1)[&rate=6.346382543099537E-4]:4.868839525944E-2,((17[&rate=6.346382543099537E-4]:3.991681669734E-1,14[&rate=6.346382543099537E-4]:3.608120025897E-1)[&rate=6.346382543099537E-4]:4.524239503064E-1,(((117[&rate=6.346382543099537E-4]:2.78596157387E-1,110[&rate=6.346382543099537E-4]:2.703769793047E-1)[&rate=6.346382543099537E-4]:1.804282031065E-1,105[&rate=6.346382543099537E-4]:4.288873741922E-1)[&rate=6.346382543099537E-4]:3.378509881071E-1,(113[&rate=6.346382543099537E-4]:7.928937989515E-1,((4[&rate=6.346382543099537E-4]:2.640831669993E-1,30[&rate=6.346382543099537E-4]:4.366859067253E-1)[&rate=6.346382543099537E-4]:1.272679248437E-1,9[&rate=6.346382543099537E-4]:4.406661603362E-1)[&rate=6.346382543099537E-4]:3.440084605333E-1)[&rate=6.346382543099537E-4]:1.241823621586E-3)[&rate=6.346382543099537E-4]:1.910033032296E-2)[&rate=6.346382543099537E-4]:1.555916818169E-1)[&rate=6.346382543099537E-4]:1.139881635711E-1,(((141[&rate=6.346382543099537E-4]:1.127223470147E-1,145[&rate=6.346382543099537E-4]:1.154620730423E-1)[&rate=6.346382543099537E-4]:3.679129312961E-1,144[&rate=6.346382543099537E-4]:4.778955522834E-1)[&rate=6.346382543099537E-4]:9.272210468499E-2,142[&rate=6.346382543099537E-4]:5.760971090234E-1)[&rate=6.346382543099537E-4]:6.793214289869E-1)[&rate=6.346382543099537E-4]:3.686067689745E-2)[&rate=6.346382543099537E-4]:5.740265667561E-2)[&rate=6.346382543099537E-4]:5.516957110056E-1)[&rate=6.346382543099537E-4]:2.454202622226E-1,(16[&rate=6.346382543099537E-4]:1.915202532149E0,(2[&rate=6.346382543099537E-4]:6.993900470039E-1,(((22[&rate=6.346382543099537E-4]:3.726425511932E-1,27[&rate=6.346382543099537E-4]:3.890809073575E-1)[&rate=6.346382543099537E-4]:1.494991902042E-1,31[&rate=6.346382543099537E-4]:5.769362619455E-1)[&rate=6.346382543099537E-4]:2.001748467379E-1,((7[&rate=6.346382543099537E-4]:3.311373760995E-1,8[&rate=6.346382543099537E-4]:3.311373760995E-1)[&rate=6.346382543099537E-4]:1.366885448598E-1,26[&rate=6.346382543099537E-4]:5.746752360278E-1)[&rate=6.346382543099537E-4]:1.586002562171E-1)[&rate=6.346382543099537E-4]:1.496761985946E-1)[&rate=6.346382543099537E-4]:1.087045361858E0)[&rate=6.346382543099537E-4]:9.186928526478E-2)[&rate=6.346382543099537E-4]:3.896792168888E-1,(40[&rate=6.346382543099537E-4]:2.894359074947E-1,39[&rate=6.346382543099537E-4]:2.894359074947E-1)[&rate=6.346382543099537E-4]:2.182220069109E-2)[&rate=6.346382543099537E-4]:1.91706084249E-1)[&rate=6.346382543099537E-4]:7.782495754412E-2,147[&rate=6.346382543099537E-4]:6.381661991592E-1)[&rate=6.346382543099537E-4]:6.401995812488E-2)[&rate=6.346382543099537E-4]:3.592716780494E-2)[&rate=6.346382543099537E-4]:7.943714674088E-2,38[&rate=6.346382543099537E-4]:6.918674117205E-1)[&rate=6.346382543099537E-4]:1.601737122958E-1,(((((62[&rate=6.346382543099537E-4]:4.691982682588E-1,(65[&rate=6.346382543099537E-4]:2.306886123909E-1,(60[&rate=6.346382543099537E-4]:1.66418065422E-2,64[&rate=6.346382543099537E-4]:1.673267380489E-1)[&rate=6.346382543099537E-4]:2.140468058487E-1)[&rate=6.346382543099537E-4]:4.672883395009E-2)[&rate=6.346382543099537E-4]:3.287677475188E-1,(63[&rate=6.346382543099537E-4]:1.121527377902E-1,61[&rate=6.346382543099537E-4]:1.532486282012E-1)[&rate=6.346382543099537E-4]:6.447173875763E-1)[&rate=6.346382543099537E-4]:7.329971549427E-1,((69[&rate=6.346382543099537E-4]:8.448901321548E-1,((132[&rate=6.346382543099537E-4]:3.613504742945E-1,((130[&rate=6.346382543099537E-4]:5.136033055598E-2,131[&rate=6.346382543099537E-4]:5.410005658334E-2)[&rate=6.346382543099537E-4]:1.875023185547E-1,129[&rate=6.346382543099537E-4]:2.388626491106E-1)[&rate=6.346382543099537E-4]:1.197480991565E-1)[&rate=6.346382543099537E-4]:3.188441177592E-1,118[&rate=6.346382543099537E-4]:8.144411673963E-1)[&rate=6.346382543099537E-4]:1.949006064887E-2)[&rate=6.346382543099537E-4]:3.97971419819E-1,128[&rate=6.346382543099537E-4]:1.092176620467E0)[&rate=6.346382543099537E-4]:2.990605228561E-1)[&rate=6.346382543099537E-4]:1.953493766436E-1,((((44[&rate=6.346382543099537E-4]:6.256149690992E-2,47[&rate=6.346382543099537E-4]:6.802597778417E-2)[&rate=6.346382543099537E-4]:3.579198549877E-1,51[&rate=6.346382543099537E-4]:3.986234284004E-1)[&rate=6.346382543099537E-4]:3.45700225535E-2,((50[&rate=6.346382543099537E-4]:3.168144272018E-1,49[&rate=6.346382543099537E-4]:3.168144272018E-1)[&rate=6.346382543099537E-4]:7.886328902312E-2,(46[&rate=6.346382543099537E-4]:3.900802204436E-1,(43[&rate=6.346382543099537E-4]:3.771180213083E-1,(41[&rate=6.346382543099537E-4]:2.386233246674E-1,(42[&rate=6.346382543099537E-4]:1.74009473796E-1,48[&rate=6.346382543099537E-4]:2.122608399163E-1)[&rate=6.346382543099537E-4]:7.007833174557E-2)[&rate=6.346382543099537E-4]:8.384988789793E-2)[&rate=6.346382543099537E-4]:1.296219913533E-2)[&rate=6.346382543099537E-4]:3.83843810271E-2)[&rate=6.346382543099537E-4]:3.205125385468E-2)[&rate=6.346382543099537E-4]:4.807890316084E-2,45[&rate=6.346382543099537E-4]:5.003980371748E-1)[&rate=6.346382543099537E-4]:3.127922705004E-1)[&rate=6.346382543099537E-4]:9.344560297736E-2,((127[&rate=6.346382543099537E-4]:2.135784729565E0,121[&rate=6.346382543099537E-4]:1.694688839155E0)[&rate=6.346382543099537E-4]:4.721886786562E-1,(35[&rate=6.346382543099537E-4]:5.858628293741E-3,36[&rate=6.346382543099537E-4]:5.24339707595E-2)[&rate=6.346382543099537E-4]:3.499149225674E-2)[&rate=6.346382543099537E-4]:1.104148791057E-1)[&rate=6.346382543099537E-4]:9.841067784458E-2)[&rate=6.346382543099537E-4]:1.336224961563E-1,(((((58[&rate=6.346382543099537E-4]:2.753103139077E-1,(59[&rate=6.346382543099537E-4]:1.976589043164E-1,(56[&rate=6.346382543099537E-4]:1.200498696987E-1,55[&rate=6.346382543099537E-4]:1.200498696987E-1)[&rate=6.346382543099537E-4]:6.941231330605E-2)[&rate=6.346382543099537E-4]:5.852572653127E-2)[&rate=6.346382543099537E-4]:2.465744685572E-2,(54[&rate=6.346382543099537E-4]:1.238006746207E-1,37[&rate=6.346382543099537E-4]:2.003034068612E-1)[&rate=6.346382543099537E-4]:1.187900369624E-1)[&rate=6.346382543099537E-4]:4.779288508684E-2,57[&rate=6.346382543099537E-4]:3.313672032273E-1)[&rate=6.346382543099537E-4]:2.895629596977E-1,68[&rate=6.346382543099537E-4]:5.69017594619E-1)[&rate=6.346382543099537E-4]:2.943559854485E-1,((((52[&rate=6.346382543099537E-4]:5.012944118286E-1,(103[&rate=6.346382543099537E-4]:3.475820237223E-1,((12[&rate=6.346382543099537E-4]:2.01063609101E-1,5[&rate=6.346382543099537E-4]:1.627074447175E-1)[&rate=6.346382543099537E-4]:3.574003636387E-2,29[&rate=6.346382543099537E-4]:3.436529605334E-1)[&rate=6.346382543099537E-4]:2.368057755177E-1)[&rate=6.346382543099537E-4]:1.818006122667E0)[&rate=6.346382543099537E-4]:1.390745630634E-1,(53[&rate=6.346382543099537E-4]:4.762781817401E-1,(((70[&rate=6.346382543099537E-4]:4.769683124531E-1,(74[&rate=6.346382543099537E-4]:4.586310272665E-1,76[&rate=6.346382543099537E-4]:4.586310272665E-1)[&rate=6.346382543099537E-4]:5.669344957005E-2)[&rate=6.346382543099537E-4]:3.091416093552E-2,75[&rate=6.346382543099537E-4]:5.462386377721E-1)[&rate=6.346382543099537E-4]:2.227309391143E-1,(77[&rate=6.346382543099537E-4]:5.334928077133E-1,((73[&rate=6.346382543099537E-4]:4.958707206963E-1,(((72[&rate=6.346382543099537E-4]:5.373036605134E-2,78[&rate=6.346382543099537E-4]:7.564817427066E-2)[&rate=6.346382543099537E-4]:8.263751856836E-2,82[&rate=6.346382543099537E-4]:1.665048709211E-1)[&rate=6.346382543099537E-4]:2.686367308576E-1,(71[&rate=6.346382543099537E-4]:1.912576017308E-1,79[&rate=6.346382543099537E-4]:2.186548620048E-1)[&rate=6.346382543099537E-4]:2.082675616918E-1)[&rate=6.346382543099537E-4]:2.785240658893E-2)[&rate=6.346382543099537E-4]:2.363333437909E-2,(81[&rate=6.346382543099537E-4]:5.901158716408E-2,80[&rate=6.346382543099537E-4]:5.901158716408E-2)[&rate=6.346382543099537E-4]:4.111773994182E-1)[&rate=6.346382543099537E-4]:1.946820469257E-2)[&rate=6.346382543099537E-4]:2.299973171183E-1)[&rate=6.346382543099537E-4]:4.537716634659E-1)[&rate=6.346382543099537E-4]:1.558940718405E-1)[&rate=6.346382543099537E-4]:1.470363361711E-1,(133[&rate=6.346382543099537E-4]:4.969665864378E-1,(137[&rate=6.346382543099537E-4]:2.925489635216E-1,134[&rate=6.346382543099537E-4]:2.213160868094E-1)[&rate=6.346382543099537E-4]:2.455135133273E-1)[&rate=6.346382543099537E-4]:1.064321500282E0)[&rate=6.346382543099537E-4]:1.365317992121E-1,125[&rate=6.346382543099537E-4]:7.053578753026E-1)[&rate=6.346382543099537E-4]:3.246823714316E-1)[&rate=6.346382543099537E-4]:6.764523136196E-2)[&rate=6.346382543099537E-4]:5.393740715988E-1)[&rate=6.346382543099537E-4]:2.079012002597E-2)[&rate=6.346382543099537E-4]:5.142182505661E-2);
tree STATE_43740000 [&joint=-20980.889455864202,lnP=-20980.889455864202] = [&R] (((((((56[&rate=5.570035375294207E-4]:3.225159126676E-1,(55[&rate=5.570035375294207E-4]:3.007556325498E-1,(59[&rate=5.570035375294207E-4]:2.738982276454E-1,((37[&rate=5.570035375294207E-4]:1.311909588556E-1,54[&rate=5.570035375294207E-4]:5.468822661516E-2)[&rate=5.570035375294207E-4]:1.962189918944E-2,(58[&rate=5.570035375294207E-4]:8.194267518686E-2,57[&rate=5.570035375294207E-4]:6.554923256387E-2)[&rate=5.570035375294207E-4]:4.974449979808E-2)[&rate=5.570035375294207E-4]:1.613367357206E-1)[&rate=5.570035375294207E-4]:3.505412621604E-2)[&rate=5.570035375294207E-4]:2.176028011776E-2)[&rate=5.570035375294207E-4]:2.868325617252E-1,68[&rate=5.570035375294207E-4]:5.683648678355E-1)[&rate=5.570035375294207E-4]:3.446112200423E-1,((53[&rate=5.570035375294207E-4]:8.44450278099E-1,(((75[&rate=5.570035375294207E-4]:6.075352617432E-1,((76[&rate=5.570035375294207E-4]:4.678631221312E-1,74[&rate=5.570035375294207E-4]:4.678631221312E-1)[&rate=5.570035375294207E-4]:2.638570500927E-2,70[&rate=5.570035375294207E-4]:4.55892662757E-1)[&rate=5.570035375294207E-4]:1.132864346027E-1)[&rate=5.570035375294207E-4]:1.997765144726E-1,(77[&rate=5.570035375294207E-4]:7.034578553601E-1,((82[&rate=5.570035375294207E-4]:5.812156987173E-1,((78[&rate=5.570035375294207E-4]:8.686363459359E-2,72[&rate=5.570035375294207E-4]:6.494582637427E-2)[&rate=5.570035375294207E-4]:1.591901592418E-1,79[&rate=5.570035375294207E-4]:2.460537938354E-1)[&rate=5.570035375294207E-4]:3.269427267999E-1)[&rate=5.570035375294207E-4]:7.696471010958E-2,(71[&rate=5.570035375294207E-4]:4.743019074619E-1,(73[&rate=5.570035375294207E-4]:5.326711500236E-1,(81[&rate=5.570035375294207E-4]:2.001834640634E-1,80[&rate=5.570035375294207E-4]:2.001834640634E-1)[&rate=5.570035375294207E-4]:2.83172617467E-1)[&rate=5.570035375294207E-4]:1.012390812315E-2)[&rate=5.570035375294207E-4]:1.482620630089E-1)[&rate=5.570035375294207E-4]:1.788018625921E-2)[&rate=5.570035375294207E-4]:9.837446880096E-2)[&rate=5.570035375294207E-4]:6.503086020792E-1,((103[&rate=5.570035375294207E-4]:7.151762345916E-1,((12[&rate=5.570035375294207E-4]:3.918794082819E-1,5[&rate=5.570035375294207E-4]:3.535232438984E-1)[&rate=5.570035375294207E-4]:2.094807634248E-1,29[&rate=5.570035375294207E-4]:7.082094867752E-1)[&rate=5.570035375294207E-4]:2.398434601451E-1)[&rate=5.570035375294207E-4]:1.648306867325E0,(52[&rate=5.570035375294207E-4]:5.27366313835E-1,((133[&rate=5.570035375294207E-4]:5.252941868738E-1,134[&rate=5.570035375294207E-4]:4.951572005727E-1)[&rate=5.570035375294207E-4]:3.631969231504E-3,137[&rate=5.570035375294207E-4]:5.700220465164E-1)[&rate=5.570035375294207E-4]:7.723229333865E-1)[&rate=5.570035375294207E-4]:1.718230535202E-1)[&rate=5.570035375294207E-4]:2.016467363912E-2)[&rate=5.570035375294207E-4]:1.332929584161E-1)[&rate=5.570035375294207E-4]:1.55605846993E-1,125[&rate=5.570035375294207E-4]:7.896736114308E-1)[&rate=5.570035375294207E-4]:2.899691431137E-1)[&rate=5.570035375294207E-4]:2.67270354369E-1,((((((40[&rate=5.570035375294207E-4]:4.858836282311E-1,147[&rate=5.570035375294207E-4]:5.432606774114E-1)[&rate=5.570035375294207E-4]:2.270808258149E-2,16[&rate=5.570035375294207E-4]:2.59408463693E0)[&rate=5.570035375294207E-4]:1.937759372534E-1,((((101[&rate=5.570035375294207E-4]:6.784238718828E-1,((((((114[&rate=5.570035375294207E-4]:4.54830873871E-1,112[&rate=5.570035375294207E-4]:5.370226546929E-1)[&rate=5.570035375294207E-4]:2.846620542624E-1,((107[&rate=5.570035375294207E-4]:4.211321774162E-1,109[&rate=5.570035375294207E-4]:4.403102596079E-1)[&rate=5.570035375294207E-4]:2.764371790953E-2,108[&rate=5.570035375294207E-4]:4.460361692984E-1)[&rate=5.570035375294207E-4]:3.509910054105E-1)[&rate=5.570035375294207E-4]:1.855965348386E-1,((115[&rate=5.570035375294207E-4]:7.383804535099E-1,(19[&rate=5.570035375294207E-4]:4.890752915927E-1,13[&rate=5.570035375294207E-4]:4.50719127209E-1)[&rate=5.570035375294207E-4]:3.698531071227E-1)[&rate=5.570035375294207E-4]:1.290619555521E-1,((148[&rate=5.570035375294207E-4]:3.859119678153E-1,143[&rate=5.570035375294207E-4]:3.831722417879E-1)[&rate=5.570035375294207E-4]:4.54011744032E-1,(116[&rate=5.570035375294207E-4]:5.763653901203E-1,((111[&rate=5.570035375294207E-4]:3.409330345386E-1,104[&rate=5.570035375294207E-4]:3.244946783742E-1)[&rate=5.570035375294207E-4]:3.023104334145E-2,(106[&rate=5.570035375294207E-4]:1.061288916932E-1,139[&rate=5.570035375294207E-4]:2.97909713611E-1)[&rate=5.570035375294207E-4]:2.485968300224E-1)[&rate=5.570035375294207E-4]:2.819136410074E-1)[&rate=5.570035375294207E-4]:2.252021573434E-1)[&rate=5.570035375294207E-4]:6.587486159835E-2)[&rate=5.570035375294207E-4]:5.764705391008E-2)[&rate=5.570035375294207E-4]:1.466638044604E-1,(((110[&rate=5.570035375294207E-4]:7.144657153543E-1,113[&rate=5.570035375294207E-4]:7.19945167409E-1)[&rate=5.570035375294207E-4]:2.525886133883E-3,(117[&rate=5.570035375294207E-4]:3.882948820775E-1,105[&rate=5.570035375294207E-4]:3.581578957761E-1)[&rate=5.570035375294207E-4]:3.36915897493E-1)[&rate=5.570035375294207E-4]:2.335658236869E-1,((17[&rate=5.570035375294207E-4]:4.600624659975E-1,14[&rate=5.570035375294207E-4]:4.217063016138E-1)[&rate=5.570035375294207E-4]:3.190461362307E-1,(9[&rate=5.570035375294207E-4]:6.222140227481E-1,(4[&rate=5.570035375294207E-4]:4.999799524063E-2,30[&rate=5.570035375294207E-4]:2.226007349666E-1)[&rate=5.570035375294207E-4]:5.229009590144E-1)[&rate=5.570035375294207E-4]:1.103192370144E-1)[&rate=5.570035375294207E-4]:2.152844393853E-1)[&rate=5.570035375294207E-4]:1.979081710245E-1)[&rate=5.570035375294207E-4]:1.545268016579E-1,((((23[&rate=5.570035375294207E-4]:5.188869146247E-1,(20[&rate=5.570035375294207E-4]:4.140931824018E-1,25[&rate=5.570035375294207E-4]:4.332712645935E-1)[&rate=5.570035375294207E-4]:9.657455414085E-2)[&rate=5.570035375294207E-4]:2.697197573866E-1,(11[&rate=5.570035375294207E-4]:4.387138844221E-1,140[&rate=5.570035375294207E-4]:4.195358022304E-1)[&rate=5.570035375294207E-4]:2.6496128074E-1)[&rate=5.570035375294207E-4]:5.156898752681E-1,(102[&rate=5.570035375294207E-4]:7.057602391776E-2,(((28[&rate=5.570035375294207E-4]:5.957234550818E-1,21[&rate=5.570035375294207E-4]:5.710659208353E-1)[&rate=5.570035375294207E-4]:2.567735247722E-1,1[&rate=5.570035375294207E-4]:6.619560999106E-2)[&rate=5.570035375294207E-4]:2.207950083427E-2,24[&rate=5.570035375294207E-4]:8.690970286336E-1)[&rate=5.570035375294207E-4]:3.631228309006E-1)[&rate=5.570035375294207E-4]:8.303559185496E-2)[&rate=5.570035375294207E-4]:2.651682737657E-2,((145[&rate=5.570035375294207E-4]:3.879603625087E-1,(141[&rate=5.570035375294207E-4]:3.791418234091E-1,144[&rate=5.570035375294207E-4]:3.764020973817E-1)[&rate=5.570035375294207E-4]:6.078813072012E-3)[&rate=5.570035375294207E-4]:2.13599666577E-1,142[&rate=5.570035375294207E-4]:6.015600290857E-1)[&rate=5.570035375294207E-4]:8.251437565294E-1)[&rate=5.570035375294207E-4]:5.43708040234E-2)[&rate=5.570035375294207E-4]:1.862409034048E-1,((((87[&rate=5.570035375294207E-4]:2.577284576511E-1,((93[&rate=5.570035375294207E-4]:1.262155381314E-1,(86[&rate=5.570035375294207E-4]:7.08958686782E-2,84[&rate=5.570035375294207E-4]:7.08958686782E-2)[&rate=5.570035375294207E-4]:4.162103931622E-2)[&rate=5.570035375294207E-4]:6.816311280238E-2,((90[&rate=5.570035375294207E-4]:8.739864842899E-2,91[&rate=5.570035375294207E-4]:8.739864842899E-2)[&rate=5.570035375294207E-4]:1.196919088681E-2,92[&rate=5.570035375294207E-4]:9.93678393158E-2)[&rate=5.570035375294207E-4]:9.501081161801E-2)[&rate=5.570035375294207E-4]:7.704843685429E-2)[&rate=5.570035375294207E-4]:1.051163688388E-1,((88[&rate=5.570035375294207E-4]:1.565739834142E-1,89[&rate=5.570035375294207E-4]:1.702726135512E-1)[&rate=5.570035375294207E-4]:2.300580277194E-2,(85[&rate=5.570035375294207E-4]:1.068786874912E-1,83[&rate=5.570035375294207E-4]:1.068786874912E-1)[&rate=5.570035375294207E-4]:7.270109869492E-2)[&rate=5.570035375294207E-4]:1.832650403037E-1)[&rate=5.570035375294207E-4]:8.902228856967E-1,3[&rate=5.570035375294207E-4]:7.133416847894E-1)[&rate=5.570035375294207E-4]:3.465961279516E-2,((18[&rate=5.570035375294207E-4]:4.773690681112E-1,6[&rate=5.570035375294207E-4]:4.14355369481E-1)[&rate=5.570035375294207E-4]:7.791222416428E-2,(10[&rate=5.570035375294207E-4]:3.669934897599E-1,15[&rate=5.570035375294207E-4]:4.053496541434E-1)[&rate=5.570035375294207E-4]:1.417124600498E-1)[&rate=5.570035375294207E-4]:3.077884984597E-1)[&rate=5.570035375294207E-4]:6.699991269655E-1)[&rate=5.570035375294207E-4]:2.631631733603E-1)[&rate=5.570035375294207E-4]:7.091752532234E-1,(2[&rate=5.570035375294207E-4]:8.726344942343E-1,((31[&rate=5.570035375294207E-4]:5.736733780819E-1,(26[&rate=5.570035375294207E-4]:4.918082988863E-1,(7[&rate=5.570035375294207E-4]:1.326018391748E-1,8[&rate=5.570035375294207E-4]:1.326018391748E-1)[&rate=5.570035375294207E-4]:2.52357144643E-1)[&rate=5.570035375294207E-4]:3.802946275714E-2)[&rate=5.570035375294207E-4]:2.91468994722E-1,(22[&rate=5.570035375294207E-4]:2.103396709518E-1,27[&rate=5.570035375294207E-4]:2.267780271162E-1)[&rate=5.570035375294207E-4]:6.000081813041E-1)[&rate=5.570035375294207E-4]:2.348893817044E-1)[&rate=5.570035375294207E-4]:1.498526274708E0)[&rate=5.570035375294207E-4]:2.263146770818E-2,((146[&rate=5.570035375294207E-4]:5.378190895048E-1,39[&rate=5.570035375294207E-4]:4.176005102699E-1)[&rate=5.570035375294207E-4]:1.605593614582E-2,97[&rate=5.570035375294207E-4]:3.626181950495E-1)[&rate=5.570035375294207E-4]:3.409987404946E-3)[&rate=5.570035375294207E-4]:2.630374759932E-1,((98[&rate=5.570035375294207E-4]:5.94387976238E-1,(95[&rate=5.570035375294207E-4]:4.161850422499E-1,(94[&rate=5.570035375294207E-4]:2.136605038863E-1,100[&rate=5.570035375294207E-4]:2.136605038863E-1)[&rate=5.570035375294207E-4]:1.178250848115E-1)[&rate=5.570035375294207E-4]:1.891318957368E-1)[&rate=5.570035375294207E-4]:1.268382331523E-2,(99[&rate=5.570035375294207E-4]:6.201679606995E-1,96[&rate=5.570035375294207E-4]:5.846488350167E-1)[&rate=5.570035375294207E-4]:8.76176235091E-3)[&rate=5.570035375294207E-4]:2.214474108069E-1)[&rate=5.570035375294207E-4]:2.263738252116E-3)[&rate=5.570035375294207E-4]:3.050512652011E-1,38[&rate=5.570035375294207E-4]:9.39112902338E-1)[&rate=5.570035375294207E-4]:1.854507826566E-1,(((36[&rate=5.570035375294207E-4]:3.703719157363E-2,(121[&rate=5.570035375294207E-4]:1.730009533991E0,127[&rate=5.570035375294207E-4]:2.171105424402E0)[&rate=5.570035375294207E-4]:3.864797123772E-1)[&rate=5.570035375294207E-4]:4.886106147749E-2,35[&rate=5.570035375294207E-4]:3.932291058537E-2)[&rate=5.570035375294207E-4]:3.329352937422E-1,(((((((42[&rate=5.570035375294207E-4]:2.976280376449E-1,48[&rate=5.570035375294207E-4]:3.358794037651E-1)[&rate=5.570035375294207E-4]:1.673922868589E-2,41[&rate=5.570035375294207E-4]:3.089027854566E-1)[&rate=5.570035375294207E-4]:1.266936678211E-1,46[&rate=5.570035375294207E-4]:4.902412620207E-1)[&rate=5.570035375294207E-4]:5.430544876714E-2,43[&rate=5.570035375294207E-4]:5.445467107878E-1)[&rate=5.570035375294207E-4]:6.480847369223E-2,(51[&rate=5.570035375294207E-4]:5.124112030283E-1,((49[&rate=5.570035375294207E-4]:2.228951323938E-1,50[&rate=5.570035375294207E-4]:2.228951323938E-1)[&rate=5.570035375294207E-4]:2.679226200607E-1,47[&rate=5.570035375294207E-4]:5.236046377003E-1)[&rate=5.570035375294207E-4]:1.612896969952E-2)[&rate=5.570035375294207E-4]:6.962157708026E-2)[&rate=5.570035375294207E-4]:3.664771956029E-2,(44[&rate=5.570035375294207E-4]:5.33576327012E-1,45[&rate=5.570035375294207E-4]:5.308440865749E-1)[&rate=5.570035375294207E-4]:1.069620961541E-1)[&rate=5.570035375294207E-4]:3.772185450773E-1,((((69[&rate=5.570035375294207E-4]:7.40175885486E-1,118[&rate=5.570035375294207E-4]:7.292169813763E-1)[&rate=5.570035375294207E-4]:3.466870097561E-2,((132[&rate=5.570035375294207E-4]:1.666723481748E-1,(131[&rate=5.570035375294207E-4]:1.157497786832E-1,130[&rate=5.570035375294207E-4]:1.130100526559E-1)[&rate=5.570035375294207E-4]:5.092256949158E-2)[&rate=5.570035375294207E-4]:7.162835870744E-5,129[&rate=5.570035375294207E-4]:1.640042505062E-1)[&rate=5.570035375294207E-4]:4.628951304758E-1)[&rate=5.570035375294207E-4]:7.018149824009E-1,((((64[&rate=5.570035375294207E-4]:1.359609082106E-1,62[&rate=5.570035375294207E-4]:1.770567986217E-1)[&rate=5.570035375294207E-4]:7.639603868394E-2,60[&rate=5.570035375294207E-4]:6.167201538787E-2)[&rate=5.570035375294207E-4]:1.126674807398E-2,65[&rate=5.570035375294207E-4]:7.293876346185E-2)[&rate=5.570035375294207E-4]:1.976857103062E-1,(63[&rate=5.570035375294207E-4]:7.590412626961E-2,61[&rate=5.570035375294207E-4]:1.170000166807E-1)[&rate=5.570035375294207E-4]:3.454052790052E-1)[&rate=5.570035375294207E-4]:1.003295369067E0)[&rate=5.570035375294207E-4]:4.473133212034E-2,128[&rate=5.570035375294207E-4]:1.370705969476E0)[&rate=5.570035375294207E-4]:4.177149706217E-1)[&rate=5.570035375294207E-4]:1.126043875177E-1)[&rate=5.570035375294207E-4]:1.499400341515E-1)[&rate=5.570035375294207E-4]:8.525290125409E-2,(((120[&rate=5.570035375294207E-4]:1.424287629107E0,(((138[&rate=5.570035375294207E-4]:1.924640473257E-1,136[&rate=5.570035375294207E-4]:6.095719801047E-2)[&rate=5.570035375294207E-4]:6.255266408174E-1,135[&rate=5.570035375294207E-4]:6.17990688143E-1)[&rate=5.570035375294207E-4]:1.428276995884E-1,119[&rate=5.570035375294207E-4]:1.108763593211E0)[&rate=5.570035375294207E-4]:4.114144468552E-1)[&rate=5.570035375294207E-4]:5.721310510202E-1,126[&rate=5.570035375294207E-4]:1.306606568443E0)[&rate=5.570035375294207E-4]:3.525332078214E-1,((((123[&rate=5.570035375294207E-4]:4.116826487358E-2,124[&rate=5.570035375294207E-4]:3.843602443646E-2)[&rate=5.570035375294207E-4]:1.633925898408E-1,122[&rate=5.570035375294207E-4]:2.045608547144E-1)[&rate=5.570035375294207E-4]:5.943687502435E-1,67[&rate=5.570035375294207E-4]:2.976570546172E-1)[&rate=5.570035375294207E-4]:8.75920185671E-2,66[&rate=5.570035375294207E-4]:3.852490731843E-1)[&rate=5.570035375294207E-4]:2.671651339462E-2)[&rate=5.570035375294207E-4]:1.954855531543E-1)[&rate=5.570035375294207E-4]:2.507466474126E-2)[&rate=5.570035375294207E-4]:2.399652025779E-1,34[&rate=5.570035375294207E-4]:9.477308422245E-3)[&rate=5.570035375294207E-4]:1.276337922712E-2,32[&rate=5.570035375294207E-4]:3.228794302794E-4)[&rate=5.570035375294207E-4]:4.522634524662E-2,33[&rate=5.570035375294207E-4]:5.102867673162E-2);
tree STATE_43830000 [&joint=-20957.06873184626,lnP=-20957.06873184626] = [&R] (33[&rate=5.797737465114165E-4]:4.739284287006E-2,((((((125[&rate=5.797737465114165E-4]:8.558570320651E-1,((((134[&rate=5.797737465114165E-4]:1.188396010968E-1,137[&rate=5.797737465114165E-4]:1.90072477809E-1)[&rate=5.797737465114165E-4]:5.288710039473E-1,133[&rate=5.797737465114165E-4]:6.778475913452E-1)[&rate=5.797737465114165E-4]:8.996025706892E-1,((75[&rate=5.797737465114165E-4]:5.89974214251E-1,(76[&rate=5.797737465114165E-4]:5.185158844002E-1,(74[&rate=5.797737465114165E-4]:5.032957895741E-1,70[&rate=5.797737465114165E-4]:4.649396251906E-1)[&rate=5.797737465114165E-4]:1.522009482615E-2)[&rate=5.797737465114165E-4]:7.145832985075E-2)[&rate=5.797737465114165E-4]:2.991954709841E-1,(((((78[&rate=5.797737465114165E-4]:5.876421916125E-2,72[&rate=5.797737465114165E-4]:3.684641094193E-2)[&rate=5.797737465114165E-4]:2.162668946141E-2,79[&rate=5.797737465114165E-4]:8.039090862266E-2)[&rate=5.797737465114165E-4]:9.98228483565E-2,82[&rate=5.797737465114165E-4]:1.884329350612E-1)[&rate=5.797737465114165E-4]:3.706766078036E-1,77[&rate=5.797737465114165E-4]:5.865068031388E-1)[&rate=5.797737465114165E-4]:6.349618309257E-2,((73[&rate=5.797737465114165E-4]:5.977710248687E-1,71[&rate=5.797737465114165E-4]:5.292778741839E-1)[&rate=5.797737465114165E-4]:4.848504977962E-2,(80[&rate=5.797737465114165E-4]:3.322411106328E-2,81[&rate=5.797737465114165E-4]:3.322411106328E-2)[&rate=5.797737465114165E-4]:5.637168950919E-1)[&rate=5.797737465114165E-4]:9.226363637811E-3)[&rate=5.797737465114165E-4]:2.336872469489E-1)[&rate=5.797737465114165E-4]:6.526640384433E-1)[&rate=5.797737465114165E-4]:1.926761469416E-2,(53[&rate=5.797737465114165E-4]:6.311784533781E-1,(52[&rate=5.797737465114165E-4]:2.099213255327E-1,(103[&rate=5.797737465114165E-4]:5.34507280973E-1,((12[&rate=5.797737465114165E-4]:3.037536867972E-1,5[&rate=5.797737465114165E-4]:2.653975224138E-1)[&rate=5.797737465114165E-4]:1.558408589029E-1,29[&rate=5.797737465114165E-4]:5.664438607687E-1)[&rate=5.797737465114165E-4]:2.00940132533E-1)[&rate=5.797737465114165E-4]:1.339707779121E0)[&rate=5.797737465114165E-4]:4.294538491569E-1)[&rate=5.797737465114165E-4]:1.834598263823E-1)[&rate=5.797737465114165E-4]:2.516012659659E-1)[&rate=5.797737465114165E-4]:2.313254897639E-1,((59[&rate=5.797737465114165E-4]:2.261542924926E-1,((57[&rate=5.797737465114165E-4]:1.802408820279E-1,(37[&rate=5.797737465114165E-4]:2.156595265868E-1,54[&rate=5.797737465114165E-4]:1.391567943464E-1)[&rate=5.797737465114165E-4]:1.004811241465E-4)[&rate=5.797737465114165E-4]:4.005821468533E-2,((55[&rate=5.797737465114165E-4]:1.829735453017E-1,56[&rate=5.797737465114165E-4]:1.829735453017E-1)[&rate=5.797737465114165E-4]:1.140125112112E-2,58[&rate=5.797737465114165E-4]:2.216972007945E-1)[&rate=5.797737465114165E-4]:1.499533854168E-2)[&rate=5.797737465114165E-4]:8.587436216474E-3)[&rate=5.797737465114165E-4]:2.200985000057E-1,68[&rate=5.797737465114165E-4]:3.970724646293E-1)[&rate=5.797737465114165E-4]:5.23443390533E-1)[&rate=5.797737465114165E-4]:2.472841733811E-1,((((127[&rate=5.797737465114165E-4]:2.168204771611E0,121[&rate=5.797737465114165E-4]:1.7271088812E0)[&rate=5.797737465114165E-4]:6.783318760214E-1,36[&rate=5.797737465114165E-4]:3.259887024265E-1)[&rate=5.797737465114165E-4]:5.790072181184E-2,(35[&rate=5.797737465114165E-4]:2.399119431296E-1,((((47[&rate=5.797737465114165E-4]:3.303540190016E-1,44[&rate=5.797737465114165E-4]:3.248895381273E-1)[&rate=5.797737465114165E-4]:2.469335996541E-1,45[&rate=5.797737465114165E-4]:5.690908973443E-1)[&rate=5.797737465114165E-4]:7.315812806393E-2,((51[&rate=5.797737465114165E-4]:5.513259925006E-1,((46[&rate=5.797737465114165E-4]:4.594325873814E-1,43[&rate=5.797737465114165E-4]:4.594325873814E-1)[&rate=5.797737465114165E-4]:6.673224144488E-2,(41[&rate=5.797737465114165E-4]:3.499728220525E-1,(42[&rate=5.797737465114165E-4]:3.498013694503E-1,48[&rate=5.797737465114165E-4]:3.880527355705E-1)[&rate=5.797737465114165E-4]:5.63593347649E-3)[&rate=5.797737465114165E-4]:1.215471980308E-1)[&rate=5.797737465114165E-4]:5.24835680458E-2)[&rate=5.797737465114165E-4]:3.958971108578E-2,(49[&rate=5.797737465114165E-4]:5.081143609917E-1,50[&rate=5.797737465114165E-4]:5.081143609917E-1)[&rate=5.797737465114165E-4]:7.733686172041E-2)[&rate=5.797737465114165E-4]:3.220763876172E-2)[&rate=5.797737465114165E-4]:2.188614551019E-1,((128[&rate=5.797737465114165E-4]:1.22489606458E0,((69[&rate=5.797737465114165E-4]:6.611004210973E-1,((132[&rate=5.797737465114165E-4]:8.741303877871E-3,129[&rate=5.797737465114165E-4]:6.001577850514E-3)[&rate=5.797737465114165E-4]:2.062588505805E-1,(131[&rate=5.797737465114165E-4]:8.059210936169E-2,130[&rate=5.797737465114165E-4]:7.785238333434E-2)[&rate=5.797737465114165E-4]:1.344080450966E-1)[&rate=5.797737465114165E-4]:3.008947871867E-1)[&rate=5.797737465114165E-4]:9.077389978385E-3,118[&rate=5.797737465114165E-4]:6.59218906966E-1)[&rate=5.797737465114165E-4]:7.05403185011E-1)[&rate=5.797737465114165E-4]:2.009923008798E-1,((62[&rate=5.797737465114165E-4]:3.976613910349E-1,((65[&rate=5.797737465114165E-4]:6.570040939689E-2,64[&rate=5.797737465114165E-4]:2.163853409036E-1)[&rate=5.797737465114165E-4]:1.014387457189E-1,60[&rate=5.797737465114165E-4]:1.671391551158E-1)[&rate=5.797737465114165E-4]:3.874141400139E-2)[&rate=5.797737465114165E-4]:1.970934234338E-1,(63[&rate=5.797737465114165E-4]:1.450062779202E-1,61[&rate=5.797737465114165E-4]:1.861021683312E-1)[&rate=5.797737465114165E-4]:4.086526461375E-1)[&rate=5.797737465114165E-4]:9.708595783881E-1)[&rate=5.797737465114165E-4]:2.08618327342E-1)[&rate=5.797737465114165E-4]:1.341723736159E-1)[&rate=5.797737465114165E-4]:9.740213864298E-2)[&rate=5.797737465114165E-4]:2.378874535465E-1,((((((98[&rate=5.797737465114165E-4]:5.654989704378E-1,(101[&rate=5.797737465114165E-4]:8.997004729681E-1,((((((23[&rate=5.797737465114165E-4]:7.596807483817E-1,(20[&rate=5.797737465114165E-4]:3.603175918542E-1,25[&rate=5.797737465114165E-4]:3.79495674046E-1)[&rate=5.797737465114165E-4]:3.911439784454E-1)[&rate=5.797737465114165E-4]:8.789056900086E-3,(11[&rate=5.797737465114165E-4]:4.430111454504E-1,140[&rate=5.797737465114165E-4]:4.238330632587E-1)[&rate=5.797737465114165E-4]:2.405271529821E-1)[&rate=5.797737465114165E-4]:4.455919077125E-1,(24[&rate=5.797737465114165E-4]:1.047552076888E0,(1[&rate=5.797737465114165E-4]:7.294060398772E-2,(28[&rate=5.797737465114165E-4]:6.658056655248E-1,21[&rate=5.797737465114165E-4]:6.411481312783E-1)[&rate=5.797737465114165E-4]:1.934363083259E-1)[&rate=5.797737465114165E-4]:1.937895550923E-1)[&rate=5.797737465114165E-4]:1.774685402156E-1)[&rate=5.797737465114165E-4]:4.261269986788E-2,102[&rate=5.797737465114165E-4]:1.059894813554E-1)[&rate=5.797737465114165E-4]:1.199452778582E-1,(((((17[&rate=5.797737465114165E-4]:5.024052310764E-1,14[&rate=5.797737465114165E-4]:4.640490666927E-1)[&rate=5.797737465114165E-4]:1.79362328946E-1,((113[&rate=5.797737465114165E-4]:4.628713362159E-1,(9[&rate=5.797737465114165E-4]:3.102277572949E-1,(4[&rate=5.797737465114165E-4]:2.119911518852E-2,30[&rate=5.797737465114165E-4]:1.938018549145E-1)[&rate=5.797737465114165E-4]:2.397135736133E-1)[&rate=5.797737465114165E-4]:1.444244008389E-1)[&rate=5.797737465114165E-4]:4.472953803677E-2,112[&rate=5.797737465114165E-4]:5.076008742527E-1)[&rate=5.797737465114165E-4]:1.35810521386E-1)[&rate=5.797737465114165E-4]:1.156739370822E-1,(117[&rate=5.797737465114165E-4]:7.076034804742E-1,(105[&rate=5.797737465114165E-4]:4.837631747286E-1,110[&rate=5.797737465114165E-4]:5.056809829477E-1)[&rate=5.797737465114165E-4]:1.937033194442E-1)[&rate=5.797737465114165E-4]:5.422157827424E-2)[&rate=5.797737465114165E-4]:9.620893109192E-2,(((148[&rate=5.797737465114165E-4]:3.875174785079E-1,143[&rate=5.797737465114165E-4]:3.847777524806E-1)[&rate=5.797737465114165E-4]:1.744368524141E-1,(((106[&rate=5.797737465114165E-4]:4.994908474375E-3,104[&rate=5.797737465114165E-4]:4.994908474375E-3)[&rate=5.797737465114165E-4]:3.171485819471E-1,(111[&rate=5.797737465114165E-4]:2.446263111428E-1,139[&rate=5.797737465114165E-4]:4.199687768962E-1)[&rate=5.797737465114165E-4]:9.395553544301E-2)[&rate=5.797737465114165E-4]:1.702035955789E-1,116[&rate=5.797737465114165E-4]:4.320731133976E-1)[&rate=5.797737465114165E-4]:9.152505314069E-2)[&rate=5.797737465114165E-4]:1.357472052108E-1,(((19[&rate=5.797737465114165E-4]:5.369592516263E-1,13[&rate=5.797737465114165E-4]:4.986030872426E-1)[&rate=5.797737465114165E-4]:1.681735503424E-1,((107[&rate=5.797737465114165E-4]:4.514873568806E-1,108[&rate=5.797737465114165E-4]:4.487476308533E-1)[&rate=5.797737465114165E-4]:4.97826787624E-2,(114[&rate=5.797737465114165E-4]:3.74132845989E-1,109[&rate=5.797737465114165E-4]:4.535849007835E-1)[&rate=5.797737465114165E-4]:6.686321705129E-2)[&rate=5.797737465114165E-4]:1.435887937229E-1)[&rate=5.797737465114165E-4]:3.937370699949E-3,115[&rate=5.797737465114165E-4]:5.885222274631E-1)[&rate=5.797737465114165E-4]:7.082314428595E-2)[&rate=5.797737465114165E-4]:1.137571112419E-1)[&rate=5.797737465114165E-4]:3.071536815659E-1,(((141[&rate=5.797737465114165E-4]:1.917602591599E-1,144[&rate=5.797737465114165E-4]:1.890205331325E-1)[&rate=5.797737465114165E-4]:2.795682693294E-1,145[&rate=5.797737465114165E-4]:4.740682545168E-1)[&rate=5.797737465114165E-4]:1.632239872852E-1,142[&rate=5.797737465114165E-4]:6.372922418021E-1)[&rate=5.797737465114165E-4]:6.977584433029E-1)[&rate=5.797737465114165E-4]:1.374594165744E-1)[&rate=5.797737465114165E-4]:3.425554811406E-1,(((6[&rate=5.797737465114165E-4]:4.945000902097E-1,(10[&rate=5.797737465114165E-4]:3.217770929465E-1,15[&rate=5.797737465114165E-4]:3.601332573299E-1)[&rate=5.797737465114165E-4]:1.891613534275E-1)[&rate=5.797737465114165E-4]:1.040974781206E-1,18[&rate=5.797737465114165E-4]:6.616112669603E-1)[&rate=5.797737465114165E-4]:4.965835237496E-1,((((((((93[&rate=5.797737465114165E-4]:4.661142910551E-2,83[&rate=5.797737465114165E-4]:3.29127989685E-2)[&rate=5.797737465114165E-4]:3.744945081483E-2,86[&rate=5.797737465114165E-4]:7.036224978333E-2)[&rate=5.797737465114165E-4]:4.478102673549E-2,85[&rate=5.797737465114165E-4]:1.151432765188E-1)[&rate=5.797737465114165E-4]:1.201416264755E-2,84[&rate=5.797737465114165E-4]:1.271574391664E-1)[&rate=5.797737465114165E-4]:3.476179831328E-2,((90[&rate=5.797737465114165E-4]:4.652349772327E-2,91[&rate=5.797737465114165E-4]:4.652349772327E-2)[&rate=5.797737465114165E-4]:3.98316580729E-2,92[&rate=5.797737465114165E-4]:8.635515579617E-2)[&rate=5.797737465114165E-4]:8.926271182049E-2)[&rate=5.797737465114165E-4]:6.41963920713E-3,87[&rate=5.797737465114165E-4]:1.683388766868E-1)[&rate=5.797737465114165E-4]:9.768716777003E-2,(88[&rate=5.797737465114165E-4]:7.296439157023E-2,89[&rate=5.797737465114165E-4]:8.666302170724E-2)[&rate=5.797737465114165E-4]:1.930616528866E-1)[&rate=5.797737465114165E-4]:8.057762997456E-1,3[&rate=5.797737465114165E-4]:5.320763168053E-1)[&rate=5.797737465114165E-4]:5.110499807541E-1)[&rate=5.797737465114165E-4]:5.226242167675E-1)[&rate=5.797737465114165E-4]:3.366896846689E-1)[&rate=5.797737465114165E-4]:5.105473559171E-1)[&rate=5.797737465114165E-4]:9.734211179236E-2,((99[&rate=5.797737465114165E-4]:5.873163711218E-1,96[&rate=5.797737465114165E-4]:5.517972454389E-1)[&rate=5.797737465114165E-4]:9.679075728266E-2,(95[&rate=5.797737465114165E-4]:4.340146252853E-1,(94[&rate=5.797737465114165E-4]:2.385218861255E-1,100[&rate=5.797737465114165E-4]:2.385218861255E-1)[&rate=5.797737465114165E-4]:1.107932856077E-1)[&rate=5.797737465114165E-4]:2.391635413707E-1)[&rate=5.797737465114165E-4]:5.918773229685E-4)[&rate=5.797737465114165E-4]:1.597965000246E-2,(39[&rate=5.797737465114165E-4]:5.486872259405E-1,97[&rate=5.797737465114165E-4]:4.776489745743E-1)[&rate=5.797737465114165E-4]:1.718205745817E-3)[&rate=5.797737465114165E-4]:1.969952861924E-2,40[&rate=5.797737465114165E-4]:5.701049603056E-1)[&rate=5.797737465114165E-4]:2.698773510951E-2,(16[&rate=5.797737465114165E-4]:2.609952501557E0,((147[&rate=5.797737465114165E-4]:5.658958243618E-1,146[&rate=5.797737465114165E-4]:6.287373544164E-1)[&rate=5.797737465114165E-4]:1.131786308549E-2,((((22[&rate=5.797737465114165E-4]:2.44166212324E-1,27[&rate=5.797737465114165E-4]:2.606045684884E-1)[&rate=5.797737465114165E-4]:1.708661328615E-1,31[&rate=5.797737465114165E-4]:4.698268657336E-1)[&rate=5.797737465114165E-4]:1.917454448305E-1,2[&rate=5.797737465114165E-4]:4.341750502901E-1)[&rate=5.797737465114165E-4]:1.61632994845E-1,(26[&rate=5.797737465114165E-4]:6.865549395626E-1,(7[&rate=5.797737465114165E-4]:2.799491158825E-1,8[&rate=5.797737465114165E-4]:2.799491158825E-1)[&rate=5.797737465114165E-4]:2.997565086116E-1)[&rate=5.797737465114165E-4]:9.281474940817E-2)[&rate=5.797737465114165E-4]:1.880754395961E0)[&rate=5.797737465114165E-4]:4.622937172896E-3)[&rate=5.797737465114165E-4]:7.26331199752E-2)[&rate=5.797737465114165E-4]:1.553025777423E-1,38[&rate=5.797737465114165E-4]:6.840892622283E-1)[&rate=5.797737465114165E-4]:4.934777196063E-1)[&rate=5.797737465114165E-4]:4.487785545207E-2)[&rate=5.797737465114165E-4]:6.952431571108E-2,(66[&rate=5.797737465114165E-4]:5.819041223614E-1,((((120[&rate=5.797737465114165E-4]:8.603597370405E-1,((138[&rate=5.797737465114165E-4]:2.837580604179E-1,136[&rate=5.797737465114165E-4]:1.522512111027E-1)[&rate=5.797737465114165E-4]:4.423519964817E-1,135[&rate=5.797737465114165E-4]:5.261100568995E-1)[&rate=5.797737465114165E-4]:8.219488562043E-2)[&rate=5.797737465114165E-4]:8.824738848795E-1,126[&rate=5.797737465114165E-4]:1.053021510235E0)[&rate=5.797737465114165E-4]:6.88054866361E-2,119[&rate=5.797737465114165E-4]:1.907529519515E0)[&rate=5.797737465114165E-4]:6.698355033097E-1,(((123[&rate=5.797737465114165E-4]:6.022254543652E-2,124[&rate=5.797737465114165E-4]:5.74903049994E-2)[&rate=5.797737465114165E-4]:2.952313432563E-1,122[&rate=5.797737465114165E-4]:3.554538886928E-1)[&rate=5.797737465114165E-4]:4.273257639778E-1,67[&rate=5.797737465114165E-4]:2.8150710233E-1)[&rate=5.797737465114165E-4]:2.629812081659E-1)[&rate=5.797737465114165E-4]:3.741581186555E-2)[&rate=5.797737465114165E-4]:1.076995841208E-1)[&rate=5.797737465114165E-4]:1.754836185859E-1,34[&rate=5.797737465114165E-4]:2.073626438052E-3)[&rate=5.797737465114165E-4]:2.094540873573E-2,32[&rate=5.797737465114165E-4]:1.101226954698E-3)[&rate=5.797737465114165E-4]:4.081216386064E-2);
tree STATE_43920000 [&joint=-20953.29851366218,lnP=-20953.29851366218] = [&R] ((34[&rate=5.623792085228892E-4]:5.074364254683E-2,(((((125[&rate=5.623792085228892E-4]:1.169670704678E0,(((103[&rate=5.623792085228892E-4]:5.98706506016E-1,((12[&rate=5.623792085228892E-4]:3.778913472847E-1,5[&rate=5.623792085228892E-4]:3.395351829013E-1)[&rate=5.623792085228892E-4]:1.337347428747E-1,29[&rate=5.623792085228892E-4]:6.18475405228E-1)[&rate=5.623792085228892E-4]:2.131078131168E-1)[&rate=5.623792085228892E-4]:1.728925838507E0,52[&rate=5.623792085228892E-4]:6.633386099618E-1)[&rate=5.623792085228892E-4]:8.196171341682E-2,((((134[&rate=5.623792085228892E-4]:3.382166389998E-1,137[&rate=5.623792085228892E-4]:4.09449515712E-1)[&rate=5.623792085228892E-4]:1.403772802002E-1,133[&rate=5.623792085228892E-4]:5.087309055012E-1)[&rate=5.623792085228892E-4]:8.042242034571E-1,53[&rate=5.623792085228892E-4]:5.308756119901E-1)[&rate=5.623792085228892E-4]:6.684282918343E-2,((((80[&rate=5.623792085228892E-4]:1.15980712875E-1,81[&rate=5.623792085228892E-4]:1.15980712875E-1)[&rate=5.623792085228892E-4]:2.417381209676E-1,(77[&rate=5.623792085228892E-4]:3.198282043984E-1,73[&rate=5.623792085228892E-4]:3.253076564531E-1)[&rate=5.623792085228892E-4]:8.172624588256E-2)[&rate=5.623792085228892E-4]:4.032742985834E-2,((79[&rate=5.623792085228892E-4]:2.181324056325E-1,((72[&rate=5.623792085228892E-4]:6.766546770522E-3,78[&rate=5.623792085228892E-4]:2.868435498984E-2)[&rate=5.623792085228892E-4]:9.480065668344E-2,82[&rate=5.623792085228892E-4]:1.317041897553E-1)[&rate=5.623792085228892E-4]:9.464739395921E-2)[&rate=5.623792085228892E-4]:6.536062923264E-4,71[&rate=5.623792085228892E-4]:1.913887516508E-1)[&rate=5.623792085228892E-4]:1.874794298584E-1)[&rate=5.623792085228892E-4]:4.692536004309E-1,(((76[&rate=5.623792085228892E-4]:4.465642423602E-1,70[&rate=5.623792085228892E-4]:4.082080779767E-1)[&rate=5.623792085228892E-4]:1.66009423528E-2,74[&rate=5.623792085228892E-4]:4.63165184713E-1)[&rate=5.623792085228892E-4]:9.718649720559E-2,75[&rate=5.623792085228892E-4]:5.603516819186E-1)[&rate=5.623792085228892E-4]:3.562632507063E-1)[&rate=5.623792085228892E-4]:4.275665671608E-1)[&rate=5.623792085228892E-4]:1.393851608937E-1)[&rate=5.623792085228892E-4]:6.429496162715E-1)[&rate=5.623792085228892E-4]:1.156959322317E-1,((59[&rate=5.623792085228892E-4]:5.065174438421E-1,((((37[&rate=5.623792085228892E-4]:1.0998424803E-1,54[&rate=5.623792085228892E-4]:3.348151578959E-2)[&rate=5.623792085228892E-4]:1.527232321134E-1,58[&rate=5.623792085228892E-4]:2.435817970833E-1)[&rate=5.623792085228892E-4]:1.60818955495E-1,57[&rate=5.623792085228892E-4]:3.880073099553E-1)[&rate=5.623792085228892E-4]:9.890815053491E-3,(55[&rate=5.623792085228892E-4]:2.861975377108E-1,56[&rate=5.623792085228892E-4]:2.861975377108E-1)[&rate=5.623792085228892E-4]:1.007716255492E-1)[&rate=5.623792085228892E-4]:1.113515592704E-1)[&rate=5.623792085228892E-4]:1.90154179428E-1,68[&rate=5.623792085228892E-4]:6.474912954011E-1)[&rate=5.623792085228892E-4]:4.712086748413E-1)[&rate=5.623792085228892E-4]:1.376984279038E-1,((((119[&rate=5.623792085228892E-4]:1.728769301301E0,120[&rate=5.623792085228892E-4]:1.632878890342E0)[&rate=5.623792085228892E-4]:2.860760421616E-1,((135[&rate=5.623792085228892E-4]:5.04810882756E-1,(138[&rate=5.623792085228892E-4]:2.112758217544E-1,136[&rate=5.623792085228892E-4]:7.976897243924E-2)[&rate=5.623792085228892E-4]:4.935350610016E-1)[&rate=5.623792085228892E-4]:8.611307376887E-1,126[&rate=5.623792085228892E-4]:9.281843032803E-1)[&rate=5.623792085228892E-4]:3.009585175383E-1)[&rate=5.623792085228892E-4]:4.307577677772E-1,66[&rate=5.623792085228892E-4]:4.127263989108E-1)[&rate=5.623792085228892E-4]:1.509353585352E-1,(((122[&rate=5.623792085228892E-4]:2.406620642031E-1,124[&rate=5.623792085228892E-4]:2.37929823766E-1)[&rate=5.623792085228892E-4]:2.560658598394E-2,123[&rate=5.623792085228892E-4]:2.662686501871E-1)[&rate=5.623792085228892E-4]:6.964610841845E-1,67[&rate=5.623792085228892E-4]:4.614571840309E-1)[&rate=5.623792085228892E-4]:1.02204573415E-1)[&rate=5.623792085228892E-4]:1.450160029281E-1)[&rate=5.623792085228892E-4]:1.781744286503E-1,((((((47[&rate=5.623792085228892E-4]:4.184538683692E-1,44[&rate=5.623792085228892E-4]:4.129893874949E-1)[&rate=5.623792085228892E-4]:1.18991843662E-1,45[&rate=5.623792085228892E-4]:5.292489907198E-1)[&rate=5.623792085228892E-4]:5.989232893284E-2,(((46[&rate=5.623792085228892E-4]:4.866270540511E-1,43[&rate=5.623792085228892E-4]:4.866270540511E-1)[&rate=5.623792085228892E-4]:3.682308654714E-2,((41[&rate=5.623792085228892E-4]:2.492407286752E-1,42[&rate=5.623792085228892E-4]:2.547052095494E-1)[&rate=5.623792085228892E-4]:6.777868890322E-2,48[&rate=5.623792085228892E-4]:3.607352645729E-1)[&rate=5.623792085228892E-4]:1.517859142769E-1)[&rate=5.623792085228892E-4]:6.419367407873E-2,(51[&rate=5.623792085228892E-4]:5.075885526185E-1,(49[&rate=5.623792085228892E-4]:4.250628337203E-1,50[&rate=5.623792085228892E-4]:4.250628337203E-1)[&rate=5.623792085228892E-4]:7.706123802396E-2)[&rate=5.623792085228892E-4]:5.273285768701E-2)[&rate=5.623792085228892E-4]:9.694226287035E-3)[&rate=5.623792085228892E-4]:1.025171556527E-1,((((((132[&rate=5.623792085228892E-4]:9.820603604519E-2,129[&rate=5.623792085228892E-4]:9.546631001783E-2)[&rate=5.623792085228892E-4]:1.446328598142E-1,(131[&rate=5.623792085228892E-4]:8.914818328737E-2,130[&rate=5.623792085228892E-4]:8.640845726002E-2)[&rate=5.623792085228892E-4]:1.53690712572E-1)[&rate=5.623792085228892E-4]:4.841162612547E-1,118[&rate=5.623792085228892E-4]:8.612017324567E-1)[&rate=5.623792085228892E-4]:4.112736244385E-2,69[&rate=5.623792085228892E-4]:9.132879990102E-1)[&rate=5.623792085228892E-4]:6.223906532241E-1,128[&rate=5.623792085228892E-4]:1.384993720727E0)[&rate=5.623792085228892E-4]:5.383159407912E-2,((((60[&rate=5.623792085228892E-4]:8.711970409006E-3,64[&rate=5.623792085228892E-4]:1.593969019157E-1)[&rate=5.623792085228892E-4]:2.522830560306E-1,65[&rate=5.623792085228892E-4]:2.609950264396E-1)[&rate=5.623792085228892E-4]:1.109790969146E-1,62[&rate=5.623792085228892E-4]:5.637549452719E-1)[&rate=5.623792085228892E-4]:2.931513402497E-1,(63[&rate=5.623792085228892E-4]:1.830394148559E-1,61[&rate=5.623792085228892E-4]:2.241353052669E-1)[&rate=5.623792085228892E-4]:6.327709802547E-1)[&rate=5.623792085228892E-4]:7.216450566822E-1)[&rate=5.623792085228892E-4]:2.62293727902E-2)[&rate=5.623792085228892E-4]:2.374007334294E-1,(127[&rate=5.623792085228892E-4]:2.724471871899E0,(36[&rate=5.623792085228892E-4]:1.744138614235E-1,(121[&rate=5.623792085228892E-4]:2.195994045992E0,35[&rate=5.623792085228892E-4]:6.996664873135E-2)[&rate=5.623792085228892E-4]:5.787187022635E-2)[&rate=5.623792085228892E-4]:2.951006527014E-2)[&rate=5.623792085228892E-4]:1.633971351053E-2)[&rate=5.623792085228892E-4]:3.003460513924E-1,((((((26[&rate=5.623792085228892E-4]:6.44244824949E-1,(7[&rate=5.623792085228892E-4]:2.073009983767E-1,8[&rate=5.623792085228892E-4]:2.073009983767E-1)[&rate=5.623792085228892E-4]:3.300945115037E-1)[&rate=5.623792085228892E-4]:9.186652825773E-2,((22[&rate=5.623792085228892E-4]:2.771468612719E-1,27[&rate=5.623792085228892E-4]:2.935852174363E-1)[&rate=5.623792085228892E-4]:3.990248889759E-1,31[&rate=5.623792085228892E-4]:7.309662707959E-1)[&rate=5.623792085228892E-4]:4.898069884925E-2)[&rate=5.623792085228892E-4]:2.978507311554E-1,2[&rate=5.623792085228892E-4]:8.504004405264E-1)[&rate=5.623792085228892E-4]:1.563180254987E0,147[&rate=5.623792085228892E-4]:5.14231941864E-1)[&rate=5.623792085228892E-4]:1.001505858653E-1,(((((99[&rate=5.623792085228892E-4]:5.614007460417E-1,(40[&rate=5.623792085228892E-4]:3.980272702104E-1,96[&rate=5.623792085228892E-4]:5.127813685711E-1)[&rate=5.623792085228892E-4]:1.310025178774E-2)[&rate=5.623792085228892E-4]:7.518178712223E-3,97[&rate=5.623792085228892E-4]:3.476074493442E-1)[&rate=5.623792085228892E-4]:2.340601128304E-2,((100[&rate=5.623792085228892E-4]:2.134757748478E-1,94[&rate=5.623792085228892E-4]:2.134757748478E-1)[&rate=5.623792085228892E-4]:1.885033619187E-1,95[&rate=5.623792085228892E-4]:4.866785903186E-1)[&rate=5.623792085228892E-4]:9.471738396991E-2)[&rate=5.623792085228892E-4]:4.754488259003E-2,98[&rate=5.623792085228892E-4]:6.180118951298E-1)[&rate=5.623792085228892E-4]:3.391840819002E-2,(((101[&rate=5.623792085228892E-4]:8.330346502981E-1,((((((17[&rate=5.623792085228892E-4]:4.074135625138E-1,14[&rate=5.623792085228892E-4]:3.690573981301E-1)[&rate=5.623792085228892E-4]:2.911080070902E-1,((110[&rate=5.623792085228892E-4]:5.722629654878E-1,105[&rate=5.623792085228892E-4]:5.503451572687E-1)[&rate=5.623792085228892E-4]:5.614127683434E-2,113[&rate=5.623792085228892E-4]:6.338836943768E-1)[&rate=5.623792085228892E-4]:2.628171084353E-2)[&rate=5.623792085228892E-4]:1.175309845093E-1,(((4[&rate=5.623792085228892E-4]:2.375230180528E-1,30[&rate=5.623792085228892E-4]:4.101257577788E-1)[&rate=5.623792085228892E-4]:2.551803911832E-1,9[&rate=5.623792085228892E-4]:5.420184777291E-1)[&rate=5.623792085228892E-4]:7.292984715913E-2,(112[&rate=5.623792085228892E-4]:5.12771259401E-1,117[&rate=5.623792085228892E-4]:5.155109854286E-1)[&rate=5.623792085228892E-4]:1.103962435693E-1)[&rate=5.623792085228892E-4]:1.545288867594E-1)[&rate=5.623792085228892E-4]:2.711394336243E-1,(((((106[&rate=5.623792085228892E-4]:3.1096899022E-2,104[&rate=5.623792085228892E-4]:3.1096899022E-2)[&rate=5.623792085228892E-4]:4.38762830711E-1,(111[&rate=5.623792085228892E-4]:3.547277012512E-1,139[&rate=5.623792085228892E-4]:5.300701670046E-1)[&rate=5.623792085228892E-4]:1.315703846462E-1)[&rate=5.623792085228892E-4]:1.957471956781E-1,116[&rate=5.623792085228892E-4]:6.053329528084E-1)[&rate=5.623792085228892E-4]:1.397088128677E-2,(148[&rate=5.623792085228892E-4]:1.790705371619E-1,143[&rate=5.623792085228892E-4]:1.763308111346E-1)[&rate=5.623792085228892E-4]:4.785894613169E-1)[&rate=5.623792085228892E-4]:2.454081162879E-1,((115[&rate=5.623792085228892E-4]:5.666181744588E-1,(19[&rate=5.623792085228892E-4]:5.109960881697E-1,13[&rate=5.623792085228892E-4]:4.72639923786E-1)[&rate=5.623792085228892E-4]:1.761700314947E-1)[&rate=5.623792085228892E-4]:1.307578223446E-1,(108[&rate=5.623792085228892E-4]:5.546513882751E-1,((107[&rate=5.623792085228892E-4]:3.930495161474E-1,109[&rate=5.623792085228892E-4]:4.122275983392E-1)[&rate=5.623792085228892E-4]:1.474125228871E-1,114[&rate=5.623792085228892E-4]:4.801880664317E-1)[&rate=5.623792085228892E-4]:1.692907526794E-2)[&rate=5.623792085228892E-4]:2.002588551038E-1)[&rate=5.623792085228892E-4]:1.673359535796E-1)[&rate=5.623792085228892E-4]:1.01932092149E-1)[&rate=5.623792085228892E-4]:2.537550176773E-1,((102[&rate=5.623792085228892E-4]:3.109290536927E-2,((24[&rate=5.623792085228892E-4]:9.978234527978E-1,(1[&rate=5.623792085228892E-4]:1.407645700737E-1,(28[&rate=5.623792085228892E-4]:6.845831837308E-1,21[&rate=5.623792085228892E-4]:6.599256494844E-1)[&rate=5.623792085228892E-4]:2.424827562059E-1)[&rate=5.623792085228892E-4]:7.623696491584E-2)[&rate=5.623792085228892E-4]:1.640801471683E-1,((23[&rate=5.623792085228892E-4]:6.1321129619E-1,(20[&rate=5.623792085228892E-4]:5.306626199849E-1,25[&rate=5.623792085228892E-4]:5.498407021767E-1)[&rate=5.623792085228892E-4]:7.432949812297E-2)[&rate=5.623792085228892E-4]:2.309166792711E-1,(11[&rate=5.623792085228892E-4]:4.944652277291E-1,140[&rate=5.623792085228892E-4]:4.752871455374E-1)[&rate=5.623792085228892E-4]:2.647312408828E-1)[&rate=5.623792085228892E-4]:3.068167203953E-1)[&rate=5.623792085228892E-4]:3.083314101955E-2)[&rate=5.623792085228892E-4]:7.892115147884E-2,(((145[&rate=5.623792085228892E-4]:8.668165418112E-2,141[&rate=5.623792085228892E-4]:8.394192815353E-2)[&rate=5.623792085228892E-4]:1.209762121431E-2,144[&rate=5.623792085228892E-4]:9.329982334048E-2)[&rate=5.623792085228892E-4]:1.351840468131E-1,142[&rate=5.623792085228892E-4]:2.339633222085E-1)[&rate=5.623792085228892E-4]:1.122626077105E0)[&rate=5.623792085228892E-4]:1.186041814435E-1)[&rate=5.623792085228892E-4]:1.295100461668E-1,((3[&rate=5.623792085228892E-4]:6.18147268353E-1,((88[&rate=5.623792085228892E-4]:2.186075016513E-1,89[&rate=5.623792085228892E-4]:2.323061317883E-1)[&rate=5.623792085228892E-4]:1.613718071112E-1,(((90[&rate=5.623792085228892E-4]:8.51233063819E-2,91[&rate=5.623792085228892E-4]:8.51233063819E-2)[&rate=5.623792085228892E-4]:1.676795094607E-2,92[&rate=5.623792085228892E-4]:1.01891257328E-1)[&rate=5.623792085228892E-4]:7.545095499645E-2,(((83[&rate=5.623792085228892E-4]:7.539143674248E-2,93[&rate=5.623792085228892E-4]:8.90900668795E-2)[&rate=5.623792085228892E-4]:4.1453409981E-3,((84[&rate=5.623792085228892E-4]:4.243208987262E-2,85[&rate=5.623792085228892E-4]:4.243208987262E-2)[&rate=5.623792085228892E-4]:1.470157151425E-2,86[&rate=5.623792085228892E-4]:5.713366138687E-2)[&rate=5.623792085228892E-4]:2.240311635371E-2)[&rate=5.623792085228892E-4]:5.914550013532E-2,87[&rate=5.623792085228892E-4]:1.386822778759E-1)[&rate=5.623792085228892E-4]:2.49613043115E-2)[&rate=5.623792085228892E-4]:2.163357265751E-1)[&rate=5.623792085228892E-4]:7.778939869876E-1)[&rate=5.623792085228892E-4]:2.627228414166E-1,((10[&rate=5.623792085228892E-4]:4.770849154068E-1,15[&rate=5.623792085228892E-4]:5.154410797903E-1)[&rate=5.623792085228892E-4]:1.621658217013E-1,(6[&rate=5.623792085228892E-4]:5.77638724595E-1,18[&rate=5.623792085228892E-4]:6.406524232251E-1)[&rate=5.623792085228892E-4]:4.517365634874E-2)[&rate=5.623792085228892E-4]:3.101125233464E-1)[&rate=5.623792085228892E-4]:4.745184486615E-1)[&rate=5.623792085228892E-4]:4.803858178946E-1)[&rate=5.623792085228892E-4]:5.798502642793E-1,39[&rate=5.623792085228892E-4]:4.397207555836E-1)[&rate=5.623792085228892E-4]:6.511186601364E-2,(16[&rate=5.623792085228892E-4]:2.557156310219E0,146[&rate=5.623792085228892E-4]:5.918819633369E-1)[&rate=5.623792085228892E-4]:3.316923749531E-2)[&rate=5.623792085228892E-4]:1.868238117621E-2)[&rate=5.623792085228892E-4]:3.349047577545E-2)[&rate=5.623792085228892E-4]:2.253540980396E-1,38[&rate=5.623792085228892E-4]:7.140535656595E-1)[&rate=5.623792085228892E-4]:3.623462299868E-1)[&rate=5.623792085228892E-4]:4.128178398935E-1)[&rate=5.623792085228892E-4]:3.265003173372E-4,32[&rate=5.623792085228892E-4]:2.247182492506E-3)[&rate=5.623792085228892E-4]:2.657865183524E-2)[&rate=5.623792085228892E-4]:1.511336603641E-2,33[&rate=5.623792085228892E-4]:4.941865241886E-2);
tree STATE_44010000 [&joint=-20982.86487678151,lnP=-20982.86487678151] = [&R] (32[&rate=6.076176078733313E-4]:6.150491287024E-2,(((((((120[&rate=6.076176078733313E-4]:9.265018400049E-1,119[&rate=6.076176078733313E-4]:1.022392250964E0)[&rate=6.076176078733313E-4]:7.620617633007E-1,((138[&rate=6.076176078733313E-4]:1.742113739239E-1,136[&rate=6.076176078733313E-4]:4.270452460873E-2)[&rate=6.076176078733313E-4]:6.925580065718E-1,135[&rate=6.076176078733313E-4]:6.667693804957E-1)[&rate=6.076176078733313E-4]:7.697394282894E-1)[&rate=6.076176078733313E-4]:1.213965439485E-2,126[&rate=6.076176078733313E-4]:1.010891146016E0)[&rate=6.076176078733313E-4]:4.626771642456E-1,((122[&rate=6.076176078733313E-4]:4.466846628842E-1,(123[&rate=6.076176078733313E-4]:6.406669784205E-2,124[&rate=6.076176078733313E-4]:6.133445740492E-2)[&rate=6.076176078733313E-4]:3.826179650422E-1)[&rate=6.076176078733313E-4]:1.146076623378E-1,67[&rate=6.076176078733313E-4]:6.001977488133E-2)[&rate=6.076176078733313E-4]:1.663743456949E-1)[&rate=6.076176078733313E-4]:2.222338020917E-1,66[&rate=6.076176078733313E-4]:4.486279226678E-1)[&rate=6.076176078733313E-4]:4.535641697689E-1,34[&rate=6.076176078733313E-4]:3.917839380666E-2)[&rate=6.076176078733313E-4]:1.142028106885E-2,((((125[&rate=6.076176078733313E-4]:9.473132558074E-1,(((((80[&rate=6.076176078733313E-4]:1.042681615175E-1,81[&rate=6.076176078733313E-4]:1.042681615175E-1)[&rate=6.076176078733313E-4]:2.7152464513E-1,73[&rate=6.076176078733313E-4]:4.251078751406E-1)[&rate=6.076176078733313E-4]:6.632644049194E-2,(77[&rate=6.076176078733313E-4]:4.424333136298E-1,(82[&rate=6.076176078733313E-4]:3.655535718222E-1,((78[&rate=6.076176078733313E-4]:1.650981131833E-1,72[&rate=6.076176078733313E-4]:1.43180304964E-1)[&rate=6.076176078733313E-4]:1.419033767366E-1,(71[&rate=6.076176078733313E-4]:2.841883796927E-2,79[&rate=6.076176078733313E-4]:5.58160982433E-2)[&rate=6.076176078733313E-4]:2.511853916765E-1)[&rate=6.076176078733313E-4]:5.033290382032E-2)[&rate=6.076176078733313E-4]:4.948248153356E-2)[&rate=6.076176078733313E-4]:4.352154994801E-2)[&rate=6.076176078733313E-4]:1.583782156818E-1,((74[&rate=6.076176078733313E-4]:3.718351932834E-1,(76[&rate=6.076176078733313E-4]:3.67822145501E-1,70[&rate=6.076176078733313E-4]:3.294659811175E-1)[&rate=6.076176078733313E-4]:4.013047782428E-3)[&rate=6.076176078733313E-4]:1.365617963043E-1,75[&rate=6.076176078733313E-4]:5.083969895878E-1)[&rate=6.076176078733313E-4]:1.414155417266E-1)[&rate=6.076176078733313E-4]:9.566068027204E-1,(53[&rate=6.076176078733313E-4]:7.791180026075E-1,(((137[&rate=6.076176078733313E-4]:2.189518153894E-1,133[&rate=6.076176078733313E-4]:1.778559249784E-1)[&rate=6.076176078733313E-4]:4.833930570678E-1,134[&rate=6.076176078733313E-4]:6.31111995745E-1)[&rate=6.076176078733313E-4]:8.342254149636E-1,(52[&rate=6.076176078733313E-4]:7.077917074882E-1,(103[&rate=6.076176078733313E-4]:7.269106447305E-1,((12[&rate=6.076176078733313E-4]:9.106827421026E-2,5[&rate=6.076176078733313E-4]:5.27121098268E-2)[&rate=6.076176078733313E-4]:3.395763261007E-1,29[&rate=6.076176078733313E-4]:5.374939153795E-1)[&rate=6.076176078733313E-4]:4.222934416797E-1)[&rate=6.076176078733313E-4]:1.645174797319E0)[&rate=6.076176078733313E-4]:1.379991386478E-2)[&rate=6.076176078733313E-4]:6.572310256593E-2)[&rate=6.076176078733313E-4]:8.083827281513E-2)[&rate=6.076176078733313E-4]:2.97739494046E-1)[&rate=6.076176078733313E-4]:2.872596841774E-1,((((((37[&rate=6.076176078733313E-4]:2.022286561856E-1,59[&rate=6.076176078733313E-4]:1.639772900654E-1)[&rate=6.076176078733313E-4]:2.705170508398E-2,58[&rate=6.076176078733313E-4]:2.101546782095E-1)[&rate=6.076176078733313E-4]:3.277943108534E-2,54[&rate=6.076176078733313E-4]:1.855570601145E-1)[&rate=6.076176078733313E-4]:2.829797340195E-2,(55[&rate=6.076176078733313E-4]:2.052271099363E-1,56[&rate=6.076176078733313E-4]:2.052271099363E-1)[&rate=6.076176078733313E-4]:3.868256838878E-2)[&rate=6.076176078733313E-4]:2.222656308169E-1,57[&rate=6.076176078733313E-4]:4.771042708907E-1)[&rate=6.076176078733313E-4]:2.282408970899E-1,68[&rate=6.076176078733313E-4]:6.534325996745E-1)[&rate=6.076176078733313E-4]:4.144736736436E-1)[&rate=6.076176078733313E-4]:1.730718614469E-1,((((35[&rate=6.076176078733313E-4]:5.362259443292E-2,(121[&rate=6.076176078733313E-4]:1.913406767173E0,127[&rate=6.076176078733313E-4]:2.354502657584E0)[&rate=6.076176078733313E-4]:2.662432245198E-1)[&rate=6.076176078733313E-4]:1.619039151312E-2,36[&rate=6.076176078733313E-4]:1.163883284118E-1)[&rate=6.076176078733313E-4]:1.489795442778E-1,(((45[&rate=6.076176078733313E-4]:6.386849248972E-1,(47[&rate=6.076176078733313E-4]:4.621714175727E-1,44[&rate=6.076176078733313E-4]:4.567069366985E-1)[&rate=6.076176078733313E-4]:1.847102286358E-1)[&rate=6.076176078733313E-4]:5.451631895478E-2,(((49[&rate=6.076176078733313E-4]:3.29895079698E-1,50[&rate=6.076176078733313E-4]:3.29895079698E-1)[&rate=6.076176078733313E-4]:2.003905427952E-1,51[&rate=6.076176078733313E-4]:5.357501033674E-1)[&rate=6.076176078733313E-4]:1.15504930072E-2,(46[&rate=6.076176078733313E-4]:5.282020163474E-1,((41[&rate=6.076176078733313E-4]:1.773572314785E-1,(42[&rate=6.076176078733313E-4]:1.771084907574E-1,48[&rate=6.076176078733313E-4]:2.153598568776E-1)[&rate=6.076176078733313E-4]:5.71322159538E-3)[&rate=6.076176078733313E-4]:2.745376897698E-1,43[&rate=6.076176078733313E-4]:5.065397299913E-1)[&rate=6.076176078733313E-4]:2.166228635612E-2)[&rate=6.076176078733313E-4]:4.642098439871E-2)[&rate=6.076176078733313E-4]:1.267749644172E-1)[&rate=6.076176078733313E-4]:2.650643438667E-1,(128[&rate=6.076176078733313E-4]:1.290479486273E0,((((62[&rate=6.076176078733313E-4]:4.299163826687E-1,(60[&rate=6.076176078733313E-4]:2.188725920488E-1,64[&rate=6.076176078733313E-4]:3.695575235555E-1)[&rate=6.076176078733313E-4]:1.926296870216E-2)[&rate=6.076176078733313E-4]:4.786727254949E-2,65[&rate=6.076176078733313E-4]:2.860028333004E-1)[&rate=6.076176078733313E-4]:1.881433634407E-1,(63[&rate=6.076176078733313E-4]:1.764432893279E-1,61[&rate=6.076176078733313E-4]:2.175391797389E-1)[&rate=6.076176078733313E-4]:4.483878389199E-1)[&rate=6.076176078733313E-4]:4.320377275804E-1,((69[&rate=6.076176078733313E-4]:5.735219686881E-1,118[&rate=6.076176078733313E-4]:5.625630645785E-1)[&rate=6.076176078733313E-4]:8.410406019869E-2,((129[&rate=6.076176078733313E-4]:2.829174681154E-1,132[&rate=6.076176078733313E-4]:2.856571941428E-1)[&rate=6.076176078733313E-4]:9.840509399836E-3,(131[&rate=6.076176078733313E-4]:2.000266443626E-1,130[&rate=6.076176078733313E-4]:1.972869183353E-1)[&rate=6.076176078733313E-4]:9.547105918E-2)[&rate=6.076176078733313E-4]:2.16922845892E-1)[&rate=6.076176078733313E-4]:4.512976214621E-1)[&rate=6.076176078733313E-4]:3.322407674307E-1)[&rate=6.076176078733313E-4]:4.411823137373E-1)[&rate=6.076176078733313E-4]:1.589785350163E-2)[&rate=6.076176078733313E-4]:3.856107762465E-1,((((147[&rate=6.076176078733313E-4]:3.967741589912E-1,146[&rate=6.076176078733313E-4]:4.596156890458E-1)[&rate=6.076176078733313E-4]:1.651902359969E-1,39[&rate=6.076176078733313E-4]:5.045873458078E-1)[&rate=6.076176078733313E-4]:3.341066562672E-2,(((((101[&rate=6.076176078733313E-4]:7.050469143738E-1,(((6[&rate=6.076176078733313E-4]:4.977967015185E-1,(18[&rate=6.076176078733313E-4]:5.587369284742E-1,(10[&rate=6.076176078733313E-4]:3.757265758181E-1,15[&rate=6.076176078733313E-4]:4.140827402015E-1)[&rate=6.076176078733313E-4]:1.364350101904E-1)[&rate=6.076176078733313E-4]:2.073471674342E-3)[&rate=6.076176078733313E-4]:1.235265198428E-1,((((83[&rate=6.076176078733313E-4]:1.464869322845E-1,((85[&rate=6.076176078733313E-4]:7.433275633991E-2,(86[&rate=6.076176078733313E-4]:4.759038954454E-2,84[&rate=6.076176078733313E-4]:4.759038954454E-2)[&rate=6.076176078733313E-4]:2.674236679537E-2)[&rate=6.076176078733313E-4]:6.181744210519E-2,93[&rate=6.076176078733313E-4]:1.498488285821E-1)[&rate=6.076176078733313E-4]:1.033673383936E-2)[&rate=6.076176078733313E-4]:1.628307557938E-1,(87[&rate=6.076176078733313E-4]:1.195971668212E-1,((90[&rate=6.076176078733313E-4]:4.520556466452E-2,91[&rate=6.076176078733313E-4]:4.520556466452E-2)[&rate=6.076176078733313E-4]:6.272045434037E-2,92[&rate=6.076176078733313E-4]:1.079260190049E-1)[&rate=6.076176078733313E-4]:2.536977795335E-2)[&rate=6.076176078733313E-4]:1.89720521257E-1)[&rate=6.076176078733313E-4]:4.467478410832E-1,(88[&rate=6.076176078733313E-4]:2.465857141659E-3,89[&rate=6.076176078733313E-4]:1.616448727867E-2)[&rate=6.076176078733313E-4]:7.535996720198E-1)[&rate=6.076176078733313E-4]:2.963146718837E-1,3[&rate=6.076176078733313E-4]:5.12654173648E-1)[&rate=6.076176078733313E-4]:5.661425319281E-2)[&rate=6.076176078733313E-4]:8.764044217327E-1,((102[&rate=6.076176078733313E-4]:1.27760159952E-1,((24[&rate=6.076176078733313E-4]:1.104382357649E0,(1[&rate=6.076176078733313E-4]:1.336027057301E-1,(28[&rate=6.076176078733313E-4]:6.574358639083E-1,21[&rate=6.076176078733313E-4]:6.327783296618E-1)[&rate=6.076176078733313E-4]:2.624682116848E-1)[&rate=6.076176078733313E-4]:1.89957734111E-1)[&rate=6.076176078733313E-4]:1.420716052403E-1,((11[&rate=6.076176078733313E-4]:5.405915031878E-1,140[&rate=6.076176078733313E-4]:5.214134209961E-1)[&rate=6.076176078733313E-4]:2.571199805869E-1,(23[&rate=6.076176078733313E-4]:5.205887444803E-1,(20[&rate=6.076176078733313E-4]:3.510681664808E-1,25[&rate=6.076176078733313E-4]:3.702462486726E-1)[&rate=6.076176078733313E-4]:1.613013999173E-1)[&rate=6.076176078733313E-4]:3.620542461437E-1)[&rate=6.076176078733313E-4]:3.528520681561E-1)[&rate=6.076176078733313E-4]:4.295003267873E-2)[&rate=6.076176078733313E-4]:2.426394060914E-1,((((105[&rate=6.076176078733313E-4]:7.040048011981E-1,110[&rate=6.076176078733313E-4]:7.259226094172E-1)[&rate=6.076176078733313E-4]:1.886303036893E-1,(113[&rate=6.076176078733313E-4]:7.592775216725E-1,(((4[&rate=6.076176078733313E-4]:8.941752091879E-2,30[&rate=6.076176078733313E-4]:2.620202606448E-1)[&rate=6.076176078733313E-4]:4.331572845263E-1,(117[&rate=6.076176078733313E-4]:1.3416378631E-1,112[&rate=6.076176078733313E-4]:1.314240602824E-1)[&rate=6.076176078733313E-4]:4.486849917379E-1)[&rate=6.076176078733313E-4]:1.095080130114E-1,(9[&rate=6.076176078733313E-4]:5.780309208411E-1,(17[&rate=6.076176078733313E-4]:4.334944466428E-1,14[&rate=6.076176078733313E-4]:3.951382822591E-1)[&rate=6.076176078733313E-4]:1.911118166641E-1)[&rate=6.076176078733313E-4]:1.033669661085E-1)[&rate=6.076176078733313E-4]:6.966045664077E-2)[&rate=6.076176078733313E-4]:1.607548434888E-1)[&rate=6.076176078733313E-4]:1.059401851499E-1,(((((108[&rate=6.076176078733313E-4]:4.887659293847E-3,107[&rate=6.076176078733313E-4]:7.627385321205E-3)[&rate=6.076176078733313E-4]:3.141804132016E-1,(114[&rate=6.076176078733313E-4]:1.195270590738E-1,109[&rate=6.076176078733313E-4]:1.989791138683E-1)[&rate=6.076176078733313E-4]:1.420067668462E-1)[&rate=6.076176078733313E-4]:3.638116107753E-1,115[&rate=6.076176078733313E-4]:6.253454366954E-1)[&rate=6.076176078733313E-4]:2.000939297323E-1,(19[&rate=6.076176078733313E-4]:5.960628746658E-1,13[&rate=6.076176078733313E-4]:5.577067102822E-1)[&rate=6.076176078733313E-4]:3.499244369673E-1)[&rate=6.076176078733313E-4]:1.725754409915E-2,((148[&rate=6.076176078733313E-4]:3.138151161574E-1,143[&rate=6.076176078733313E-4]:3.110753901301E-1)[&rate=6.076176078733313E-4]:4.670932711298E-1,(116[&rate=6.076176078733313E-4]:4.847503629329E-1,((106[&rate=6.076176078733313E-4]:2.906809316727E-1,(111[&rate=6.076176078733313E-4]:1.370600344218E-1,139[&rate=6.076176078733313E-4]:3.124025001752E-1)[&rate=6.076176078733313E-4]:1.700592534153E-1)[&rate=6.076176078733313E-4]:2.109885346364E-1,104[&rate=6.076176078733313E-4]:5.016694663091E-1)[&rate=6.076176078733313E-4]:4.335486922655E-2)[&rate=6.076176078733313E-4]:2.578018599706E-1)[&rate=6.076176078733313E-4]:1.001446876233E-1)[&rate=6.076176078733313E-4]:1.010838589625E-1)[&rate=6.076176078733313E-4]:3.629356311025E-1,((144[&rate=6.076176078733313E-4]:4.297677552842E-1,(145[&rate=6.076176078733313E-4]:3.981042388137E-1,141[&rate=6.076176078733313E-4]:3.953645127861E-1)[&rate=6.076176078733313E-4]:3.714296852542E-2)[&rate=6.076176078733313E-4]:2.458304183849E-1,142[&rate=6.076176078733313E-4]:6.81077625724E-1)[&rate=6.076176078733313E-4]:8.804332954158E-1)[&rate=6.076176078733313E-4]:5.546398736937E-2)[&rate=6.076176078733313E-4]:7.801300855743E-2)[&rate=6.076176078733313E-4]:2.621137918278E-1)[&rate=6.076176078733313E-4]:4.50961435162E-1,98[&rate=6.076176078733313E-4]:3.112594910883E-1)[&rate=6.076176078733313E-4]:2.758754794021E-1,(((40[&rate=6.076176078733313E-4]:3.648501221774E-1,(96[&rate=6.076176078733313E-4]:3.941048681356E-1,99[&rate=6.076176078733313E-4]:4.296239938185E-1)[&rate=6.076176078733313E-4]:8.54993524024E-2)[&rate=6.076176078733313E-4]:4.165136071493E-2,97[&rate=6.076176078733313E-4]:3.354632315261E-1)[&rate=6.076176078733313E-4]:3.605745760949E-2,((94[&rate=6.076176078733313E-4]:2.313927205466E-1,100[&rate=6.076176078733313E-4]:2.313927205466E-1)[&rate=6.076176078733313E-4]:1.604155392159E-1,95[&rate=6.076176078733313E-4]:4.765077133145E-1)[&rate=6.076176078733313E-4]:1.053954894823E-1)[&rate=6.076176078733313E-4]:1.616072944229E-2)[&rate=6.076176078733313E-4]:5.093151248183E-2,(((31[&rate=6.076176078733313E-4]:5.930466875556E-1,2[&rate=6.076176078733313E-4]:3.656494272815E-1)[&rate=6.076176078733313E-4]:6.805694176739E-2,(22[&rate=6.076176078733313E-4]:1.576132275217E-1,27[&rate=6.076176078733313E-4]:1.74051583686E-1)[&rate=6.076176078733313E-4]:4.486958812532E-1)[&rate=6.076176078733313E-4]:7.613828187908E-2,(26[&rate=6.076176078733313E-4]:6.358909907886E-1,(7[&rate=6.076176078733313E-4]:2.998102272971E-1,8[&rate=6.076176078733313E-4]:2.998102272971E-1)[&rate=6.076176078733313E-4]:2.292314484229E-1)[&rate=6.076176078733313E-4]:5.751530397505E-2)[&rate=6.076176078733313E-4]:1.956532334327E0)[&rate=6.076176078733313E-4]:2.803447813649E-2,16[&rate=6.076176078733313E-4]:2.62317858668E0)[&rate=6.076176078733313E-4]:3.123508721177E-4)[&rate=6.076176078733313E-4]:3.386790373086E-1,38[&rate=6.076176078733313E-4]:8.083710378141E-1)[&rate=6.076176078733313E-4]:3.983977151717E-1)[&rate=6.076176078733313E-4]:8.885419052234E-2)[&rate=6.076176078733313E-4]:2.141787891192E-1,33[&rate=6.076176078733313E-4]:2.79842313174E-2)[&rate=6.076176078733313E-4]:6.176087393737E-3)[&rate=6.076176078733313E-4]:3.282404621382E-2);
tree STATE_44100000 [&joint=-20978.364455074337,lnP=-20978.364455074337] = [&R] ((((35[&rate=5.715179525631817E-4]:8.088729086047E-4,(36[&rate=5.715179525631817E-4]:4.359332342376E-2,121[&rate=5.715179525631817E-4]:2.123045378218E0)[&rate=5.715179525631817E-4]:3.790891950601E-3)[&rate=5.715179525631817E-4]:2.689693915748E-1,(127[&rate=5.715179525631817E-4]:2.732728192067E0,((((51[&rate=5.715179525631817E-4]:5.997880985045E-1,((49[&rate=5.715179525631817E-4]:5.41462347731E-1,50[&rate=5.715179525631817E-4]:5.41462347731E-1)[&rate=5.715179525631817E-4]:5.023580089514E-2,((43[&rate=5.715179525631817E-4]:5.232399429583E-1,46[&rate=5.715179525631817E-4]:5.232399429583E-1)[&rate=5.715179525631817E-4]:2.357558601211E-2,(41[&rate=5.715179525631817E-4]:2.271859350966E-1,(42[&rate=5.715179525631817E-4]:1.554734944772E-1,48[&rate=5.715179525631817E-4]:1.937248605974E-1)[&rate=5.715179525631817E-4]:7.717692149364E-2)[&rate=5.715179525631817E-4]:2.649847851309E-1)[&rate=5.715179525631817E-4]:7.766950490149E-2)[&rate=5.715179525631817E-4]:2.62546900408E-3)[&rate=5.715179525631817E-4]:1.074673857512E-2,(47[&rate=5.715179525631817E-4]:8.848505291982E-2,44[&rate=5.715179525631817E-4]:8.302057204557E-2)[&rate=5.715179525631817E-4]:5.493721885313E-1)[&rate=5.715179525631817E-4]:4.342126880543E-2,45[&rate=5.715179525631817E-4]:6.730817889452E-1)[&rate=5.715179525631817E-4]:1.864432220773E-1,((128[&rate=5.715179525631817E-4]:1.320321653136E0,(((60[&rate=5.715179525631817E-4]:2.442533856691E-3,64[&rate=5.715179525631817E-4]:1.531274653634E-1)[&rate=5.715179525631817E-4]:3.594499079597E-1,(65[&rate=5.715179525631817E-4]:3.579588832373E-1,62[&rate=5.715179525631817E-4]:5.497397051551E-1)[&rate=5.715179525631817E-4]:3.933558579082E-3)[&rate=5.715179525631817E-4]:3.143402149801E-1,(63[&rate=5.715179525631817E-4]:1.04463237978E-1,61[&rate=5.715179525631817E-4]:1.455591283891E-1)[&rate=5.715179525631817E-4]:7.224543503252E-1)[&rate=5.715179525631817E-4]:5.920342018193E-1)[&rate=5.715179525631817E-4]:8.99886499322E-2,((((129[&rate=5.715179525631817E-4]:8.911985105218E-2,132[&rate=5.715179525631817E-4]:9.185957707954E-2)[&rate=5.715179525631817E-4]:2.854035670386E-1,(131[&rate=5.715179525631817E-4]:4.771171897849E-2,130[&rate=5.715179525631817E-4]:4.497199295114E-2)[&rate=5.715179525631817E-4]:3.295514251396E-1)[&rate=5.715179525631817E-4]:3.466101706944E-1,69[&rate=5.715179525631817E-4]:8.690787942647E-1)[&rate=5.715179525631817E-4]:3.521081245781E-2,118[&rate=5.715179525631817E-4]:8.933307026129E-1)[&rate=5.715179525631817E-4]:6.567056278529E-1)[&rate=5.715179525631817E-4]:2.226109202453E-1)[&rate=5.715179525631817E-4]:6.145080437E-2)[&rate=5.715179525631817E-4]:1.041733600873E-1)[&rate=5.715179525631817E-4]:6.188784641132E-1,(((16[&rate=5.715179525631817E-4]:2.747724429416E0,(((40[&rate=5.715179525631817E-4]:4.43306376535E-1,39[&rate=5.715179525631817E-4]:4.43306376535E-1)[&rate=5.715179525631817E-4]:4.477630270929E-2,((147[&rate=5.715179525631817E-4]:5.204950791846E-1,(101[&rate=5.715179525631817E-4]:7.92556294987E-1,(((((((91[&rate=5.715179525631817E-4]:3.53081470601E-2,90[&rate=5.715179525631817E-4]:3.53081470601E-2)[&rate=5.715179525631817E-4]:5.827442762866E-2,92[&rate=5.715179525631817E-4]:9.358257468876E-2)[&rate=5.715179525631817E-4]:7.355203808301E-2,(87[&rate=5.715179525631817E-4]:1.471679163567E-1,(((86[&rate=5.715179525631817E-4]:5.628322085241E-2,83[&rate=5.715179525631817E-4]:5.628322085241E-2)[&rate=5.715179525631817E-4]:7.215165315201E-3,85[&rate=5.715179525631817E-4]:6.349838616761E-2)[&rate=5.715179525631817E-4]:1.529400386313E-2,(84[&rate=5.715179525631817E-4]:7.621978375957E-2,93[&rate=5.715179525631817E-4]:8.991841389658E-2)[&rate=5.715179525631817E-4]:2.572606271178E-3)[&rate=5.715179525631817E-4]:6.837552632593E-2)[&rate=5.715179525631817E-4]:6.268066278082E-3)[&rate=5.715179525631817E-4]:1.510907589516E-1,(88[&rate=5.715179525631817E-4]:1.414916978822E-1,89[&rate=5.715179525631817E-4]:1.551903280193E-1)[&rate=5.715179525631817E-4]:1.630350437041E-1)[&rate=5.715179525631817E-4]:8.384981720224E-1,(6[&rate=5.715179525631817E-4]:4.921491006704E-1,(10[&rate=5.715179525631817E-4]:1.741192719786E-1,15[&rate=5.715179525631817E-4]:2.12475436362E-1)[&rate=5.715179525631817E-4]:3.344681848563E-1)[&rate=5.715179525631817E-4]:1.632045800617E-1)[&rate=5.715179525631817E-4]:8.853243169546E-2,(3[&rate=5.715179525631817E-4]:3.462231432774E-1,18[&rate=5.715179525631817E-4]:4.61291636428E-1)[&rate=5.715179525631817E-4]:3.456081746297E-1)[&rate=5.715179525631817E-4]:7.537069611025E-1,((((110[&rate=5.715179525631817E-4]:4.647725848062E-1,105[&rate=5.715179525631817E-4]:4.428547765871E-1)[&rate=5.715179525631817E-4]:3.945727354804E-1,(((((4[&rate=5.715179525631817E-4]:3.429612723008E-3,30[&rate=5.715179525631817E-4]:1.76032352449E-1)[&rate=5.715179525631817E-4]:4.162408936081E-1,(17[&rate=5.715179525631817E-4]:4.1552158086E-1,14[&rate=5.715179525631817E-4]:3.771654164763E-1)[&rate=5.715179525631817E-4]:1.0003933643E-1)[&rate=5.715179525631817E-4]:1.007597205074E-1,(112[&rate=5.715179525631817E-4]:5.718596951433E-1,117[&rate=5.715179525631817E-4]:5.745994211709E-1)[&rate=5.715179525631817E-4]:6.104778270451E-3)[&rate=5.715179525631817E-4]:1.069024154535E-1,113[&rate=5.715179525631817E-4]:6.848668888673E-1)[&rate=5.715179525631817E-4]:1.086658398781E-1,9[&rate=5.715179525631817E-4]:7.853135506633E-1)[&rate=5.715179525631817E-4]:7.129204359598E-2)[&rate=5.715179525631817E-4]:3.2518734365E-1,((((139[&rate=5.715179525631817E-4]:4.303537712013E-1,106[&rate=5.715179525631817E-4]:2.385729492836E-1)[&rate=5.715179525631817E-4]:1.144198976833E-1,(111[&rate=5.715179525631817E-4]:2.226347228366E-1,104[&rate=5.715179525631817E-4]:2.061963666722E-1)[&rate=5.715179525631817E-4]:1.467964802946E-1)[&rate=5.715179525631817E-4]:4.606713288029E-1,(116[&rate=5.715179525631817E-4]:6.667706828932E-1,(148[&rate=5.715179525631817E-4]:3.381844222811E-1,143[&rate=5.715179525631817E-4]:3.354446962537E-1)[&rate=5.715179525631817E-4]:3.669424249959E-1)[&rate=5.715179525631817E-4]:8.661952027372E-2)[&rate=5.715179525631817E-4]:1.671596284062E-1,(((19[&rate=5.715179525631817E-4]:5.574327398069E-1,13[&rate=5.715179525631817E-4]:5.190765754232E-1)[&rate=5.715179525631817E-4]:3.027134650916E-1,115[&rate=5.715179525631817E-4]:7.39598259693E-1)[&rate=5.715179525631817E-4]:3.947388969054E-2,((108[&rate=5.715179525631817E-4]:4.981488366792E-1,107[&rate=5.715179525631817E-4]:5.008885627066E-1)[&rate=5.715179525631817E-4]:2.945918101327E-2,(114[&rate=5.715179525631817E-4]:3.1141418163E-1,109[&rate=5.715179525631817E-4]:3.908662364245E-1)[&rate=5.715179525631817E-4]:1.586595894871E-1)[&rate=5.715179525631817E-4]:3.089983782664E-1)[&rate=5.715179525631817E-4]:1.414776821897E-1)[&rate=5.715179525631817E-4]:1.872705035963E-1)[&rate=5.715179525631817E-4]:2.126650023974E-1,((102[&rate=5.715179525631817E-4]:2.586265089047E-2,(((23[&rate=5.715179525631817E-4]:7.263770923857E-1,(20[&rate=5.715179525631817E-4]:4.359230728945E-1,25[&rate=5.715179525631817E-4]:4.551011550863E-1)[&rate=5.715179525631817E-4]:2.822348414091E-1)[&rate=5.715179525631817E-4]:1.156129693263E-1,(11[&rate=5.715179525631817E-4]:5.46562585206E-1,140[&rate=5.715179525631817E-4]:5.273845030142E-1)[&rate=5.715179525631817E-4]:2.104959696568E-1)[&rate=5.715179525631817E-4]:3.339713392042E-1,(24[&rate=5.715179525631817E-4]:9.29084699637E-1,(1[&rate=5.715179525631817E-4]:1.393913560489E-1,(21[&rate=5.715179525631817E-4]:5.956964664817E-1,28[&rate=5.715179525631817E-4]:6.203540007281E-1)[&rate=5.715179525631817E-4]:3.053387251838E-1)[&rate=5.715179525631817E-4]:8.871425779835E-3)[&rate=5.715179525631817E-4]:2.578356053888E-1)[&rate=5.715179525631817E-4]:5.861814810191E-4)[&rate=5.715179525631817E-4]:2.445425124979E-1,(((145[&rate=5.715179525631817E-4]:6.370207903944E-2,141[&rate=5.715179525631817E-4]:6.096235301185E-2)[&rate=5.715179525631817E-4]:4.130721851493E-1,144[&rate=5.715179525631817E-4]:4.712948121338E-1)[&rate=5.715179525631817E-4]:4.041174821684E-1,142[&rate=5.715179525631817E-4]:8.808917463571E-1)[&rate=5.715179525631817E-4]:6.360887594971E-1)[&rate=5.715179525631817E-4]:5.829935226079E-2)[&rate=5.715179525631817E-4]:1.195734893878E-1)[&rate=5.715179525631817E-4]:3.49757742005E-1)[&rate=5.715179525631817E-4]:6.43725894011E-1)[&rate=5.715179525631817E-4]:7.923809867687E-3,97[&rate=5.715179525631817E-4]:4.000035885058E-1)[&rate=5.715179525631817E-4]:1.70408393723E-2)[&rate=5.715179525631817E-4]:1.518054970975E-1,((98[&rate=5.715179525631817E-4]:6.633602998701E-1,((94[&rate=5.715179525631817E-4]:9.11982799082E-2,100[&rate=5.715179525631817E-4]:9.11982799082E-2)[&rate=5.715179525631817E-4]:1.530651429488E-1,95[&rate=5.715179525631817E-4]:3.289628764091E-1)[&rate=5.715179525631817E-4]:3.453263852098E-1)[&rate=5.715179525631817E-4]:4.979342855529E-2,(96[&rate=5.715179525631817E-4]:5.554963172872E-1,99[&rate=5.715179525631817E-4]:5.910154429701E-1)[&rate=5.715179525631817E-4]:1.439962089526E-1)[&rate=5.715179525631817E-4]:5.514974846267E-2)[&rate=5.715179525631817E-4]:2.234332695739E-2)[&rate=5.715179525631817E-4]:7.099442241714E-2,(146[&rate=5.715179525631817E-4]:6.789182051151E-1,(((7[&rate=5.715179525631817E-4]:4.613387161368E-1,8[&rate=5.715179525631817E-4]:4.613387161368E-1)[&rate=5.715179525631817E-4]:1.818424167178E-1,26[&rate=5.715179525631817E-4]:7.500304479231E-1)[&rate=5.715179525631817E-4]:3.035015866559E-1,((22[&rate=5.715179525631817E-4]:4.726853393581E-1,27[&rate=5.715179525631817E-4]:4.891236955225E-1)[&rate=5.715179525631817E-4]:3.297406365454E-1,(2[&rate=5.715179525631817E-4]:3.556826030358E-1,31[&rate=5.715179525631817E-4]:5.830798633099E-1)[&rate=5.715179525631817E-4]:2.741406331416E-1)[&rate=5.715179525631817E-4]:2.401471545658E-1)[&rate=5.715179525631817E-4]:1.645455037966E0)[&rate=5.715179525631817E-4]:1.745262998362E-1)[&rate=5.715179525631817E-4]:5.60353727896E-1,38[&rate=5.715179525631817E-4]:1.225273642683E0)[&rate=5.715179525631817E-4]:2.657485324288E-1)[&rate=5.715179525631817E-4]:1.123953334882E-1,((((((122[&rate=5.715179525631817E-4]:3.62306847925E-1,(124[&rate=5.715179525631817E-4]:2.211207520313E-1,123[&rate=5.715179525631817E-4]:2.238529924685E-1)[&rate=5.715179525631817E-4]:1.384538554565E-1)[&rate=5.715179525631817E-4]:3.224380815974E-1,67[&rate=5.715179525631817E-4]:1.834723791817E-1)[&rate=5.715179525631817E-4]:5.203864198867E-2,(119[&rate=5.715179525631817E-4]:1.93167336389E0,((((138[&rate=5.715179525631817E-4]:4.172426981323E-1,136[&rate=5.715179525631817E-4]:2.857358488171E-1)[&rate=5.715179525631817E-4]:4.766924950135E-1,135[&rate=5.715179525631817E-4]:6.939351931458E-1)[&rate=5.715179525631817E-4]:7.564331290382E-1,120[&rate=5.715179525631817E-4]:1.702423116705E0)[&rate=5.715179525631817E-4]:2.954235322715E-2,126[&rate=5.715179525631817E-4]:1.042153358247E0)[&rate=5.715179525631817E-4]:1.038174829998E-1)[&rate=5.715179525631817E-4]:3.367143696087E-1)[&rate=5.715179525631817E-4]:1.732589435238E-1,66[&rate=5.715179525631817E-4]:4.087699646941E-1)[&rate=5.715179525631817E-4]:5.324140254272E-1,(((53[&rate=5.715179525631817E-4]:8.694917274846E-1,(((52[&rate=5.715179525631817E-4]:7.00675755338E-1,((133[&rate=5.715179525631817E-4]:2.740362598727E-1,134[&rate=5.715179525631817E-4]:2.438992735716E-1)[&rate=5.715179525631817E-4]:2.147551995725E-1,137[&rate=5.715179525631817E-4]:5.298873498563E-1)[&rate=5.715179525631817E-4]:9.857670715496E-1)[&rate=5.715179525631817E-4]:4.563551095971E-2,(103[&rate=5.715179525631817E-4]:5.172443776513E-1,((12[&rate=5.715179525631817E-4]:2.890115054244E-1,5[&rate=5.715179525631817E-4]:2.50655341041E-1)[&rate=5.715179525631817E-4]:1.41951559399E-1,29[&rate=5.715179525631817E-4]:5.378123798919E-1)[&rate=5.715179525631817E-4]:2.123087100882E-1)[&rate=5.715179525631817E-4]:1.893360623207E0)[&rate=5.715179525631817E-4]:9.539359837015E-2,((((73[&rate=5.715179525631817E-4]:4.057790359055E-1,77[&rate=5.715179525631817E-4]:4.002995838508E-1)[&rate=5.715179525631817E-4]:7.443157660859E-2,(80[&rate=5.715179525631817E-4]:1.890057736163E-1,81[&rate=5.715179525631817E-4]:1.890057736163E-1)[&rate=5.715179525631817E-4]:2.418897704047E-1)[&rate=5.715179525631817E-4]:1.590466675849E-1,(((82[&rate=5.715179525631817E-4]:4.584119573544E-1,71[&rate=5.715179525631817E-4]:4.227955189983E-1)[&rate=5.715179525631817E-4]:1.872601539247E-2,79[&rate=5.715179525631817E-4]:4.689187946648E-1)[&rate=5.715179525631817E-4]:3.55836872819E-2,(72[&rate=5.715179525631817E-4]:1.112639142759E-1,78[&rate=5.715179525631817E-4]:1.331817224952E-1)[&rate=5.715179525631817E-4]:3.713207594515E-1)[&rate=5.715179525631817E-4]:9.365890774157E-2)[&rate=5.715179525631817E-4]:1.139297434867E-1,(75[&rate=5.715179525631817E-4]:6.582790382704E-1,((70[&rate=5.715179525631817E-4]:4.626505586763E-1,76[&rate=5.715179525631817E-4]:5.010067230598E-1)[&rate=5.715179525631817E-4]:2.254535847014E-2,74[&rate=5.715179525631817E-4]:5.235520815299E-1)[&rate=5.715179525631817E-4]:1.347269567405E-1)[&rate=5.715179525631817E-4]:9.490798531532E-2)[&rate=5.715179525631817E-4]:8.267841783828E-1)[&rate=5.715179525631817E-4]:3.598358412809E-2)[&rate=5.715179525631817E-4]:4.318300126339E-1,125[&rate=5.715179525631817E-4]:1.090939226457E0)[&rate=5.715179525631817E-4]:5.4501868603E-1,(32[&rate=5.715179525631817E-4]:1.362647699348E-2,(33[&rate=5.715179525631817E-4]:1.118380985209E-2,34[&rate=5.715179525631817E-4]:2.762216601646E-2)[&rate=5.715179525631817E-4]:7.922119196106E-3)[&rate=5.715179525631817E-4]:2.301262420562E-2)[&rate=5.715179525631817E-4]:1.961338207307E-2)[&rate=5.715179525631817E-4]:1.673220360062E-2,(((((58[&rate=5.715179525631817E-4]:7.624001966914E-2,37[&rate=5.715179525631817E-4]:9.536570272925E-2)[&rate=5.715179525631817E-4]:2.69901616335E-1,(59[&rate=5.715179525631817E-4]:1.247904163066E-1,54[&rate=5.715179525631817E-4]:8.653905018633E-2)[&rate=5.715179525631817E-4]:2.022255366375E-1)[&rate=5.715179525631817E-4]:8.959331798635E-2,(56[&rate=5.715179525631817E-4]:3.224206484733E-1,55[&rate=5.715179525631817E-4]:3.224206484733E-1)[&rate=5.715179525631817E-4]:8.599190114552E-2)[&rate=5.715179525631817E-4]:4.544447494242E-2,57[&rate=5.715179525631817E-4]:4.6478598631E-1)[&rate=5.715179525631817E-4]:4.169804390189E-1,68[&rate=5.715179525631817E-4]:8.298538570228E-1)[&rate=5.715179525631817E-4]:6.757829744714E-1)[&rate=5.715179525631817E-4]:4.313586836278E-2);
tree STATE_44190000 [&joint=-20957.504819940998,lnP=-20957.504819940998] = [&R] (33[&rate=5.453717203738421E-4]:2.521451247925E-1,((32[&rate=5.453717203738421E-4]:3.025055392668E-2,(((36[&rate=5.453717203738421E-4]:1.342898920428E-3,(127[&rate=5.453717203738421E-4]:2.5035737792E0,121[&rate=5.453717203738421E-4]:2.062477888789E0)[&rate=5.453717203738421E-4]:1.831706492599E-2)[&rate=5.453717203738421E-4]:4.07273095822E-1,((((((46[&rate=5.453717203738421E-4]:5.075285499448E-1,(48[&rate=5.453717203738421E-4]:4.159939725898E-1,(41[&rate=5.453717203738421E-4]:1.753581514909E-1,42[&rate=5.453717203738421E-4]:1.808226323652E-1)[&rate=5.453717203738421E-4]:1.969199741044E-1)[&rate=5.453717203738421E-4]:8.060561560648E-2)[&rate=5.453717203738421E-4]:5.161121300784E-2,43[&rate=5.453717203738421E-4]:5.591397629526E-1)[&rate=5.453717203738421E-4]:1.416985469317E-1,((49[&rate=5.453717203738421E-4]:3.335222496187E-1,50[&rate=5.453717203738421E-4]:3.335222496187E-1)[&rate=5.453717203738421E-4]:3.004767229738E-1,51[&rate=5.453717203738421E-4]:6.394634534668E-1)[&rate=5.453717203738421E-4]:3.405245204603E-2)[&rate=5.453717203738421E-4]:6.721332911777E-2,((44[&rate=5.453717203738421E-4]:2.039567110523E-1,47[&rate=5.453717203738421E-4]:2.094211919266E-1)[&rate=5.453717203738421E-4]:4.377491262294E-1,45[&rate=5.453717203738421E-4]:6.389735968446E-1)[&rate=5.453717203738421E-4]:1.208813208461E-1)[&rate=5.453717203738421E-4]:1.008190196566E-1,((((64[&rate=5.453717203738421E-4]:3.260494959599E-1,(60[&rate=5.453717203738421E-4]:9.499727518927E-2,62[&rate=5.453717203738421E-4]:2.86778097107E-1)[&rate=5.453717203738421E-4]:8.036728926397E-2)[&rate=5.453717203738421E-4]:3.219765247401E-2,65[&rate=5.453717203738421E-4]:2.075622169273E-1)[&rate=5.453717203738421E-4]:2.989304010973E-1,(63[&rate=5.453717203738421E-4]:1.606152428421E-1,61[&rate=5.453717203738421E-4]:2.017111332531E-1)[&rate=5.453717203738421E-4]:4.965623066892E-1)[&rate=5.453717203738421E-4]:6.534039936924E-1,((69[&rate=5.453717203738421E-4]:8.116935471716E-1,(((130[&rate=5.453717203738421E-4]:1.245588666241E-1,131[&rate=5.453717203738421E-4]:1.272985926515E-1)[&rate=5.453717203738421E-4]:1.369565796135E-1,(132[&rate=5.453717203738421E-4]:1.170566973445E-1,129[&rate=5.453717203738421E-4]:1.143169713171E-1)[&rate=5.453717203738421E-4]:1.471984749205E-1)[&rate=5.453717203738421E-4]:3.317201409661E-1,118[&rate=5.453717203738421E-4]:7.302218885736E-1)[&rate=5.453717203738421E-4]:7.051275448829E-2)[&rate=5.453717203738421E-4]:4.809514166448E-1,128[&rate=5.453717203738421E-4]:1.141960032309E0)[&rate=5.453717203738421E-4]:6.999137392793E-2)[&rate=5.453717203738421E-4]:4.221187434013E-1)[&rate=5.453717203738421E-4]:9.440539721844E-2,35[&rate=5.453717203738421E-4]:1.997084235694E-1)[&rate=5.453717203738421E-4]:1.623322287073E-1)[&rate=5.453717203738421E-4]:3.311738943549E-1,((((2[&rate=5.453717203738421E-4]:1.110481405526E0,(31[&rate=5.453717203738421E-4]:8.579303169614E-1,((26[&rate=5.453717203738421E-4]:6.66320521158E-1,(7[&rate=5.453717203738421E-4]:1.685128727984E-1,8[&rate=5.453717203738421E-4]:1.685128727984E-1)[&rate=5.453717203738421E-4]:3.909583332911E-1)[&rate=5.453717203738421E-4]:1.150184387192E-1,(22[&rate=5.453717203738421E-4]:4.459475572346E-1,27[&rate=5.453717203738421E-4]:4.62385913399E-1)[&rate=5.453717203738421E-4]:3.24432498533E-1)[&rate=5.453717203738421E-4]:3.275574064575E-2)[&rate=5.453717203738421E-4]:4.799483488391E-1)[&rate=5.453717203738421E-4]:1.490170407707E0,146[&rate=5.453717203738421E-4]:7.641445896386E-1)[&rate=5.453717203738421E-4]:1.051147313687E-1,(147[&rate=5.453717203738421E-4]:7.065285607799E-1,((39[&rate=5.453717203738421E-4]:6.356139686386E-1,((101[&rate=5.453717203738421E-4]:5.943205938516E-1,((((87[&rate=5.453717203738421E-4]:2.295506975575E-1,((((91[&rate=5.453717203738421E-4]:3.946993996159E-2,90[&rate=5.453717203738421E-4]:3.946993996159E-2)[&rate=5.453717203738421E-4]:8.027973832295E-2,92[&rate=5.453717203738421E-4]:1.197496782845E-1)[&rate=5.453717203738421E-4]:1.018029598996E-1,(((86[&rate=5.453717203738421E-4]:8.9120826389E-2,84[&rate=5.453717203738421E-4]:8.9120826389E-2)[&rate=5.453717203738421E-4]:6.633082429822E-3,(85[&rate=5.453717203738421E-4]:7.472215967847E-2,93[&rate=5.453717203738421E-4]:8.842078981548E-2)[&rate=5.453717203738421E-4]:2.103174914036E-2)[&rate=5.453717203738421E-4]:6.282276568379E-2,83[&rate=5.453717203738421E-4]:1.585766745026E-1)[&rate=5.453717203738421E-4]:4.927733354452E-2)[&rate=5.453717203738421E-4]:1.843138586694E-2,(88[&rate=5.453717203738421E-4]:7.504070157906E-2,89[&rate=5.453717203738421E-4]:8.873933171607E-2)[&rate=5.453717203738421E-4]:1.51244692335E-1)[&rate=5.453717203738421E-4]:3.26530364346E-3)[&rate=5.453717203738421E-4]:8.848247675687E-1,(3[&rate=5.453717203738421E-4]:2.94722636716E-1,18[&rate=5.453717203738421E-4]:4.097911298666E-1)[&rate=5.453717203738421E-4]:2.79926801013E-1)[&rate=5.453717203738421E-4]:2.587963025805E-1,((10[&rate=5.453717203738421E-4]:3.918071047753E-1,15[&rate=5.453717203738421E-4]:4.301632691587E-1)[&rate=5.453717203738421E-4]:2.580171062576E-1,6[&rate=5.453717203738421E-4]:6.333858548685E-1)[&rate=5.453717203738421E-4]:2.521146799616E-1)[&rate=5.453717203738421E-4]:5.533486044475E-1,((((((117[&rate=5.453717203738421E-4]:6.339107917877E-1,110[&rate=5.453717203738421E-4]:6.256916137054E-1)[&rate=5.453717203738421E-4]:3.845677324403E-3,105[&rate=5.453717203738421E-4]:6.076194828107E-1)[&rate=5.453717203738421E-4]:7.723510539834E-2,(((17[&rate=5.453717203738421E-4]:4.291746142756E-1,14[&rate=5.453717203738421E-4]:3.908184498919E-1)[&rate=5.453717203738421E-4]:2.43125592206E-1,112[&rate=5.453717203738421E-4]:6.339440420979E-1)[&rate=5.453717203738421E-4]:1.887694356901E-2,((9[&rate=5.453717203738421E-4]:4.199802551137E-1,113[&rate=5.453717203738421E-4]:4.281994331958E-1)[&rate=5.453717203738421E-4]:1.017136459069E-2,(4[&rate=5.453717203738421E-4]:1.319719833219E-1,30[&rate=5.453717203738421E-4]:3.045747230479E-1)[&rate=5.453717203738421E-4]:2.488645678894E-1)[&rate=5.453717203738421E-4]:2.144501878804E-1)[&rate=5.453717203738421E-4]:5.943086281598E-2)[&rate=5.453717203738421E-4]:3.549687677368E-1,((((106[&rate=5.453717203738421E-4]:5.599000337043E-1,(139[&rate=5.453717203738421E-4]:5.525397601553E-1,111[&rate=5.453717203738421E-4]:3.771972944019E-1)[&rate=5.453717203738421E-4]:1.991410954668E-1)[&rate=5.453717203738421E-4]:4.740787006553E-2,(116[&rate=5.453717203738421E-4]:3.122046658438E-1,104[&rate=5.453717203738421E-4]:3.724786384466E-1)[&rate=5.453717203738421E-4]:2.348292653233E-1)[&rate=5.453717203738421E-4]:2.273839230635E-1,(148[&rate=5.453717203738421E-4]:3.61590610728E-1,143[&rate=5.453717203738421E-4]:3.588508847007E-1)[&rate=5.453717203738421E-4]:4.511834078862E-1)[&rate=5.453717203738421E-4]:7.508946391098E-2,(115[&rate=5.453717203738421E-4]:5.687772182146E-1,((19[&rate=5.453717203738421E-4]:4.840702364981E-1,13[&rate=5.453717203738421E-4]:4.457140721144E-1)[&rate=5.453717203738421E-4]:1.894557953709E-1,((107[&rate=5.453717203738421E-4]:3.854685831859E-1,(109[&rate=5.453717203738421E-4]:3.973358981852E-1,114[&rate=5.453717203738421E-4]:3.178838433907E-1)[&rate=5.453717203738421E-4]:7.310767192465E-3)[&rate=5.453717203738421E-4]:1.966837019704E-2,108[&rate=5.453717203738421E-4]:4.023972273556E-1)[&rate=5.453717203738421E-4]:2.081151058833E-1)[&rate=5.453717203738421E-4]:1.579913155111E-2)[&rate=5.453717203738421E-4]:2.80730099927E-1)[&rate=5.453717203738421E-4]:1.355215172563E-1)[&rate=5.453717203738421E-4]:2.954275259358E-1,(102[&rate=5.453717203738421E-4]:1.360346801226E-1,((((20[&rate=5.453717203738421E-4]:4.239168221405E-1,25[&rate=5.453717203738421E-4]:4.430949043323E-1)[&rate=5.453717203738421E-4]:5.137660546513E-2,23[&rate=5.453717203738421E-4]:4.835126056877E-1)[&rate=5.453717203738421E-4]:2.211491667951E-1,(140[&rate=5.453717203738421E-4]:3.447981682069E-1,11[&rate=5.453717203738421E-4]:3.639762503986E-1)[&rate=5.453717203738421E-4]:2.55754015235E-1)[&rate=5.453717203738421E-4]:3.292818031485E-1,(((21[&rate=5.453717203738421E-4]:4.768535021531E-1,28[&rate=5.453717203738421E-4]:5.015110363995E-1)[&rate=5.453717203738421E-4]:3.066245604658E-1,1[&rate=5.453717203738421E-4]:2.183422700233E-2)[&rate=5.453717203738421E-4]:7.391791922608E-2,24[&rate=5.453717203738421E-4]:8.765740640366E-1)[&rate=5.453717203738421E-4]:1.683284157043E-1)[&rate=5.453717203738421E-4]:2.52776035998E-1)[&rate=5.453717203738421E-4]:1.526408592933E-1)[&rate=5.453717203738421E-4]:1.304332286985E-2,(142[&rate=5.453717203738421E-4]:8.00530256787E-1,(144[&rate=5.453717203738421E-4]:5.898402110679E-1,(145[&rate=5.453717203738421E-4]:5.433326516078E-1,141[&rate=5.453717203738421E-4]:5.405929255803E-1)[&rate=5.453717203738421E-4]:5.198701151495E-2)[&rate=5.453717203738421E-4]:2.052105936642E-1)[&rate=5.453717203738421E-4]:7.477639479646E-1)[&rate=5.453717203738421E-4]:8.781520849867E-2)[&rate=5.453717203738421E-4]:2.102659751221E-1)[&rate=5.453717203738421E-4]:1.008317679004E0,40[&rate=5.453717203738421E-4]:6.294741138618E-1)[&rate=5.453717203738421E-4]:6.139854776767E-3)[&rate=5.453717203738421E-4]:1.232099639845E-2,((16[&rate=5.453717203738421E-4]:2.677781141669E0,97[&rate=5.453717203738421E-4]:5.21249964186E-1)[&rate=5.453717203738421E-4]:3.441173147705E-2,(((99[&rate=5.453717203738421E-4]:4.323801179035E-1,96[&rate=5.453717203738421E-4]:3.968609922206E-1)[&rate=5.453717203738421E-4]:3.017632526503E-1,((94[&rate=5.453717203738421E-4]:1.883447261402E-1,100[&rate=5.453717203738421E-4]:1.883447261402E-1)[&rate=5.453717203738421E-4]:1.451885549735E-1,95[&rate=5.453717203738421E-4]:4.182327346658E-1)[&rate=5.453717203738421E-4]:3.049816741394E-1)[&rate=5.453717203738421E-4]:2.80396805608E-3,98[&rate=5.453717203738421E-4]:7.150894151126E-1)[&rate=5.453717203738421E-4]:4.002583246291E-2)[&rate=5.453717203738421E-4]:2.123501800785E-2)[&rate=5.453717203738421E-4]:1.216546562485E-3)[&rate=5.453717203738421E-4]:9.988923017283E-2)[&rate=5.453717203738421E-4]:3.558549428705E-1,38[&rate=5.453717203738421E-4]:1.036589673714E0)[&rate=5.453717203738421E-4]:2.589903194331E-1)[&rate=5.453717203738421E-4]:2.219675141444E-1)[&rate=5.453717203738421E-4]:1.033983698578E-1,(((((((103[&rate=5.453717203738421E-4]:7.82270095966E-1,((12[&rate=5.453717203738421E-4]:1.912553678493E-1,5[&rate=5.453717203738421E-4]:1.528992034658E-1)[&rate=5.453717203738421E-4]:4.315593605648E-1,29[&rate=5.453717203738421E-4]:7.296640434826E-1)[&rate=5.453717203738421E-4]:2.854827648121E-1)[&rate=5.453717203738421E-4]:1.752025749339E0,((133[&rate=5.453717203738421E-4]:7.159483392105E-1,(134[&rate=5.453717203738421E-4]:2.606729463898E-1,137[&rate=5.453717203738421E-4]:3.31905823102E-1)[&rate=5.453717203738421E-4]:4.251384065195E-1)[&rate=5.453717203738421E-4]:5.030306909998E-1,52[&rate=5.453717203738421E-4]:4.450962545534E-1)[&rate=5.453717203738421E-4]:4.249058561902E-1)[&rate=5.453717203738421E-4]:2.009578571519E-1,(((((80[&rate=5.453717203738421E-4]:1.70797720356E-1,81[&rate=5.453717203738421E-4]:1.70797720356E-1)[&rate=5.453717203738421E-4]:5.692692362281E-2,71[&rate=5.453717203738421E-4]:2.085465617871E-1)[&rate=5.453717203738421E-4]:1.627726740357E-1,(((79[&rate=5.453717203738421E-4]:2.729379431138E-1,82[&rate=5.453717203738421E-4]:2.811571211959E-1)[&rate=5.453717203738421E-4]:1.696691770526E-2,(72[&rate=5.453717203738421E-4]:2.289359858179E-2,78[&rate=5.453717203738421E-4]:4.48114068011E-2)[&rate=5.453717203738421E-4]:2.45093454018E-1)[&rate=5.453717203738421E-4]:4.18422014151E-2,(73[&rate=5.453717203738421E-4]:2.746644254037E-1,77[&rate=5.453717203738421E-4]:2.69184973349E-1)[&rate=5.453717203738421E-4]:9.81785272413E-2)[&rate=5.453717203738421E-4]:6.696943386258E-2)[&rate=5.453717203738421E-4]:1.610086559325E-1,((70[&rate=5.453717203738421E-4]:2.73137920294E-1,(76[&rate=5.453717203738421E-4]:3.105189240299E-1,74[&rate=5.453717203738421E-4]:3.105189240299E-1)[&rate=5.453717203738421E-4]:9.751606475612E-4)[&rate=5.453717203738421E-4]:1.558387609336E-1,75[&rate=5.453717203738421E-4]:4.673328456111E-1)[&rate=5.453717203738421E-4]:1.33488196829E-1)[&rate=5.453717203738421E-4]:1.066715840399E0,53[&rate=5.453717203738421E-4]:9.210738242267E-1)[&rate=5.453717203738421E-4]:1.416894223574E-1)[&rate=5.453717203738421E-4]:1.930493459143E-1,125[&rate=5.453717203738421E-4]:1.045430078837E0)[&rate=5.453717203738421E-4]:5.179520832923E-2,((59[&rate=5.453717203738421E-4]:4.988606345537E-1,((((54[&rate=5.453717203738421E-4]:5.284748903872E-2,58[&rate=5.453717203738421E-4]:1.10224538219E-1)[&rate=5.453717203738421E-4]:2.498047511963E-2,37[&rate=5.453717203738421E-4]:1.543306963988E-1)[&rate=5.453717203738421E-4]:1.002846029027E-1,57[&rate=5.453717203738421E-4]:2.190961736184E-1)[&rate=5.453717203738421E-4]:2.466086120088E-1,(55[&rate=5.453717203738421E-4]:1.954417802258E-1,56[&rate=5.453717203738421E-4]:1.954417802258E-1)[&rate=5.453717203738421E-4]:2.593340436526E-1)[&rate=5.453717203738421E-4]:3.588808936367E-2)[&rate=5.453717203738421E-4]:1.795527206604E-1,68[&rate=5.453717203738421E-4]:6.292330273451E-1)[&rate=5.453717203738421E-4]:3.013255931546E-1)[&rate=5.453717203738421E-4]:3.146790230606E-1,((((124[&rate=5.453717203738421E-4]:1.7158135767E-1,123[&rate=5.453717203738421E-4]:1.743135981072E-1)[&rate=5.453717203738421E-4]:2.235445672569E-1,122[&rate=5.453717203738421E-4]:3.97858165364E-1)[&rate=5.453717203738421E-4]:4.25241300127E-1,67[&rate=5.453717203738421E-4]:3.218269151503E-1)[&rate=5.453717203738421E-4]:8.247261571344E-2,(66[&rate=5.453717203738421E-4]:2.133313395054E-1,(119[&rate=5.453717203738421E-4]:2.01791156018E0,((((138[&rate=5.453717203738421E-4]:2.420461676151E-1,136[&rate=5.453717203738421E-4]:1.105393182999E-1)[&rate=5.453717203738421E-4]:4.36078301904E-1,135[&rate=5.453717203738421E-4]:4.78124469519E-1)[&rate=5.453717203738421E-4]:3.034972979958E-1,120[&rate=5.453717203738421E-4]:1.033676562035E0)[&rate=5.453717203738421E-4]:8.59088328768E-1,126[&rate=5.453717203738421E-4]:1.202952779118E0)[&rate=5.453717203738421E-4]:2.925625841813E-2)[&rate=5.453717203738421E-4]:2.282964916538E-1)[&rate=5.453717203738421E-4]:1.909681913584E-1)[&rate=5.453717203738421E-4]:2.932174749243E-1)[&rate=5.453717203738421E-4]:1.882579416951E-1,34[&rate=5.453717203738421E-4]:2.276124885299E-2)[&rate=5.453717203738421E-4]:1.328054831506E-1)[&rate=5.453717203738421E-4]:1.130167489532E-1);
tree STATE_44280000 [&joint=-21009.137768403543,lnP=-21009.137768403543] = [&R] (((((((((49[&rate=6.113044334890617E-4]:4.588347853213E-1,50[&rate=6.113044334890617E-4]:4.588347853213E-1)[&rate=6.113044334890617E-4]:8.30939935194E-2,(47[&rate=6.113044334890617E-4]:3.432215911148E-1,51[&rate=6.113044334890617E-4]:3.158991867433E-1)[&rate=6.113044334890617E-4]:2.314940729717E-1)[&rate=6.113044334890617E-4]:3.969977083768E-2,((46[&rate=6.113044334890617E-4]:4.928184755677E-1,((42[&rate=6.113044334890617E-4]:3.908854172507E-1,(41[&rate=6.113044334890617E-4]:1.273271723017E-1,48[&rate=6.113044334890617E-4]:1.710430192961E-1)[&rate=6.113044334890617E-4]:2.580937640748E-1)[&rate=6.113044334890617E-4]:5.12791795629E-2,43[&rate=6.113044334890617E-4]:4.913449246823E-1)[&rate=6.113044334890617E-4]:1.473550885388E-3)[&rate=6.113044334890617E-4]:1.202042972963E-1,44[&rate=6.113044334890617E-4]:6.075582919897E-1)[&rate=6.113044334890617E-4]:1.392662060135E-3)[&rate=6.113044334890617E-4]:7.22204374851E-2,45[&rate=6.113044334890617E-4]:6.784391510979E-1)[&rate=6.113044334890617E-4]:3.830791066656E-1,(((((((60[&rate=6.113044334890617E-4]:8.480443680051E-2,64[&rate=6.113044334890617E-4]:2.354893683072E-1)[&rate=6.113044334890617E-4]:1.584613796397E-1,(62[&rate=6.113044334890617E-4]:4.180646997961E-1,65[&rate=6.113044334890617E-4]:2.262838778783E-1)[&rate=6.113044334890617E-4]:1.698193856188E-2)[&rate=6.113044334890617E-4]:2.44027033165E-1,(63[&rate=6.113044334890617E-4]:2.4301995397E-1,61[&rate=6.113044334890617E-4]:2.84115844381E-1)[&rate=6.113044334890617E-4]:3.949578271419E-1)[&rate=6.113044334890617E-4]:4.430238459281E-1,128[&rate=6.113044334890617E-4]:9.823714900537E-1)[&rate=6.113044334890617E-4]:1.546680711945E-1,(((130[&rate=6.113044334890617E-4]:1.760080112013E-1,131[&rate=6.113044334890617E-4]:1.787477372287E-1)[&rate=6.113044334890617E-4]:5.270045771441E-2,(132[&rate=6.113044334890617E-4]:1.661805569532E-1,129[&rate=6.113044334890617E-4]:1.634408309258E-1)[&rate=6.113044334890617E-4]:6.526763798993E-2)[&rate=6.113044334890617E-4]:3.330647680712E-1,(69[&rate=6.113044334890617E-4]:5.477981337227E-1,118[&rate=6.113044334890617E-4]:5.36839229613E-1)[&rate=6.113044334890617E-4]:1.619203087439E-1)[&rate=6.113044334890617E-4]:5.780060502887E-1)[&rate=6.113044334890617E-4]:1.533297166268E-1,(127[&rate=6.113044334890617E-4]:2.221775222628E0,121[&rate=6.113044334890617E-4]:1.780679332217E0)[&rate=6.113044334890617E-4]:1.069502196308E-1)[&rate=6.113044334890617E-4]:3.410697628508E-1,(36[&rate=6.113044334890617E-4]:1.218934574461E-1,35[&rate=6.113044334890617E-4]:7.531811498036E-2)[&rate=6.113044334890617E-4]:2.735380245772E-2)[&rate=6.113044334890617E-4]:2.03475429329E-1)[&rate=6.113044334890617E-4]:4.938473289432E-1,(((((94[&rate=6.113044334890617E-4]:2.003589647417E-1,100[&rate=6.113044334890617E-4]:2.003589647417E-1)[&rate=6.113044334890617E-4]:1.826876898267E-1,95[&rate=6.113044334890617E-4]:4.677461081204E-1)[&rate=6.113044334890617E-4]:4.31939037811E-1,((39[&rate=6.113044334890617E-4]:3.148655317402E-1,(((((7[&rate=6.113044334890617E-4]:2.284347764848E-1,8[&rate=6.113044334890617E-4]:2.284347764848E-1)[&rate=6.113044334890617E-4]:2.081581481014E-1,26[&rate=6.113044334890617E-4]:5.434422396547E-1)[&rate=6.113044334890617E-4]:2.147056615807E-1,(22[&rate=6.113044334890617E-4]:3.73953042139E-1,27[&rate=6.113044334890617E-4]:3.903913983034E-1)[&rate=6.113044334890617E-4]:3.732359549867E-1)[&rate=6.113044334890617E-4]:2.006582868271E-1,(31[&rate=6.113044334890617E-4]:7.186871195962E-1,2[&rate=6.113044334890617E-4]:4.912898593222E-1)[&rate=6.113044334890617E-4]:2.839546849046E-1)[&rate=6.113044334890617E-4]:1.460447866312E0,16[&rate=6.113044334890617E-4]:2.364459533826E0)[&rate=6.113044334890617E-4]:3.58989240311E-2)[&rate=6.113044334890617E-4]:1.137015781782E-1,(146[&rate=6.113044334890617E-4]:5.192316248137E-1,147[&rate=6.113044334890617E-4]:4.563900947591E-1)[&rate=6.113044334890617E-4]:2.955406433965E-2)[&rate=6.113044334890617E-4]:3.31773773718E-1)[&rate=6.113044334890617E-4]:2.226207080305E-1,(((((99[&rate=6.113044334890617E-4]:3.665137840461E-1,96[&rate=6.113044334890617E-4]:3.309946583632E-1)[&rate=6.113044334890617E-4]:5.79268818259E-2,(101[&rate=6.113044334890617E-4]:1.078148932228E0,(((((((17[&rate=6.113044334890617E-4]:3.529708721182E-1,14[&rate=6.113044334890617E-4]:3.146147077345E-1)[&rate=6.113044334890617E-4]:3.725255077684E-1,(105[&rate=6.113044334890617E-4]:5.421692155324E-1,110[&rate=6.113044334890617E-4]:5.640870237515E-1)[&rate=6.113044334890617E-4]:1.175737396967E-1)[&rate=6.113044334890617E-4]:2.793931286394E-2,((((4[&rate=6.113044334890617E-4]:3.606927044714E-2,30[&rate=6.113044334890617E-4]:2.086720101732E-1)[&rate=6.113044334890617E-4]:2.81681353543E-1,(113[&rate=6.113044334890617E-4]:2.699209895865E-1,117[&rate=6.113044334890617E-4]:2.726607156141E-1)[&rate=6.113044334890617E-4]:1.053638809789E-1)[&rate=6.113044334890617E-4]:4.417365168673E-2,9[&rate=6.113044334890617E-4]:4.1123934417E-1)[&rate=6.113044334890617E-4]:3.39303169233E-3,112[&rate=6.113044334890617E-4]:4.228515539444E-1)[&rate=6.113044334890617E-4]:2.922279744224E-1)[&rate=6.113044334890617E-4]:2.406110755692E-1,((((148[&rate=6.113044334890617E-4]:1.64114592139E-1,143[&rate=6.113044334890617E-4]:1.613748661116E-1)[&rate=6.113044334890617E-4]:3.391901818697E-1,((139[&rate=6.113044334890617E-4]:4.392455404462E-1,(106[&rate=6.113044334890617E-4]:2.474425781048E-1,111[&rate=6.113044334890617E-4]:2.638809342692E-1)[&rate=6.113044334890617E-4]:2.214042370841E-5)[&rate=6.113044334890617E-4]:1.79174550109E-1,104[&rate=6.113044334890617E-4]:4.266392686375E-1)[&rate=6.113044334890617E-4]:9.858331359034E-2)[&rate=6.113044334890617E-4]:7.241333982818E-2,116[&rate=6.113044334890617E-4]:5.373619494532E-1)[&rate=6.113044334890617E-4]:8.146917888326E-2,(((114[&rate=6.113044334890617E-4]:1.603159428031E-1,109[&rate=6.113044334890617E-4]:2.397679975976E-1)[&rate=6.113044334890617E-4]:1.334723072754E-1,(108[&rate=6.113044334890617E-4]:1.764586638365E-1,107[&rate=6.113044334890617E-4]:1.791983898638E-1)[&rate=6.113044334890617E-4]:1.748638328175E-1)[&rate=6.113044334890617E-4]:1.939768155476E-1,((19[&rate=6.113044334890617E-4]:3.397510059597E-1,13[&rate=6.113044334890617E-4]:3.01394841576E-1)[&rate=6.113044334890617E-4]:1.735472294899E-1,115[&rate=6.113044334890617E-4]:3.927502902441E-1)[&rate=6.113044334890617E-4]:9.501477538207E-2)[&rate=6.113044334890617E-4]:1.310660627103E-1)[&rate=6.113044334890617E-4]:2.546676947777E-1)[&rate=6.113044334890617E-4]:4.506360851283E-1,(142[&rate=6.113044334890617E-4]:4.632122956559E-1,(144[&rate=6.113044334890617E-4]:3.868697791458E-1,(145[&rate=6.113044334890617E-4]:9.307684082785E-2,141[&rate=6.113044334890617E-4]:9.033711480027E-2)[&rate=6.113044334890617E-4]:2.992723903729E-1)[&rate=6.113044334890617E-4]:7.086306445516E-2)[&rate=6.113044334890617E-4]:1.115717133135E0)[&rate=6.113044334890617E-4]:2.893301144119E-3,((((20[&rate=6.113044334890617E-4]:5.336693090595E-1,(140[&rate=6.113044334890617E-4]:2.710116675837E-1,11[&rate=6.113044334890617E-4]:2.901897497754E-1)[&rate=6.113044334890617E-4]:1.667672305169E-1)[&rate=6.113044334890617E-4]:7.199152615859E-2,(25[&rate=6.113044334890617E-4]:5.505164557148E-1,23[&rate=6.113044334890617E-4]:5.395575516051E-1)[&rate=6.113044334890617E-4]:7.432246169502E-2)[&rate=6.113044334890617E-4]:3.85487389135E-1,(1[&rate=6.113044334890617E-4]:1.088881057063E-2,(24[&rate=6.113044334890617E-4]:7.104208795293E-1,(21[&rate=6.113044334890617E-4]:5.721128680059E-1,28[&rate=6.113044334890617E-4]:5.967704022524E-1)[&rate=6.113044334890617E-4]:1.191299293316E-1)[&rate=6.113044334890617E-4]:8.128984884955E-2)[&rate=6.113044334890617E-4]:2.186155781659E-1)[&rate=6.113044334890617E-4]:1.609160529796E-1,102[&rate=6.113044334890617E-4]:9.598523908022E-3)[&rate=6.113044334890617E-4]:3.256488635609E-1)[&rate=6.113044334890617E-4]:4.472012109949E-2,((((89[&rate=6.113044334890617E-4]:2.569417916405E-1,88[&rate=6.113044334890617E-4]:2.432431615035E-1)[&rate=6.113044334890617E-4]:4.864434524264E-2,(((84[&rate=6.113044334890617E-4]:5.383910169681E-2,(93[&rate=6.113044334890617E-4]:4.119134513839E-2,83[&rate=6.113044334890617E-4]:2.749271500138E-2)[&rate=6.113044334890617E-4]:2.634638669543E-2)[&rate=6.113044334890617E-4]:9.538644646057E-2,((91[&rate=6.113044334890617E-4]:5.771987356588E-3,90[&rate=6.113044334890617E-4]:5.771987356588E-3)[&rate=6.113044334890617E-4]:1.100224627011E-2,92[&rate=6.113044334890617E-4]:1.67742336267E-2)[&rate=6.113044334890617E-4]:1.461499446677E-1)[&rate=6.113044334890617E-4]:8.576245737079E-2,(87[&rate=6.113044334890617E-4]:1.505727072743E-1,(85[&rate=6.113044334890617E-4]:5.050614760395E-2,86[&rate=6.113044334890617E-4]:5.050614760395E-2)[&rate=6.113044334890617E-4]:1.000665596703E-1)[&rate=6.113044334890617E-4]:8.441529825391E-2)[&rate=6.113044334890617E-4]:5.6899501218E-2)[&rate=6.113044334890617E-4]:6.521555227566E-1,((6[&rate=6.113044334890617E-4]:3.055202103743E-1,18[&rate=6.113044334890617E-4]:3.685339090044E-1)[&rate=6.113044334890617E-4]:3.252488656459E-2,(10[&rate=6.113044334890617E-4]:2.384789584751E-1,15[&rate=6.113044334890617E-4]:2.768351228586E-1)[&rate=6.113044334890617E-4]:1.160044946281E-1)[&rate=6.113044334890617E-4]:1.183266996872E-1)[&rate=6.113044334890617E-4]:7.668678898896E-3,3[&rate=6.113044334890617E-4]:4.119856810045E-1)[&rate=6.113044334890617E-4]:9.652421015366E-1)[&rate=6.113044334890617E-4]:7.036608757149E-1)[&rate=6.113044334890617E-4]:1.691826685939E-1)[&rate=6.113044334890617E-4]:4.913183612313E-2,98[&rate=6.113044334890617E-4]:4.517145784979E-1)[&rate=6.113044334890617E-4]:1.238030317497E-1,97[&rate=6.113044334890617E-4]:3.760640583351E-1)[&rate=6.113044334890617E-4]:5.343426322338E-1,40[&rate=6.113044334890617E-4]:9.814449419351E-1)[&rate=6.113044334890617E-4]:1.516649731796E-3)[&rate=6.113044334890617E-4]:1.37493081862E-1,38[&rate=6.113044334890617E-4]:1.0521486626E0)[&rate=6.113044334890617E-4]:3.502114596258E-1)[&rate=6.113044334890617E-4]:8.174056975865E-2,34[&rate=6.113044334890617E-4]:1.872154683882E-2)[&rate=6.113044334890617E-4]:4.073548402278E-2,((125[&rate=6.113044334890617E-4]:9.45170028608E-1,(53[&rate=6.113044334890617E-4]:7.056809634733E-1,(((((73[&rate=6.113044334890617E-4]:4.335053046001E-1,((82[&rate=6.113044334890617E-4]:2.208535618166E-1,71[&rate=6.113044334890617E-4]:1.852371234605E-1)[&rate=6.113044334890617E-4]:7.990982335022E-2,(79[&rate=6.113044334890617E-4]:2.01863180184E-1,(72[&rate=6.113044334890617E-4]:1.387955184554E-2,78[&rate=6.113044334890617E-4]:3.579736006485E-2)[&rate=6.113044334890617E-4]:1.660658201192E-1)[&rate=6.113044334890617E-4]:9.068102690068E-2)[&rate=6.113044334890617E-4]:9.98652071046E-2)[&rate=6.113044334890617E-4]:1.599996898848E-2,(80[&rate=6.113044334890617E-4]:9.081532138507E-2,81[&rate=6.113044334890617E-4]:9.081532138507E-2)[&rate=6.113044334890617E-4]:3.093748837104E-1)[&rate=6.113044334890617E-4]:4.842795500998E-2,77[&rate=6.113044334890617E-4]:4.924537765439E-1)[&rate=6.113044334890617E-4]:9.532248399559E-2,((76[&rate=6.113044334890617E-4]:4.184426083554E-1,(70[&rate=6.113044334890617E-4]:3.70730319562E-1,74[&rate=6.113044334890617E-4]:4.090864839454E-1)[&rate=6.113044334890617E-4]:9.356124409934E-3)[&rate=6.113044334890617E-4]:1.458423525047E-2,75[&rate=6.113044334890617E-4]:4.330268436058E-1)[&rate=6.113044334890617E-4]:1.602288689883E-1)[&rate=6.113044334890617E-4]:8.395388666907E-1,(52[&rate=6.113044334890617E-4]:6.253071300608E-1,(((134[&rate=6.113044334890617E-4]:3.977190867477E-1,133[&rate=6.113044334890617E-4]:4.278560730489E-1)[&rate=6.113044334890617E-4]:2.210110571282E-1,137[&rate=6.113044334890617E-4]:6.899630205881E-1)[&rate=6.113044334890617E-4]:7.211799170406E-1,(103[&rate=6.113044334890617E-4]:6.38937696559E-1,((12[&rate=6.113044334890617E-4]:1.729152823496E-1,5[&rate=6.113044334890617E-4]:1.345591179661E-1)[&rate=6.113044334890617E-4]:3.547188746199E-1,29[&rate=6.113044334890617E-4]:6.34483472038E-1)[&rate=6.113044334890617E-4]:2.373309368498E-1)[&rate=6.113044334890617E-4]:1.621520309563E0)[&rate=6.113044334890617E-4]:2.914285850002E-2)[&rate=6.113044334890617E-4]:6.922111192336E-2)[&rate=6.113044334890617E-4]:1.934944280052E-2)[&rate=6.113044334890617E-4]:4.498715787959E-1)[&rate=6.113044334890617E-4]:4.697460101852E-1,((59[&rate=6.113044334890617E-4]:3.729264816552E-1,((37[&rate=6.113044334890617E-4]:3.23654232429E-1,((57[&rate=6.113044334890617E-4]:6.272955480962E-2,54[&rate=6.113044334890617E-4]:2.174594825227E-2)[&rate=6.113044334890617E-4]:1.823586980919E-1,58[&rate=6.113044334890617E-4]:2.614816955245E-1)[&rate=6.113044334890617E-4]:4.304685384437E-2)[&rate=6.113044334890617E-4]:3.740688087821E-2,(56[&rate=6.113044334890617E-4]:2.312470020173E-1,55[&rate=6.113044334890617E-4]:2.312470020173E-1)[&rate=6.113044334890617E-4]:8.336602385807E-2)[&rate=6.113044334890617E-4]:5.011673446827E-2)[&rate=6.113044334890617E-4]:4.355878715199E-1,68[&rate=6.113044334890617E-4]:7.593340253062E-1)[&rate=6.113044334890617E-4]:4.889153468202E-1)[&rate=6.113044334890617E-4]:2.219419951375E-1)[&rate=6.113044334890617E-4]:1.332301024285E-1,((((67[&rate=6.113044334890617E-4]:3.131439652816E-1,((122[&rate=6.113044334890617E-4]:2.695548291913E-1,123[&rate=6.113044334890617E-4]:2.695548291913E-1)[&rate=6.113044334890617E-4]:2.722106477604E-1,124[&rate=6.113044334890617E-4]:5.390332365146E-1)[&rate=6.113044334890617E-4]:2.726510386705E-1)[&rate=6.113044334890617E-4]:5.676260514182E-2,(66[&rate=6.113044334890617E-4]:1.32580730752E-1,(126[&rate=6.113044334890617E-4]:8.210854417201E-1,(119[&rate=6.113044334890617E-4]:8.463321458952E-1,(120[&rate=6.113044334890617E-4]:6.764880629055E-1,((138[&rate=6.113044334890617E-4]:1.706860297384E-1,136[&rate=6.113044334890617E-4]:3.917918042322E-2)[&rate=6.113044334890617E-4]:3.35799339725E-1,135[&rate=6.113044334890617E-4]:3.064853694634E-1)[&rate=6.113044334890617E-4]:1.179478989216E-1)[&rate=6.113044334890617E-4]:7.395367203082E-2)[&rate=6.113044334890617E-4]:7.604558184687E-1)[&rate=6.113044334890617E-4]:5.586694787169E-1)[&rate=6.113044334890617E-4]:2.373258396714E-1)[&rate=6.113044334890617E-4]:5.288570078166E-1,32[&rate=6.113044334890617E-4]:1.383207139082E-2)[&rate=6.113044334890617E-4]:3.204213674113E-2,33[&rate=6.113044334890617E-4]:5.135366018666E-2)[&rate=6.113044334890617E-4]:1.248951169391E-1);
tree STATE_44370000 [&joint=-20978.793217123646,lnP=-20978.793217123646] = [&R] (((34[&rate=6.414898817817691E-4]:2.538912052477E-2,32[&rate=6.414898817817691E-4]:3.471312305685E-3)[&rate=6.414898817817691E-4]:1.435754579652E-2,((((35[&rate=6.414898817817691E-4]:1.469347429902E-3,(((128[&rate=6.414898817817691E-4]:1.177945743455E0,((69[&rate=6.414898817817691E-4]:7.551731748839E-1,(132[&rate=6.414898817817691E-4]:1.276026583094E-1,(129[&rate=6.414898817817691E-4]:1.166388265956E-1,(130[&rate=6.414898817817691E-4]:9.055566818635E-2,131[&rate=6.414898817817691E-4]:9.329539421371E-2)[&rate=6.414898817817691E-4]:2.60831584092E-2)[&rate=6.414898817817691E-4]:8.224105686513E-3)[&rate=6.414898817817691E-4]:4.823650371223E-1)[&rate=6.414898817817691E-4]:3.571057461405E-2,118[&rate=6.414898817817691E-4]:7.799248453883E-1)[&rate=6.414898817817691E-4]:5.377469254636E-1)[&rate=6.414898817817691E-4]:1.650431481124E-1,(((64[&rate=6.414898817817691E-4]:3.191138702793E-1,((62[&rate=6.414898817817691E-4]:2.036387977727E-1,60[&rate=6.414898817817691E-4]:1.185797585497E-2)[&rate=6.414898817817691E-4]:1.138084308652E-1,65[&rate=6.414898817817691E-4]:1.256664067202E-1)[&rate=6.414898817817691E-4]:4.27625320524E-2)[&rate=6.414898817817691E-4]:4.489220238976E-1,(63[&rate=6.414898817817691E-4]:2.189028838053E-1,61[&rate=6.414898817817691E-4]:2.599987742164E-1)[&rate=6.414898817817691E-4]:5.491330103716E-1)[&rate=6.414898817817691E-4]:2.376197072792E-1,121[&rate=6.414898817817691E-4]:1.504285738442E0)[&rate=6.414898817817691E-4]:4.359634270971E-1)[&rate=6.414898817817691E-4]:1.364068839978E-1,(45[&rate=6.414898817817691E-4]:6.256520918018E-1,((49[&rate=6.414898817817691E-4]:3.925444513795E-1,50[&rate=6.414898817817691E-4]:3.925444513795E-1)[&rate=6.414898817817691E-4]:1.455236967146E-1,((51[&rate=6.414898817817691E-4]:4.246988804367E-1,(47[&rate=6.414898817817691E-4]:9.286382935573E-2,44[&rate=6.414898817817691E-4]:8.739934848147E-2)[&rate=6.414898817817691E-4]:3.591574554524E-1)[&rate=6.414898817817691E-4]:4.524719061901E-2,((43[&rate=6.414898817817691E-4]:4.22874933705E-1,(41[&rate=6.414898817817691E-4]:3.104480164021E-1,(42[&rate=6.414898817817691E-4]:7.362172153981E-2,48[&rate=6.414898817817691E-4]:1.1187308766E-1)[&rate=6.414898817817691E-4]:2.422907757366E-1)[&rate=6.414898817817691E-4]:5.778210855987E-2)[&rate=6.414898817817691E-4]:7.962264480222E-3,46[&rate=6.414898817817691E-4]:4.308371981852E-1)[&rate=6.414898817817691E-4]:6.643127724197E-2)[&rate=6.414898817817691E-4]:7.35865579127E-2)[&rate=6.414898817817691E-4]:6.299377977336E-2)[&rate=6.414898817817691E-4]:8.034747147157E-2)[&rate=6.414898817817691E-4]:5.084069515285E-2)[&rate=6.414898817817691E-4]:2.525051877649E-1,(127[&rate=6.414898817817691E-4]:2.73431517164E0,36[&rate=6.414898817817691E-4]:2.137672264347E-1)[&rate=6.414898817817691E-4]:8.678265122586E-2)[&rate=6.414898817817691E-4]:2.878754868462E-1,((((((94[&rate=6.414898817817691E-4]:5.386444031947E-2,100[&rate=6.414898817817691E-4]:5.386444031947E-2)[&rate=6.414898817817691E-4]:2.944462965325E-1,95[&rate=6.414898817817691E-4]:4.33010190404E-1)[&rate=6.414898817817691E-4]:1.044692922486E-1,98[&rate=6.414898817817691E-4]:5.265505209038E-1)[&rate=6.414898817817691E-4]:1.809208283495E-1,(96[&rate=6.414898817817691E-4]:5.394629758094E-1,99[&rate=6.414898817817691E-4]:5.749821014922E-1)[&rate=6.414898817817691E-4]:1.543471712583E-1)[&rate=6.414898817817691E-4]:1.681046002335E-1,((147[&rate=6.414898817817691E-4]:4.900945390816E-1,((16[&rate=6.414898817817691E-4]:2.42472083129E0,97[&rate=6.414898817817691E-4]:2.68189653807E-1)[&rate=6.414898817817691E-4]:2.826005178962E-3,39[&rate=6.414898817817691E-4]:3.420539103521E-1)[&rate=6.414898817817691E-4]:9.066357954914E-2)[&rate=6.414898817817691E-4]:2.25724961478E-2,(146[&rate=6.414898817817691E-4]:4.827020160069E-1,(((101[&rate=6.414898817817691E-4]:5.754962009392E-1,((((((105[&rate=6.414898817817691E-4]:4.284665253407E-1,110[&rate=6.414898817817691E-4]:4.503843335598E-1)[&rate=6.414898817817691E-4]:2.746521329802E-1,(((4[&rate=6.414898817817691E-4]:2.461524027119E-2,30[&rate=6.414898817817691E-4]:1.972179799972E-1)[&rate=6.414898817817691E-4]:5.461647912698E-1,(113[&rate=6.414898817817691E-4]:5.149320322581E-1,(9[&rate=6.414898817817691E-4]:4.278572196438E-1,117[&rate=6.414898817817691E-4]:4.388161237535E-1)[&rate=6.414898817817691E-4]:7.885563453214E-2)[&rate=6.414898817817691E-4]:1.133822458581E-1)[&rate=6.414898817817691E-4]:6.856257934083E-4,((17[&rate=6.414898817817691E-4]:4.165885903292E-1,14[&rate=6.414898817817691E-4]:3.782324259455E-1)[&rate=6.414898817817691E-4]:2.103934198942E-1,112[&rate=6.414898817817691E-4]:5.886258458397E-1)[&rate=6.414898817817691E-4]:4.037405806991E-2)[&rate=6.414898817817691E-4]:1.015160146851E-1)[&rate=6.414898817817691E-4]:2.543442490747E-1,(((116[&rate=6.414898817817691E-4]:5.77631059063E-1,(148[&rate=6.414898817817691E-4]:2.784150888727E-1,143[&rate=6.414898817817691E-4]:2.756753628453E-1)[&rate=6.414898817817691E-4]:3.37572134574E-1)[&rate=6.414898817817691E-4]:6.382399655217E-2,(104[&rate=6.414898817817691E-4]:2.602686161123E-1,(139[&rate=6.414898817817691E-4]:3.659470524912E-1,(106[&rate=6.414898817817691E-4]:5.633535495076E-3,111[&rate=6.414898817817691E-4]:2.207189165945E-2)[&rate=6.414898817817691E-4]:1.685326950784E-1)[&rate=6.414898817817691E-4]:8.61023855389E-2)[&rate=6.414898817817691E-4]:4.414604121056E-1)[&rate=6.414898817817691E-4]:1.881881182749E-1,((115[&rate=6.414898817817691E-4]:6.307768138409E-1,(108[&rate=6.414898817817691E-4]:5.980937105066E-1,(114[&rate=6.414898817817691E-4]:4.266239707229E-1,(109[&rate=6.414898817817691E-4]:4.407085315952E-1,107[&rate=6.414898817817691E-4]:4.215304494035E-1)[&rate=6.414898817817691E-4]:6.536749392217E-2)[&rate=6.414898817817691E-4]:1.139354932083E-1)[&rate=6.414898817817691E-4]:9.021734990968E-2)[&rate=6.414898817817691E-4]:6.184249416482E-2,(19[&rate=6.414898817817691E-4]:7.04370025633E-1,13[&rate=6.414898817817691E-4]:6.660138612493E-1)[&rate=6.414898817817691E-4]:1.087972275783E-1)[&rate=6.414898817817691E-4]:1.370238658843E-1)[&rate=6.414898817817691E-4]:7.302521295746E-2)[&rate=6.414898817817691E-4]:1.664558287258E-1,(142[&rate=6.414898817817691E-4]:6.467384327843E-1,(144[&rate=6.414898817817691E-4]:4.058109295208E-1,(141[&rate=6.414898817817691E-4]:3.082513988306E-1,145[&rate=6.414898817817691E-4]:3.109911248582E-1)[&rate=6.414898817817691E-4]:1.002992567175E-1)[&rate=6.414898817817691E-4]:2.354480512087E-1)[&rate=6.414898817817691E-4]:6.77180303337E-1)[&rate=6.414898817817691E-4]:7.179397693164E-2,((((140[&rate=6.414898817817691E-4]:4.369655470535E-1,11[&rate=6.414898817817691E-4]:4.561436292453E-1)[&rate=6.414898817817691E-4]:1.64489439754E-1,(23[&rate=6.414898817817691E-4]:5.742290789878E-1,(20[&rate=6.414898817817691E-4]:3.396197469585E-1,25[&rate=6.414898817817691E-4]:3.587978291502E-1)[&rate=6.414898817817691E-4]:2.263901539472E-1)[&rate=6.414898817817691E-4]:1.313354968607E-1)[&rate=6.414898817817691E-4]:4.71480232015E-1,(((21[&rate=6.414898817817691E-4]:7.710430877994E-1,28[&rate=6.414898817817691E-4]:7.957006220459E-1)[&rate=6.414898817817691E-4]:1.061307224251E-1,1[&rate=6.414898817817691E-4]:1.155299746081E-1)[&rate=6.414898817817691E-4]:9.306231381702E-2,24[&rate=6.414898817817691E-4]:9.894142062333E-1)[&rate=6.414898817817691E-4]:1.985895057398E-1)[&rate=6.414898817817691E-4]:4.045810452441E-2,102[&rate=6.414898817817691E-4]:6.68179808812E-2)[&rate=6.414898817817691E-4]:8.231938970603E-2)[&rate=6.414898817817691E-4]:8.111355420669E-2,((((10[&rate=6.414898817817691E-4]:2.807090331283E-1,15[&rate=6.414898817817691E-4]:3.190651975117E-1)[&rate=6.414898817817691E-4]:3.179249992534E-1,6[&rate=6.414898817817691E-4]:5.821956762173E-1)[&rate=6.414898817817691E-4]:1.063145989868E-1,(18[&rate=6.414898817817691E-4]:6.08430317649E-1,3[&rate=6.414898817817691E-4]:4.933618244984E-1)[&rate=6.414898817817691E-4]:1.430936561852E-1)[&rate=6.414898817817691E-4]:1.834771696784E-2,(((((91[&rate=6.414898817817691E-4]:1.831225988662E-2,90[&rate=6.414898817817691E-4]:1.831225988662E-2)[&rate=6.414898817817691E-4]:7.577063966723E-2,92[&rate=6.414898817817691E-4]:9.408289955385E-2)[&rate=6.414898817817691E-4]:9.635675542557E-2,(85[&rate=6.414898817817691E-4]:1.09006847819E-1,(86[&rate=6.414898817817691E-4]:8.490027950275E-2,((83[&rate=6.414898817817691E-4]:4.545848478987E-2,93[&rate=6.414898817817691E-4]:5.915711492688E-2)[&rate=6.414898817817691E-4]:2.517312612187E-2,84[&rate=6.414898817817691E-4]:7.063161091174E-2)[&rate=6.414898817817691E-4]:1.426866859101E-2)[&rate=6.414898817817691E-4]:2.410656831623E-2)[&rate=6.414898817817691E-4]:6.773417702344E-2)[&rate=6.414898817817691E-4]:1.224058514287E-2,87[&rate=6.414898817817691E-4]:1.889816099853E-1)[&rate=6.414898817817691E-4]:1.614221773887E-1,(89[&rate=6.414898817817691E-4]:3.541606647449E-2,88[&rate=6.414898817817691E-4]:2.171743633748E-2)[&rate=6.414898817817691E-4]:3.286863510365E-1)[&rate=6.414898817817691E-4]:8.441254376746E-1)[&rate=6.414898817817691E-4]:5.727080011151E-1)[&rate=6.414898817817691E-4]:3.507247282002E-1)[&rate=6.414898817817691E-4]:1.249029372821E-1,(2[&rate=6.414898817817691E-4]:5.482298883081E-1,(31[&rate=6.414898817817691E-4]:6.278776215834E-1,((22[&rate=6.414898817817691E-4]:3.425497524862E-1,27[&rate=6.414898817817691E-4]:3.589881086506E-1)[&rate=6.414898817817691E-4]:1.972586760382E-1,((7[&rate=6.414898817817691E-4]:1.93787038912E-1,8[&rate=6.414898817817691E-4]:1.93787038912E-1)[&rate=6.414898817817691E-4]:2.149253896575E-1,26[&rate=6.414898817817691E-4]:5.15561743638E-1)[&rate=6.414898817817691E-4]:3.520558899607E-2)[&rate=6.414898817817691E-4]:3.327467251084E-2)[&rate=6.414898817817691E-4]:1.477495269988E-1)[&rate=6.414898817817691E-4]:1.135730893749E0)[&rate=6.414898817817691E-4]:5.543582029268E-1,40[&rate=6.414898817817691E-4]:2.815931821543E-1)[&rate=6.414898817817691E-4]:8.089025461763E-2)[&rate=6.414898817817691E-4]:9.280654927709E-2)[&rate=6.414898817817691E-4]:2.918706628915E-1)[&rate=6.414898817817691E-4]:3.159671536942E-1,38[&rate=6.414898817817691E-4]:9.948217917056E-1)[&rate=6.414898817817691E-4]:1.493936768509E-1)[&rate=6.414898817817691E-4]:1.259465321933E-1,((66[&rate=6.414898817817691E-4]:2.055104223592E-1,((67[&rate=6.414898817817691E-4]:1.090897383582E-1,((124[&rate=6.414898817817691E-4]:6.330294447482E-2,123[&rate=6.414898817817691E-4]:6.603518491195E-2)[&rate=6.414898817817691E-4]:1.175562609717E-1,122[&rate=6.414898817817691E-4]:1.835914458836E-1)[&rate=6.414898817817691E-4]:4.267708428152E-1)[&rate=6.414898817817691E-4]:6.723117774761E-2,(126[&rate=6.414898817817691E-4]:1.029039660748E0,(120[&rate=6.414898817817691E-4]:1.562794152415E0,(119[&rate=6.414898817817691E-4]:8.809819864356E-1,((138[&rate=6.414898817817691E-4]:3.188389120624E-1,136[&rate=6.414898817817691E-4]:1.873320627472E-1)[&rate=6.414898817817691E-4]:1.034157987103E-1,135[&rate=6.414898817817691E-4]:2.222547107727E-1)[&rate=6.414898817817691E-4]:3.107820701835E-1)[&rate=6.414898817817691E-4]:7.77702576938E-1)[&rate=6.414898817817691E-4]:1.560576200185E-1)[&rate=6.414898817817691E-4]:3.944554450425E-1)[&rate=6.414898817817691E-4]:2.918950625339E-2)[&rate=6.414898817817691E-4]:4.253822102841E-1,((((((52[&rate=6.414898817817691E-4]:1.541143779725E-1,((137[&rate=6.414898817817691E-4]:4.302057005484E-1,133[&rate=6.414898817817691E-4]:3.891098101374E-1)[&rate=6.414898817817691E-4]:9.188537036892E-2,134[&rate=6.414898817817691E-4]:4.508581942051E-1)[&rate=6.414898817817691E-4]:4.47001973123E-1)[&rate=6.414898817817691E-4]:1.004741780431E-1,(103[&rate=6.414898817817691E-4]:5.805278080144E-1,((12[&rate=6.414898817817691E-4]:2.208537010176E-1,5[&rate=6.414898817817691E-4]:1.824975366342E-1)[&rate=6.414898817817691E-4]:3.151213583895E-1,29[&rate=6.414898817817691E-4]:6.428243744757E-1)[&rate=6.414898817817691E-4]:1.705801458675E-1)[&rate=6.414898817817691E-4]:1.338354482562E0)[&rate=6.414898817817691E-4]:3.984285990922E-1,53[&rate=6.414898817817691E-4]:6.448204337964E-1)[&rate=6.414898817817691E-4]:2.336441323805E-2,((((81[&rate=6.414898817817691E-4]:6.068407963438E-3,80[&rate=6.414898817817691E-4]:6.068407963438E-3)[&rate=6.414898817817691E-4]:3.137871778131E-1,(71[&rate=6.414898817817691E-4]:2.660675099327E-1,(79[&rate=6.414898817817691E-4]:1.317923861266E-1,((72[&rate=6.414898817817691E-4]:5.377830560515E-2,78[&rate=6.414898817817691E-4]:7.569611382447E-2)[&rate=6.414898817817691E-4]:5.332870302134E-2,82[&rate=6.414898817817691E-4]:1.372439949279E-1)[&rate=6.414898817817691E-4]:2.767569280759E-3)[&rate=6.414898817817691E-4]:1.616723840802E-1)[&rate=6.414898817817691E-4]:3.460999365209E-2)[&rate=6.414898817817691E-4]:2.332987592992E-4,(77[&rate=6.414898817817691E-4]:2.480440183881E-1,73[&rate=6.414898817817691E-4]:2.535234704428E-1)[&rate=6.414898817817691E-4]:1.158804825861E-1)[&rate=6.414898817817691E-4]:3.185995050951E-1,(75[&rate=6.414898817817691E-4]:4.459727434283E-1,((74[&rate=6.414898817817691E-4]:3.216011862859E-1,70[&rate=6.414898817817691E-4]:2.832450219024E-1)[&rate=6.414898817817691E-4]:1.56506109429E-3,76[&rate=6.414898817817691E-4]:3.231662473802E-1)[&rate=6.414898817817691E-4]:1.228064960481E-1)[&rate=6.414898817817691E-4]:2.420307146958E-1)[&rate=6.414898817817691E-4]:7.266444475225E-1)[&rate=6.414898817817691E-4]:2.418823654958E-1,125[&rate=6.414898817817691E-4]:6.996846988691E-1)[&rate=6.414898817817691E-4]:6.210802977603E-1,((((((59[&rate=6.414898817817691E-4]:8.820221063859E-2,58[&rate=6.414898817817691E-4]:1.073278936987E-1)[&rate=6.414898817817691E-4]:1.295341787072E-1,54[&rate=6.414898817817691E-4]:1.794850232255E-1)[&rate=6.414898817817691E-4]:3.244699423251E-2,37[&rate=6.414898817817691E-4]:2.884347496985E-1)[&rate=6.414898817817691E-4]:4.221052255312E-2,(56[&rate=6.414898817817691E-4]:2.266269498184E-1,55[&rate=6.414898817817691E-4]:2.266269498184E-1)[&rate=6.414898817817691E-4]:5.757023500139E-2)[&rate=6.414898817817691E-4]:4.861637802384E-2,57[&rate=6.414898817817691E-4]:3.437425245923E-1)[&rate=6.414898817817691E-4]:2.514480115359E-1,68[&rate=6.414898817817691E-4]:5.432779678222E-1)[&rate=6.414898817817691E-4]:6.108203621404E-1)[&rate=6.414898817817691E-4]:2.451494045295E-2)[&rate=6.414898817817691E-4]:3.690392159105E-2)[&rate=6.414898817817691E-4]:2.349638107171E-1)[&rate=6.414898817817691E-4]:2.854851102648E-2,33[&rate=6.414898817817691E-4]:5.18568211834E-2);
tree STATE_44460000 [&joint=-21001.068640539575,lnP=-21001.068640539575] = [&R] (33[&rate=5.6720164857963E-4]:1.587103337901E-1,((((57[&rate=5.6720164857963E-4]:4.984671034352E-1,(((58[&rate=5.6720164857963E-4]:2.442822917448E-1,37[&rate=5.6720164857963E-4]:2.634079748049E-1)[&rate=5.6720164857963E-4]:1.530992325355E-2,(54[&rate=5.6720164857963E-4]:1.660518373637E-1,59[&rate=5.6720164857963E-4]:2.043032034839E-1)[&rate=5.6720164857963E-4]:3.616332845427E-2)[&rate=5.6720164857963E-4]:1.281105098889E-1,(56[&rate=5.6720164857963E-4]:2.467258895052E-1,55[&rate=5.6720164857963E-4]:2.467258895052E-1)[&rate=5.6720164857963E-4]:1.136544310102E-1)[&rate=5.6720164857963E-4]:1.27157821171E-1)[&rate=5.6720164857963E-4]:4.530606311228E-1,68[&rate=5.6720164857963E-4]:8.99615166252E-1)[&rate=5.6720164857963E-4]:1.752840173524E-1,((((103[&rate=5.6720164857963E-4]:5.321095963428E-1,((12[&rate=5.6720164857963E-4]:1.510417626701E-1,5[&rate=5.6720164857963E-4]:1.126855982866E-1)[&rate=5.6720164857963E-4]:3.067289823939E-1,29[&rate=5.6720164857963E-4]:5.646200601324E-1)[&rate=5.6720164857963E-4]:2.003662485391E-1)[&rate=5.6720164857963E-4]:1.630557803023E0,(52[&rate=5.6720164857963E-4]:3.257075777296E-1,(134[&rate=5.6720164857963E-4]:7.284527520023E-1,(133[&rate=5.6720164857963E-4]:5.15575490189E-1,137[&rate=5.6720164857963E-4]:5.566713806E-1)[&rate=5.6720164857963E-4]:2.430142481145E-1)[&rate=5.6720164857963E-4]:3.41000615083E-1)[&rate=5.6720164857963E-4]:1.72666087075E-1)[&rate=5.6720164857963E-4]:1.652175317696E-1,(53[&rate=5.6720164857963E-4]:6.455441224444E-1,((73[&rate=5.6720164857963E-4]:4.964961726774E-1,((81[&rate=5.6720164857963E-4]:1.610990272056E-1,80[&rate=5.6720164857963E-4]:1.610990272056E-1)[&rate=5.6720164857963E-4]:2.817213376812E-1,(77[&rate=5.6720164857963E-4]:4.82752456839E-1,((82[&rate=5.6720164857963E-4]:2.889068470584E-1,79[&rate=5.6720164857963E-4]:2.806876689763E-1)[&rate=5.6720164857963E-4]:5.093864608668E-2,(71[&rate=5.6720164857963E-4]:2.712890446078E-1,(78[&rate=5.6720164857963E-4]:9.290650818152E-2,72[&rate=5.6720164857963E-4]:7.09886999622E-2)[&rate=5.6720164857963E-4]:2.057797967003E-1)[&rate=5.6720164857963E-4]:3.294001018115E-2)[&rate=5.6720164857963E-4]:1.155097034199E-1)[&rate=5.6720164857963E-4]:3.903524486221E-3)[&rate=5.6720164857963E-4]:4.360739297459E-3)[&rate=5.6720164857963E-4]:1.476337998657E-1,(75[&rate=5.6720164857963E-4]:4.595441801989E-1,((74[&rate=5.6720164857963E-4]:3.850071558002E-1,76[&rate=5.6720164857963E-4]:3.850071558002E-1)[&rate=5.6720164857963E-4]:2.322920716548E-2,70[&rate=5.6720164857963E-4]:3.698801985823E-1)[&rate=5.6720164857963E-4]:5.130781723317E-2)[&rate=5.6720164857963E-4]:1.845857923442E-1)[&rate=5.6720164857963E-4]:7.478772085134E-1)[&rate=5.6720164857963E-4]:9.850352818475E-3)[&rate=5.6720164857963E-4]:6.521126483652E-2,125[&rate=5.6720164857963E-4]:5.102232264381E-1)[&rate=5.6720164857963E-4]:7.31342623833E-1)[&rate=5.6720164857963E-4]:4.915413624207E-1,(34[&rate=5.6720164857963E-4]:5.610842602912E-2,(32[&rate=5.6720164857963E-4]:2.837211399777E-2,(((((((128[&rate=5.6720164857963E-4]:1.255635911286E0,121[&rate=5.6720164857963E-4]:1.852896185259E0)[&rate=5.6720164857963E-4]:1.620406277604E-1,(((((132[&rate=5.6720164857963E-4]:1.506917421044E-1,129[&rate=5.6720164857963E-4]:1.47952016077E-1)[&rate=5.6720164857963E-4]:1.550479056786E-1,(130[&rate=5.6720164857963E-4]:1.782559429712E-1,131[&rate=5.6720164857963E-4]:1.809956689986E-1)[&rate=5.6720164857963E-4]:1.247439787844E-1)[&rate=5.6720164857963E-4]:3.307204296594E-1,118[&rate=5.6720164857963E-4]:7.707066527849E-1)[&rate=5.6720164857963E-4]:2.869642518064E-2,69[&rate=5.6720164857963E-4]:8.103619820752E-1)[&rate=5.6720164857963E-4]:5.171029806222E-1,(((64[&rate=5.6720164857963E-4]:2.317589699255E-1,60[&rate=5.6720164857963E-4]:8.107403841883E-2)[&rate=5.6720164857963E-4]:2.368550618956E-1,(65[&rate=5.6720164857963E-4]:2.681994943975E-1,62[&rate=5.6720164857963E-4]:4.599803163152E-1)[&rate=5.6720164857963E-4]:4.972960591694E-2)[&rate=5.6720164857963E-4]:7.573303771519E-2,(63[&rate=5.6720164857963E-4]:4.057822301626E-2,61[&rate=5.6720164857963E-4]:8.16741134273E-2)[&rate=5.6720164857963E-4]:5.0376884652E-1)[&rate=5.6720164857963E-4]:7.310630986404E-1)[&rate=5.6720164857963E-4]:2.408965078562E-1)[&rate=5.6720164857963E-4]:2.53291723977E-1,(45[&rate=5.6720164857963E-4]:7.078111143669E-1,((49[&rate=5.6720164857963E-4]:5.44851278316E-1,50[&rate=5.6720164857963E-4]:5.44851278316E-1)[&rate=5.6720164857963E-4]:2.351523274116E-2,(((46[&rate=5.6720164857963E-4]:4.202365344964E-1,43[&rate=5.6720164857963E-4]:4.202365344964E-1)[&rate=5.6720164857963E-4]:1.329813000995E-1,((48[&rate=5.6720164857963E-4]:3.594006337459E-1,42[&rate=5.6720164857963E-4]:3.211492676257E-1)[&rate=5.6720164857963E-4]:8.166667644433E-2,41[&rate=5.6720164857963E-4]:3.973514631957E-1)[&rate=5.6720164857963E-4]:1.012215626572E-1)[&rate=5.6720164857963E-4]:2.713287241708E-2,((51[&rate=5.6720164857963E-4]:2.758984165036E-1,47[&rate=5.6720164857963E-4]:3.032208208751E-1)[&rate=5.6720164857963E-4]:1.903142626675E-1,44[&rate=5.6720164857963E-4]:4.880706026683E-1)[&rate=5.6720164857963E-4]:8.681562347035E-2)[&rate=5.6720164857963E-4]:2.080268928997E-2)[&rate=5.6720164857963E-4]:1.148544393754E-1)[&rate=5.6720164857963E-4]:1.897609363654E-1)[&rate=5.6720164857963E-4]:8.283123672783E-2,(35[&rate=5.6720164857963E-4]:4.665236405731E-2,36[&rate=5.6720164857963E-4]:9.322770652307E-2)[&rate=5.6720164857963E-4]:1.783800124065E-1)[&rate=5.6720164857963E-4]:6.212992718178E-3,127[&rate=5.6720164857963E-4]:2.798368656853E0)[&rate=5.6720164857963E-4]:3.0881470582E-1,(((98[&rate=5.6720164857963E-4]:6.513066170756E-1,((99[&rate=5.6720164857963E-4]:3.977201485624E-1,96[&rate=5.6720164857963E-4]:3.622010228796E-1)[&rate=5.6720164857963E-4]:2.41397320057E-1,(95[&rate=5.6720164857963E-4]:4.833272893319E-1,(94[&rate=5.6720164857963E-4]:1.635576226261E-1,100[&rate=5.6720164857963E-4]:1.635576226261E-1)[&rate=5.6720164857963E-4]:2.350702131538E-1)[&rate=5.6720164857963E-4]:1.448612175389E-1)[&rate=5.6720164857963E-4]:3.404707195345E-2)[&rate=5.6720164857963E-4]:1.927547520034E-1,(((97[&rate=5.6720164857963E-4]:3.948916558116E-1,(147[&rate=5.6720164857963E-4]:5.184928532054E-1,146[&rate=5.6720164857963E-4]:5.8133438326E-1)[&rate=5.6720164857963E-4]:4.81410315267E-3)[&rate=5.6720164857963E-4]:3.356748689793E-2,(((101[&rate=5.6720164857963E-4]:7.519641080169E-1,((((142[&rate=5.6720164857963E-4]:7.456373871948E-1,((141[&rate=5.6720164857963E-4]:4.407450510949E-1,145[&rate=5.6720164857963E-4]:4.434847771225E-1)[&rate=5.6720164857963E-4]:1.926050357382E-1,144[&rate=5.6720164857963E-4]:6.306103608057E-1)[&rate=5.6720164857963E-4]:1.095475743341E-1)[&rate=5.6720164857963E-4]:7.68267995228E-1,(((110[&rate=5.6720164857963E-4]:4.87809201727E-1,(117[&rate=5.6720164857963E-4]:3.543058088065E-1,105[&rate=5.6720164857963E-4]:3.241688225051E-1)[&rate=5.6720164857963E-4]:1.417225710028E-1)[&rate=5.6720164857963E-4]:3.575696657984E-1,(((9[&rate=5.6720164857963E-4]:6.198130165541E-1,((4[&rate=5.6720164857963E-4]:7.839492759677E-2,30[&rate=5.6720164857963E-4]:2.509976673228E-1)[&rate=5.6720164857963E-4]:4.101037493739E-1,112[&rate=5.6720164857963E-4]:5.460329235459E-1)[&rate=5.6720164857963E-4]:8.199927109026E-2)[&rate=5.6720164857963E-4]:8.973841481539E-2,(17[&rate=5.6720164857963E-4]:5.006729332863E-1,14[&rate=5.6720164857963E-4]:4.623167689026E-1)[&rate=5.6720164857963E-4]:2.554538405489E-1)[&rate=5.6720164857963E-4]:9.525719288794E-2,113[&rate=5.6720164857963E-4]:8.130278023395E-1)[&rate=5.6720164857963E-4]:3.783051724056E-2)[&rate=5.6720164857963E-4]:4.021920723866E-1,(((19[&rate=5.6720164857963E-4]:4.414957955779E-1,13[&rate=5.6720164857963E-4]:4.031396311942E-1)[&rate=5.6720164857963E-4]:5.196598249291E-1,(((107[&rate=5.6720164857963E-4]:1.944034714754E-2,108[&rate=5.6720164857963E-4]:1.670062112018E-2)[&rate=5.6720164857963E-4]:5.744212223241E-1,(114[&rate=5.6720164857963E-4]:4.166424747632E-1,109[&rate=5.6720164857963E-4]:4.960945295577E-1)[&rate=5.6720164857963E-4]:1.169451221056E-1)[&rate=5.6720164857963E-4]:1.765837288006E-1,115[&rate=5.6720164857963E-4]:7.101713256694E-1)[&rate=5.6720164857963E-4]:1.30436349632E-1)[&rate=5.6720164857963E-4]:2.232458965211E-2,((148[&rate=5.6720164857963E-4]:3.64417651627E-1,143[&rate=5.6720164857963E-4]:3.616779255996E-1)[&rate=5.6720164857963E-4]:5.051959809993E-1,(116[&rate=5.6720164857963E-4]:4.831410184686E-1,((106[&rate=5.6720164857963E-4]:2.896283681589E-1,(139[&rate=5.6720164857963E-4]:3.302644490738E-1,111[&rate=5.6720164857963E-4]:1.549219833205E-1)[&rate=5.6720164857963E-4]:1.511447410028E-1)[&rate=5.6720164857963E-4]:7.611648591978E-2,104[&rate=5.6720164857963E-4]:3.657448540787E-1)[&rate=5.6720164857963E-4]:1.776701369928E-1)[&rate=5.6720164857963E-4]:3.48116449774E-1)[&rate=5.6720164857963E-4]:3.167479671098E-2)[&rate=5.6720164857963E-4]:3.079263461912E-1)[&rate=5.6720164857963E-4]:8.825225072989E-2)[&rate=5.6720164857963E-4]:4.422027146817E-2,((((11[&rate=5.6720164857963E-4]:8.917599226693E-1,140[&rate=5.6720164857963E-4]:8.725818404775E-1)[&rate=5.6720164857963E-4]:1.812159837175E-2,(23[&rate=5.6720164857963E-4]:7.811392877866E-1,(25[&rate=5.6720164857963E-4]:4.035276836542E-1,20[&rate=5.6720164857963E-4]:3.843496014624E-1)[&rate=5.6720164857963E-4]:3.885705082421E-1)[&rate=5.6720164857963E-4]:2.136737401036E-1)[&rate=5.6720164857963E-4]:3.965325748595E-1,((1[&rate=5.6720164857963E-4]:2.403383707602E-1,(21[&rate=5.6720164857963E-4]:7.176533471899E-1,28[&rate=5.6720164857963E-4]:7.423108814363E-1)[&rate=5.6720164857963E-4]:2.843288591868E-1)[&rate=5.6720164857963E-4]:3.296586430919E-1,24[&rate=5.6720164857963E-4]:1.35081893166E0)[&rate=5.6720164857963E-4]:5.148557519914E-2)[&rate=5.6720164857963E-4]:2.517992230028E-2,102[&rate=5.6720164857963E-4]:2.658405935433E-1)[&rate=5.6720164857963E-4]:4.570971788185E-2)[&rate=5.6720164857963E-4]:1.298744119085E-1,((((89[&rate=5.6720164857963E-4]:1.048752354348E-1,88[&rate=5.6720164857963E-4]:9.117660529782E-2)[&rate=5.6720164857963E-4]:8.3668093052E-2,87[&rate=5.6720164857963E-4]:1.748446983498E-1)[&rate=5.6720164857963E-4]:4.741326059426E-2,(((84[&rate=5.6720164857963E-4]:7.479389583769E-3,93[&rate=5.6720164857963E-4]:2.117801972078E-2)[&rate=5.6720164857963E-4]:8.639469889239E-2,((85[&rate=5.6720164857963E-4]:7.771920968597E-2,86[&rate=5.6720164857963E-4]:7.771920968597E-2)[&rate=5.6720164857963E-4]:7.112929031108E-3,83[&rate=5.6720164857963E-4]:8.483213871708E-2)[&rate=5.6720164857963E-4]:9.041949759082E-3)[&rate=5.6720164857963E-4]:2.821144768448E-2,((91[&rate=5.6720164857963E-4]:1.723739508083E-2,90[&rate=5.6720164857963E-4]:1.723739508083E-2)[&rate=5.6720164857963E-4]:3.660569368575E-2,92[&rate=5.6720164857963E-4]:5.384308876658E-2)[&rate=5.6720164857963E-4]:8.194107753108E-2)[&rate=5.6720164857963E-4]:1.001724227834E-1)[&rate=5.6720164857963E-4]:1.461571234061E0,((18[&rate=5.6720164857963E-4]:3.700075880414E-1,3[&rate=5.6720164857963E-4]:2.549390948908E-1)[&rate=5.6720164857963E-4]:5.194361273021E-1,(6[&rate=5.6720164857963E-4]:5.548456064078E-1,(10[&rate=5.6720164857963E-4]:4.125693734566E-1,15[&rate=5.6720164857963E-4]:4.509255378401E-1)[&rate=5.6720164857963E-4]:1.587145891156E-1)[&rate=5.6720164857963E-4]:2.715844103056E-1)[&rate=5.6720164857963E-4]:3.697279434148E-1)[&rate=5.6720164857963E-4]:2.945818316985E-1)[&rate=5.6720164857963E-4]:3.160188367382E-1)[&rate=5.6720164857963E-4]:4.947069305234E-1,(((26[&rate=5.6720164857963E-4]:7.259921422478E-1,(7[&rate=5.6720164857963E-4]:2.066140342862E-1,8[&rate=5.6720164857963E-4]:2.066140342862E-1)[&rate=5.6720164857963E-4]:4.125287928931E-1)[&rate=5.6720164857963E-4]:2.530211166766E-1,(31[&rate=5.6720164857963E-4]:9.916859127234E-1,(22[&rate=5.6720164857963E-4]:5.54995240226E-1,27[&rate=5.6720164857963E-4]:5.714335963903E-1)[&rate=5.6720164857963E-4]:3.818961519494E-1)[&rate=5.6720164857963E-4]:3.116296263942E-2)[&rate=5.6720164857963E-4]:4.890029159597E-1,2[&rate=5.6720164857963E-4]:1.284454531049E0)[&rate=5.6720164857963E-4]:9.457781513274E-1)[&rate=5.6720164857963E-4]:1.859320352745E-1,(16[&rate=5.6720164857963E-4]:2.439579559549E0,39[&rate=5.6720164857963E-4]:3.540866334318E-1)[&rate=5.6720164857963E-4]:1.053522813892E-1)[&rate=5.6720164857963E-4]:4.00584792547E-2)[&rate=5.6720164857963E-4]:1.516153627087E-2,40[&rate=5.6720164857963E-4]:5.146589303466E-1)[&rate=5.6720164857963E-4]:2.009871381861E-1)[&rate=5.6720164857963E-4]:2.511389839059E-1,38[&rate=5.6720164857963E-4]:8.984790415095E-1)[&rate=5.6720164857963E-4]:2.439464800079E-1)[&rate=5.6720164857963E-4]:2.102970190391E-1,((67[&rate=5.6720164857963E-4]:4.089389372102E-1,(122[&rate=5.6720164857963E-4]:1.91294874576E-1,(123[&rate=5.6720164857963E-4]:1.14790469467E-1,124[&rate=5.6720164857963E-4]:1.120582290299E-1)[&rate=5.6720164857963E-4]:7.650440510902E-2)[&rate=5.6720164857963E-4]:7.189166129748E-1)[&rate=5.6720164857963E-4]:2.302755549542E-1,((((120[&rate=5.6720164857963E-4]:8.906312538956E-1,((138[&rate=5.6720164857963E-4]:2.900690116858E-1,136[&rate=5.6720164857963E-4]:1.585621623706E-1)[&rate=5.6720164857963E-4]:3.039413862108E-1,135[&rate=5.6720164857963E-4]:3.940103978966E-1)[&rate=5.6720164857963E-4]:2.445660614785E-1)[&rate=5.6720164857963E-4]:7.792019314386E-1,126[&rate=5.6720164857963E-4]:9.800210736493E-1)[&rate=5.6720164857963E-4]:1.830404716269E-2,119[&rate=5.6720164857963E-4]:1.784027643456E0)[&rate=5.6720164857963E-4]:3.830234248446E-1,66[&rate=5.6720164857963E-4]:1.341743559717E-1)[&rate=5.6720164857963E-4]:5.050401361927E-1)[&rate=5.6720164857963E-4]:1.111426018767E-1)[&rate=5.6720164857963E-4]:1.629465268059E-1)[&rate=5.6720164857963E-4]:5.818503812257E-3)[&rate=5.6720164857963E-4]:9.959778359359E-2)[&rate=5.6720164857963E-4]:1.944248033176E-2);
tree STATE_44550000 [&joint=-20964.400927678464,lnP=-20964.400927678464] = [&R] (((34[&rate=5.833308996262083E-4]:1.131610450444E-2,(((66[&rate=5.833308996262083E-4]:2.766041272534E-1,((119[&rate=5.833308996262083E-4]:1.846754095863E0,(((135[&rate=5.833308996262083E-4]:4.021045414883E-1,(138[&rate=5.833308996262083E-4]:2.472552965485E-1,136[&rate=5.833308996262083E-4]:1.157484472333E-1)[&rate=5.833308996262083E-4]:3.548492449399E-1)[&rate=5.833308996262083E-4]:1.07095018381E-1,120[&rate=5.833308996262083E-4]:7.612543543898E-1)[&rate=5.833308996262083E-4]:4.08117385148E-1,126[&rate=5.833308996262083E-4]:4.795596278529E-1)[&rate=5.833308996262083E-4]:5.814919453666E-1)[&rate=5.833308996262083E-4]:4.395572023854E-1,(67[&rate=5.833308996262083E-4]:2.187096792301E-1,((123[&rate=5.833308996262083E-4]:9.20667711272E-2,124[&rate=5.833308996262083E-4]:8.933453069008E-2)[&rate=5.833308996262083E-4]:1.803597038297E-1,122[&rate=5.833308996262083E-4]:2.724264749569E-1)[&rate=5.833308996262083E-4]:4.475557546139E-1)[&rate=5.833308996262083E-4]:3.472490668977E-2)[&rate=5.833308996262083E-4]:2.316954133352E-2)[&rate=5.833308996262083E-4]:5.133684058313E-1,(((59[&rate=5.833308996262083E-4]:3.916288579865E-1,((58[&rate=5.833308996262083E-4]:2.24722982045E-1,54[&rate=5.833308996262083E-4]:1.673459328647E-1)[&rate=5.833308996262083E-4]:1.603156059832E-1,((55[&rate=5.833308996262083E-4]:2.015933035621E-1,56[&rate=5.833308996262083E-4]:2.015933035621E-1)[&rate=5.833308996262083E-4]:7.260740726452E-2,(57[&rate=5.833308996262083E-4]:1.744249606664E-1,37[&rate=5.833308996262083E-4]:2.099440863495E-1)[&rate=5.833308996262083E-4]:1.107047119089E-1)[&rate=5.833308996262083E-4]:8.35154728299E-2)[&rate=5.833308996262083E-4]:2.571595301839E-2)[&rate=5.833308996262083E-4]:2.967080294413E-1,68[&rate=5.833308996262083E-4]:6.391565595588E-1)[&rate=5.833308996262083E-4]:4.972447853846E-1,(125[&rate=5.833308996262083E-4]:8.275966080115E-1,((((((71[&rate=5.833308996262083E-4]:3.204625795652E-1,79[&rate=5.833308996262083E-4]:3.478598398392E-1)[&rate=5.833308996262083E-4]:6.740645376562E-2,((78[&rate=5.833308996262083E-4]:8.309980515094E-2,72[&rate=5.833308996262083E-4]:6.118199693163E-2)[&rate=5.833308996262083E-4]:2.570567975192E-1,82[&rate=5.833308996262083E-4]:3.483757807522E-1)[&rate=5.833308996262083E-4]:7.510969093466E-2)[&rate=5.833308996262083E-4]:4.140061341194E-2,(((81[&rate=5.833308996262083E-4]:6.568195255964E-2,80[&rate=5.833308996262083E-4]:6.568195255964E-2)[&rate=5.833308996262083E-4]:3.412099859252E-1,77[&rate=5.833308996262083E-4]:4.507275549233E-1)[&rate=5.833308996262083E-4]:1.955903237892E-2,73[&rate=5.833308996262083E-4]:4.757660393569E-1)[&rate=5.833308996262083E-4]:2.199675807066E-2)[&rate=5.833308996262083E-4]:1.673693752908E-1,(75[&rate=5.833308996262083E-4]:4.214190747892E-1,(70[&rate=5.833308996262083E-4]:3.259993240868E-1,(74[&rate=5.833308996262083E-4]:3.473234212527E-1,76[&rate=5.833308996262083E-4]:3.473234212527E-1)[&rate=5.833308996262083E-4]:1.703206721758E-2)[&rate=5.833308996262083E-4]:5.706358631894E-2)[&rate=5.833308996262083E-4]:2.437130979291E-1)[&rate=5.833308996262083E-4]:9.228248843543E-1,(52[&rate=5.833308996262083E-4]:4.601454251351E-1,((133[&rate=5.833308996262083E-4]:4.24413257485E-1,(137[&rate=5.833308996262083E-4]:3.269066022893E-1,134[&rate=5.833308996262083E-4]:2.556737255771E-1)[&rate=5.833308996262083E-4]:1.386025456067E-1)[&rate=5.833308996262083E-4]:5.401707510925E-1,(103[&rate=5.833308996262083E-4]:8.24662408681E-1,((12[&rate=5.833308996262083E-4]:1.961559065778E-1,5[&rate=5.833308996262083E-4]:1.577997421943E-1)[&rate=5.833308996262083E-4]:4.940244075946E-1,29[&rate=5.833308996262083E-4]:7.97029629241E-1)[&rate=5.833308996262083E-4]:2.605094917688E-1)[&rate=5.833308996262083E-4]:1.030332558801E0)[&rate=5.833308996262083E-4]:2.694441922145E-1)[&rate=5.833308996262083E-4]:3.895452946368E-1)[&rate=5.833308996262083E-4]:9.325587732065E-4,53[&rate=5.833308996262083E-4]:8.424265572337E-1)[&rate=5.833308996262083E-4]:1.95552564439E-1)[&rate=5.833308996262083E-4]:4.754714035987E-1)[&rate=5.833308996262083E-4]:2.012918259136E-1)[&rate=5.833308996262083E-4]:4.245633580316E-2,(((35[&rate=5.833308996262083E-4]:1.261371331991E-1,(((51[&rate=5.833308996262083E-4]:6.10033080047E-1,(((46[&rate=5.833308996262083E-4]:4.289196214165E-1,(43[&rate=5.833308996262083E-4]:3.092679375676E-1,((42[&rate=5.833308996262083E-4]:1.724884852666E-1,48[&rate=5.833308996262083E-4]:2.107398513868E-1)[&rate=5.833308996262083E-4]:7.153740030187E-2,41[&rate=5.833308996262083E-4]:2.385614046942E-1)[&rate=5.833308996262083E-4]:1.606172413045E-2)[&rate=5.833308996262083E-4]:1.196516838489E-1)[&rate=5.833308996262083E-4]:1.057061254905E-1,(44[&rate=5.833308996262083E-4]:1.867513284813E-3,47[&rate=5.833308996262083E-4]:7.331994159065E-3)[&rate=5.833308996262083E-4]:5.272937527479E-1)[&rate=5.833308996262083E-4]:9.545752565355E-2,(50[&rate=5.833308996262083E-4]:3.266305027918E-1,49[&rate=5.833308996262083E-4]:3.266305027918E-1)[&rate=5.833308996262083E-4]:2.70665884523E-1)[&rate=5.833308996262083E-4]:7.272211858024E-3)[&rate=5.833308996262083E-4]:4.404612605196E-2,45[&rate=5.833308996262083E-4]:6.732048891591E-1)[&rate=5.833308996262083E-4]:1.335971108319E-1,(((65[&rate=5.833308996262083E-4]:1.94379129412E-1,(62[&rate=5.833308996262083E-4]:3.805585620624E-1,(64[&rate=5.833308996262083E-4]:2.047621955238E-1,60[&rate=5.833308996262083E-4]:5.407726401707E-2)[&rate=5.833308996262083E-4]:1.347004761276E-1)[&rate=5.833308996262083E-4]:5.601389267356E-3)[&rate=5.833308996262083E-4]:2.50645457593E-1,(63[&rate=5.833308996262083E-4]:9.559859494329E-2,61[&rate=5.833308996262083E-4]:1.366944853543E-1)[&rate=5.833308996262083E-4]:5.001109235684E-1)[&rate=5.833308996262083E-4]:8.905823405047E-1,(((69[&rate=5.833308996262083E-4]:5.450864545384E-1,118[&rate=5.833308996262083E-4]:5.341275504287E-1)[&rate=5.833308996262083E-4]:4.326854488872E-1,((130[&rate=5.833308996262083E-4]:1.980578134496E-1,131[&rate=5.833308996262083E-4]:2.00797539477E-1)[&rate=5.833308996262083E-4]:1.204985371623E-1,(132[&rate=5.833308996262083E-4]:1.448316458998E-1,129[&rate=5.833308996262083E-4]:1.420919198725E-1)[&rate=5.833308996262083E-4]:1.764644307395E-1)[&rate=5.833308996262083E-4]:5.112703473341E-1)[&rate=5.833308996262083E-4]:5.335930846337E-1,128[&rate=5.833308996262083E-4]:1.360680056552E0)[&rate=5.833308996262083E-4]:2.698166547778E-2)[&rate=5.833308996262083E-4]:1.925364902523E-1)[&rate=5.833308996262083E-4]:7.470604420438E-2)[&rate=5.833308996262083E-4]:3.888485844546E-2,((127[&rate=5.833308996262083E-4]:1.899139570149E0,121[&rate=5.833308996262083E-4]:1.458043679738E0)[&rate=5.833308996262083E-4]:8.287715863069E-1,36[&rate=5.833308996262083E-4]:2.073632112505E-1)[&rate=5.833308996262083E-4]:4.23412285978E-3)[&rate=5.833308996262083E-4]:4.039651115751E-1,(38[&rate=5.833308996262083E-4]:7.474580683845E-1,(((((101[&rate=5.833308996262083E-4]:1.236796443312E0,(((((((117[&rate=5.833308996262083E-4]:4.290136043581E-1,112[&rate=5.833308996262083E-4]:4.262738783305E-1)[&rate=5.833308996262083E-4]:2.706263023815E-1,((17[&rate=5.833308996262083E-4]:5.447297729286E-1,14[&rate=5.833308996262083E-4]:5.063736085449E-1)[&rate=5.833308996262083E-4]:6.941849874486E-2,9[&rate=5.833308996262083E-4]:5.675729292077E-1)[&rate=5.833308996262083E-4]:1.211080734222E-1)[&rate=5.833308996262083E-4]:1.023317506599E-3,((4[&rate=5.833308996262083E-4]:8.25628143213E-2,30[&rate=5.833308996262083E-4]:2.551655540473E-1)[&rate=5.833308996262083E-4]:5.016161644022E-1,113[&rate=5.833308996262083E-4]:6.417132252987E-1)[&rate=5.833308996262083E-4]:5.621027291987E-2)[&rate=5.833308996262083E-4]:1.772223894261E-1,(110[&rate=5.833308996262083E-4]:5.646430614739E-1,105[&rate=5.833308996262083E-4]:5.427252532548E-1)[&rate=5.833308996262083E-4]:3.050233741161E-1)[&rate=5.833308996262083E-4]:1.835372390821E-1,(((148[&rate=5.833308996262083E-4]:1.873922937686E-1,143[&rate=5.833308996262083E-4]:1.846525677412E-1)[&rate=5.833308996262083E-4]:3.306594929427E-1,(116[&rate=5.833308996262083E-4]:4.554474975814E-1,(((111[&rate=5.833308996262083E-4]:1.609684130954E-1,106[&rate=5.833308996262083E-4]:1.445300569311E-1)[&rate=5.833308996262083E-4]:3.291086074929E-1,104[&rate=5.833308996262083E-4]:4.73638664424E-1)[&rate=5.833308996262083E-4]:1.872485533561E-2,139[&rate=5.833308996262083E-4]:6.841443416773E-1)[&rate=5.833308996262083E-4]:2.335795042463E-2)[&rate=5.833308996262083E-4]:2.424812474619E-2)[&rate=5.833308996262083E-4]:3.497397555234E-1,(((108[&rate=5.833308996262083E-4]:5.258467126658E-1,(109[&rate=5.833308996262083E-4]:5.135989604974E-1,114[&rate=5.833308996262083E-4]:4.341469057029E-1)[&rate=5.833308996262083E-4]:3.416556038751E-2)[&rate=5.833308996262083E-4]:5.54234694579E-3,107[&rate=5.833308996262083E-4]:5.34128785639E-1)[&rate=5.833308996262083E-4]:1.765139431484E-1,((19[&rate=5.833308996262083E-4]:5.760947905174E-1,13[&rate=5.833308996262083E-4]:5.377386261338E-1)[&rate=5.833308996262083E-4]:1.835733767639E-1,115[&rate=5.833308996262083E-4]:6.391202220758E-1)[&rate=5.833308996262083E-4]:1.124853410879E-2)[&rate=5.833308996262083E-4]:1.790666216664E-1)[&rate=5.833308996262083E-4]:1.470559680539E-1)[&rate=5.833308996262083E-4]:1.541424578105E-1,(((144[&rate=5.833308996262083E-4]:2.72048909025E-1,(145[&rate=5.833308996262083E-4]:1.002819326712E-1,141[&rate=5.833308996262083E-4]:9.754220664361E-2)[&rate=5.833308996262083E-4]:1.772464284088E-1)[&rate=5.833308996262083E-4]:5.066644298218E-2,142[&rate=5.833308996262083E-4]:3.281948040621E-1)[&rate=5.833308996262083E-4]:9.692029757142E-1,(((((25[&rate=5.833308996262083E-4]:5.739015269185E-1,20[&rate=5.833308996262083E-4]:5.547234447267E-1)[&rate=5.833308996262083E-4]:1.616110387853E-1,23[&rate=5.833308996262083E-4]:7.245536615941E-1)[&rate=5.833308996262083E-4]:1.52637312247E-1,(140[&rate=5.833308996262083E-4]:4.369171287015E-1,11[&rate=5.833308996262083E-4]:4.560952108932E-1)[&rate=5.833308996262083E-4]:3.361642560987E-1)[&rate=5.833308996262083E-4]:3.009486574757E-1,102[&rate=5.833308996262083E-4]:2.745469981015E-2)[&rate=5.833308996262083E-4]:6.092459237468E-3,(24[&rate=5.833308996262083E-4]:1.121980366798E0,((21[&rate=5.833308996262083E-4]:7.191653309045E-1,28[&rate=5.833308996262083E-4]:7.438228651509E-1)[&rate=5.833308996262083E-4]:3.176682031057E-1,1[&rate=5.833308996262083E-4]:2.751896983936E-1)[&rate=5.833308996262083E-4]:6.596875059662E-2)[&rate=5.833308996262083E-4]:7.32106278655E-2)[&rate=5.833308996262083E-4]:1.727527826291E-2)[&rate=5.833308996262083E-4]:8.80305444871E-2)[&rate=5.833308996262083E-4]:1.371596447841E-1,((18[&rate=5.833308996262083E-4]:7.276819839949E-1,((10[&rate=5.833308996262083E-4]:5.537318714823E-1,15[&rate=5.833308996262083E-4]:5.920880358658E-1)[&rate=5.833308996262083E-4]:9.083344766735E-2,6[&rate=5.833308996262083E-4]:6.281269629853E-1)[&rate=5.833308996262083E-4]:3.654132237946E-2)[&rate=5.833308996262083E-4]:1.322011996867E-1,(((87[&rate=5.833308996262083E-4]:1.514276767694E-1,(((91[&rate=5.833308996262083E-4]:2.922346740272E-2,90[&rate=5.833308996262083E-4]:2.922346740272E-2)[&rate=5.833308996262083E-4]:6.328639243177E-2,92[&rate=5.833308996262083E-4]:9.250985983448E-2)[&rate=5.833308996262083E-4]:4.230762037832E-2,(((85[&rate=5.833308996262083E-4]:7.482849047617E-2,86[&rate=5.833308996262083E-4]:7.482849047617E-2)[&rate=5.833308996262083E-4]:1.000495332775E-2,84[&rate=5.833308996262083E-4]:8.483344380392E-2)[&rate=5.833308996262083E-4]:7.265620380474E-3,93[&rate=5.833308996262083E-4]:1.057976943214E-1)[&rate=5.833308996262083E-4]:2.901978589139E-2)[&rate=5.833308996262083E-4]:3.030882669364E-2)[&rate=5.833308996262083E-4]:3.898137777481E-3,((89[&rate=5.833308996262083E-4]:2.303402402446E-2,88[&rate=5.833308996262083E-4]:9.335393887442E-3)[&rate=5.833308996262083E-4]:6.63370089361E-2,83[&rate=5.833308996262083E-4]:7.567240282354E-2)[&rate=5.833308996262083E-4]:7.965341172336E-2)[&rate=5.833308996262083E-4]:8.305048973837E-1,3[&rate=5.833308996262083E-4]:4.461046845334E-1)[&rate=5.833308996262083E-4]:2.987100059975E-1)[&rate=5.833308996262083E-4]:5.284582100234E-1)[&rate=5.833308996262083E-4]:9.662632687849E-1)[&rate=5.833308996262083E-4]:2.741067579052E-1,40[&rate=5.833308996262083E-4]:5.377390422231E-1)[&rate=5.833308996262083E-4]:1.656406968183E-2,(147[&rate=5.833308996262083E-4]:6.026036161189E-1,((39[&rate=5.833308996262083E-4]:2.777351316312E-1,16[&rate=5.833308996262083E-4]:2.363228057748E0)[&rate=5.833308996262083E-4]:2.50551825334E-2,(2[&rate=5.833308996262083E-4]:8.892600569286E-1,((22[&rate=5.833308996262083E-4]:2.333539591834E-1,27[&rate=5.833308996262083E-4]:2.497923153478E-1)[&rate=5.833308996262083E-4]:6.715852990478E-1,((26[&rate=5.833308996262083E-4]:7.299608959853E-1,(7[&rate=5.833308996262083E-4]:5.051509672229E-2,8[&rate=5.833308996262083E-4]:5.051509672229E-2)[&rate=5.833308996262083E-4]:5.725964841945E-1)[&rate=5.833308996262083E-4]:9.182335048563E-2,31[&rate=5.833308996262083E-4]:8.656198629093E-1)[&rate=5.833308996262083E-4]:9.411391587001E-2)[&rate=5.833308996262083E-4]:1.569235384234E-1)[&rate=5.833308996262083E-4]:1.370256060065E0)[&rate=5.833308996262083E-4]:2.42436252774E-1)[&rate=5.833308996262083E-4]:9.076544966381E-3)[&rate=5.833308996262083E-4]:2.061250819788E-1,146[&rate=5.833308996262083E-4]:8.806467731187E-1)[&rate=5.833308996262083E-4]:1.555191253511E-2,(((95[&rate=5.833308996262083E-4]:6.577372639544E-1,(100[&rate=5.833308996262083E-4]:4.339861629312E-1,94[&rate=5.833308996262083E-4]:4.339861629312E-1)[&rate=5.833308996262083E-4]:1.390516474712E-1)[&rate=5.833308996262083E-4]:6.93502201887E-2,(97[&rate=5.833308996262083E-4]:4.043572792262E-1,(96[&rate=5.833308996262083E-4]:5.019966609935E-1,99[&rate=5.833308996262083E-4]:5.375157866763E-1)[&rate=5.833308996262083E-4]:8.815296795953E-2)[&rate=5.833308996262083E-4]:1.123476912558E-1)[&rate=5.833308996262083E-4]:3.768683069335E-2,98[&rate=5.833308996262083E-4]:7.538453530878E-1)[&rate=5.833308996262083E-4]:1.505500538775E-1)[&rate=5.833308996262083E-4]:3.978397289461E-2)[&rate=5.833308996262083E-4]:4.238944813507E-1)[&rate=5.833308996262083E-4]:2.634417656683E-1)[&rate=5.833308996262083E-4]:4.190093424659E-2)[&rate=5.833308996262083E-4]:6.868155346762E-2,32[&rate=5.833308996262083E-4]:5.807984975297E-2)[&rate=5.833308996262083E-4]:2.608063784049E-4,33[&rate=5.833308996262083E-4]:6.382010818609E-2);
tree STATE_44640000 [&joint=-20949.30973914574,lnP=-20949.30973914574] = [&R] (32[&rate=6.224321936440213E-4]:1.13209019765E-3,(33[&rate=6.224321936440213E-4]:5.943854479975E-4,(((((((((64[&rate=6.224321936440213E-4]:3.053251486371E-1,60[&rate=6.224321936440213E-4]:1.546402171304E-1)[&rate=6.224321936440213E-4]:9.405043155857E-2,(62[&rate=6.224321936440213E-4]:3.70397481943E-1,65[&rate=6.224321936440213E-4]:1.786166600252E-1)[&rate=6.224321936440213E-4]:7.007398866368E-2)[&rate=6.224321936440213E-4]:4.08847863313E-1,(63[&rate=6.224321936440213E-4]:8.824137007437E-2,61[&rate=6.224321936440213E-4]:1.293372604854E-1)[&rate=6.224321936440213E-4]:7.199820734342E-1)[&rate=6.224321936440213E-4]:1.007703843465E0,((128[&rate=6.224321936440213E-4]:1.331551071991E0,(69[&rate=6.224321936440213E-4]:8.171776573856E-1,(118[&rate=6.224321936440213E-4]:7.413075764162E-1,((132[&rate=6.224321936440213E-4]:1.97688767175E-1,(130[&rate=6.224321936440213E-4]:1.34568574569E-1,131[&rate=6.224321936440213E-4]:1.373083005964E-1)[&rate=6.224321936440213E-4]:6.03804665786E-2)[&rate=6.224321936440213E-4]:4.053097219358E-3,129[&rate=6.224321936440213E-4]:1.99002138367E-1)[&rate=6.224321936440213E-4]:4.053191366793E-1)[&rate=6.224321936440213E-4]:6.491117685976E-2)[&rate=6.224321936440213E-4]:6.650583461125E-1)[&rate=6.224321936440213E-4]:3.793578939443E-1,(45[&rate=6.224321936440213E-4]:6.062315425902E-1,(((41[&rate=6.224321936440213E-4]:3.413108807144E-1,(42[&rate=6.224321936440213E-4]:3.367363075036E-1,48[&rate=6.224321936440213E-4]:3.749876736238E-1)[&rate=6.224321936440213E-4]:1.003905408505E-2)[&rate=6.224321936440213E-4]:1.474252328691E-1,(46[&rate=6.224321936440213E-4]:4.211779694709E-1,43[&rate=6.224321936440213E-4]:4.211779694709E-1)[&rate=6.224321936440213E-4]:1.222029528556E-1)[&rate=6.224321936440213E-4]:4.381357410202E-2,((51[&rate=6.224321936440213E-4]:3.870531438925E-1,(47[&rate=6.224321936440213E-4]:1.456950017949E-2,44[&rate=6.224321936440213E-4]:9.105019305241E-3)[&rate=6.224321936440213E-4]:3.998060480845E-1)[&rate=6.224321936440213E-4]:1.725694410304E-1,(50[&rate=6.224321936440213E-4]:3.282720959397E-1,49[&rate=6.224321936440213E-4]:3.282720959397E-1)[&rate=6.224321936440213E-4]:2.258860081089E-1)[&rate=6.224321936440213E-4]:2.495071341535E-4)[&rate=6.224321936440213E-4]:2.723376747312E-2)[&rate=6.224321936440213E-4]:3.312812110539E-1)[&rate=6.224321936440213E-4]:6.388184052352E-3)[&rate=6.224321936440213E-4]:8.574958314433E-2,((35[&rate=6.224321936440213E-4]:1.062154579971E-1,(127[&rate=6.224321936440213E-4]:2.558766187383E0,36[&rate=6.224321936440213E-4]:3.82182421777E-2)[&rate=6.224321936440213E-4]:1.145725582851E-1)[&rate=6.224321936440213E-4]:1.12240311148E-1,121[&rate=6.224321936440213E-4]:2.344483166405E0)[&rate=6.224321936440213E-4]:5.58238406994E-2)[&rate=6.224321936440213E-4]:3.625442200401E-1,(38[&rate=6.224321936440213E-4]:7.719563566275E-1,(((((101[&rate=6.224321936440213E-4]:1.274195058385E0,(((((141[&rate=6.224321936440213E-4]:2.985817756299E-1,145[&rate=6.224321936440213E-4]:3.013215016575E-1)[&rate=6.224321936440213E-4]:6.001846462919E-3,144[&rate=6.224321936440213E-4]:3.018438960654E-1)[&rate=6.224321936440213E-4]:2.91549557436E-1,142[&rate=6.224321936440213E-4]:5.988729055564E-1)[&rate=6.224321936440213E-4]:1.06216957687E0,((((((112[&rate=6.224321936440213E-4]:5.030855612605E-1,(4[&rate=6.224321936440213E-4]:1.019869543996E-1,30[&rate=6.224321936440213E-4]:2.745896941256E-1)[&rate=6.224321936440213E-4]:3.435643602857E-1)[&rate=6.224321936440213E-4]:8.162483740331E-2,(113[&rate=6.224321936440213E-4]:5.259896019299E-1,117[&rate=6.224321936440213E-4]:5.287293279575E-1)[&rate=6.224321936440213E-4]:5.872079673384E-2)[&rate=6.224321936440213E-4]:7.65863972869E-2,(9[&rate=6.224321936440213E-4]:4.475000065253E-1,(17[&rate=6.224321936440213E-4]:3.128285845059E-1,14[&rate=6.224321936440213E-4]:2.744724201222E-1)[&rate=6.224321936440213E-4]:1.812467644852E-1)[&rate=6.224321936440213E-4]:2.055776113433E-1)[&rate=6.224321936440213E-4]:1.957668384974E-1,(110[&rate=6.224321936440213E-4]:6.819069091613E-1,105[&rate=6.224321936440213E-4]:6.599891009422E-1)[&rate=6.224321936440213E-4]:1.696772732321E-1)[&rate=6.224321936440213E-4]:1.849066042109E-1,(((115[&rate=6.224321936440213E-4]:7.721525066709E-1,(((107[&rate=6.224321936440213E-4]:4.50184792862E-1,(114[&rate=6.224321936440213E-4]:3.385579861993E-1,109[&rate=6.224321936440213E-4]:4.180100409938E-1)[&rate=6.224321936440213E-4]:5.135283406001E-2)[&rate=6.224321936440213E-4]:1.978281373464E-2,108[&rate=6.224321936440213E-4]:4.672278805693E-1)[&rate=6.224321936440213E-4]:3.613484167878E-1,(19[&rate=6.224321936440213E-4]:3.361254298708E-1,13[&rate=6.224321936440213E-4]:2.977692654872E-1)[&rate=6.224321936440213E-4]:5.554645661164E-1)[&rate=6.224321936440213E-4]:1.110455889227E-3)[&rate=6.224321936440213E-4]:6.636015925986E-2,(((111[&rate=6.224321936440213E-4]:1.645824128028E-1,139[&rate=6.224321936440213E-4]:3.399248785562E-1)[&rate=6.224321936440213E-4]:2.352454445174E-1,(106[&rate=6.224321936440213E-4]:2.91520293407E-1,104[&rate=6.224321936440213E-4]:2.91520293407E-1)[&rate=6.224321936440213E-4]:9.186920774884E-2)[&rate=6.224321936440213E-4]:3.698045024451E-1,(148[&rate=6.224321936440213E-4]:1.731656624883E-1,143[&rate=6.224321936440213E-4]:1.704259364609E-1)[&rate=6.224321936440213E-4]:5.581105328936E-1)[&rate=6.224321936440213E-4]:1.455926349326E-1)[&rate=6.224321936440213E-4]:1.714501396885E-2,116[&rate=6.224321936440213E-4]:8.556576798996E-1)[&rate=6.224321936440213E-4]:1.041207779376E-1)[&rate=6.224321936440213E-4]:3.370514862978E-1,(((((21[&rate=6.224321936440213E-4]:5.526948717903E-1,28[&rate=6.224321936440213E-4]:5.773524060368E-1)[&rate=6.224321936440213E-4]:3.104527139276E-1,1[&rate=6.224321936440213E-4]:1.015037501015E-1)[&rate=6.224321936440213E-4]:6.0069121745E-2,24[&rate=6.224321936440213E-4]:9.423947896547E-1)[&rate=6.224321936440213E-4]:2.372471981536E-1,102[&rate=6.224321936440213E-4]:1.79981521919E-2)[&rate=6.224321936440213E-4]:3.210053148251E-2,(((25[&rate=6.224321936440213E-4]:2.436433168442E-1,20[&rate=6.224321936440213E-4]:2.244652346525E-1)[&rate=6.224321936440213E-4]:3.809344079004E-1,(140[&rate=6.224321936440213E-4]:5.054693431744E-1,11[&rate=6.224321936440213E-4]:5.246474253661E-1)[&rate=6.224321936440213E-4]:4.039888419661E-3)[&rate=6.224321936440213E-4]:2.60688090461E-1,23[&rate=6.224321936440213E-4]:8.74306911096E-1)[&rate=6.224321936440213E-4]:3.264767040851E-1)[&rate=6.224321936440213E-4]:2.549504385429E-1)[&rate=6.224321936440213E-4]:1.094180177434E-1)[&rate=6.224321936440213E-4]:2.252174155212E-1,(((18[&rate=6.224321936440213E-4]:6.763070633861E-1,(6[&rate=6.224321936440213E-4]:5.015538752601E-1,(10[&rate=6.224321936440213E-4]:3.001262567912E-1,15[&rate=6.224321936440213E-4]:3.384824211746E-1)[&rate=6.224321936440213E-4]:2.178659746333E-1)[&rate=6.224321936440213E-4]:1.117394894958E-1)[&rate=6.224321936440213E-4]:1.053318092674E-1,3[&rate=6.224321936440213E-4]:6.665703795029E-1)[&rate=6.224321936440213E-4]:1.257846426699E-1,(((((91[&rate=6.224321936440213E-4]:7.313962293029E-2,90[&rate=6.224321936440213E-4]:7.313962293029E-2)[&rate=6.224321936440213E-4]:4.148940594918E-2,92[&rate=6.224321936440213E-4]:1.146290288795E-1)[&rate=6.224321936440213E-4]:7.158340231122E-2,((93[&rate=6.224321936440213E-4]:1.12398160825E-1,84[&rate=6.224321936440213E-4]:9.8699530688E-2)[&rate=6.224321936440213E-4]:1.342266308218E-2,((86[&rate=6.224321936440213E-4]:6.089470546424E-2,85[&rate=6.224321936440213E-4]:6.089470546424E-2)[&rate=6.224321936440213E-4]:1.206659683927E-2,83[&rate=6.224321936440213E-4]:7.296130230351E-2)[&rate=6.224321936440213E-4]:3.916089146668E-2)[&rate=6.224321936440213E-4]:6.039160728349E-2)[&rate=6.224321936440213E-4]:4.077316260084E-2,87[&rate=6.224321936440213E-4]:2.132869636545E-1)[&rate=6.224321936440213E-4]:1.973468443037E-2,(89[&rate=6.224321936440213E-4]:7.819593347882E-2,88[&rate=6.224321936440213E-4]:6.449730334181E-2)[&rate=6.224321936440213E-4]:1.685243447431E-1)[&rate=6.224321936440213E-4]:1.099059401485E0)[&rate=6.224321936440213E-4]:8.445898072817E-1)[&rate=6.224321936440213E-4]:6.399899549582E-1)[&rate=6.224321936440213E-4]:1.659952874277E-1,146[&rate=6.224321936440213E-4]:5.87244766054E-1)[&rate=6.224321936440213E-4]:3.864611383792E-2,(((95[&rate=6.224321936440213E-4]:4.245961794305E-1,(100[&rate=6.224321936440213E-4]:1.907328113833E-1,94[&rate=6.224321936440213E-4]:1.907328113833E-1)[&rate=6.224321936440213E-4]:1.491639144951E-1)[&rate=6.224321936440213E-4]:1.833745841203E-1,(98[&rate=6.224321936440213E-4]:5.812249370911E-1,((99[&rate=6.224321936440213E-4]:4.647308087558E-1,96[&rate=6.224321936440213E-4]:4.29211683073E-1)[&rate=6.224321936440213E-4]:8.026381007014E-2,97[&rate=6.224321936440213E-4]:3.236831434162E-1)[&rate=6.224321936440213E-4]:5.808824176235E-2)[&rate=6.224321936440213E-4]:1.581686471096E-2)[&rate=6.224321936440213E-4]:1.71959048863E-2,40[&rate=6.224321936440213E-4]:4.85822406142E-1)[&rate=6.224321936440213E-4]:1.984989451493E-2)[&rate=6.224321936440213E-4]:5.925662961429E-2,((((31[&rate=6.224321936440213E-4]:6.178426590271E-1,((22[&rate=6.224321936440213E-4]:3.65819266203E-1,27[&rate=6.224321936440213E-4]:3.822576223674E-1)[&rate=6.224321936440213E-4]:1.94309980627E-1,(26[&rate=6.224321936440213E-4]:4.515830057757E-1,(7[&rate=6.224321936440213E-4]:1.408151655285E-1,8[&rate=6.224321936440213E-4]:1.408151655285E-1)[&rate=6.224321936440213E-4]:2.039185251787E-1)[&rate=6.224321936440213E-4]:1.19505145164E-1)[&rate=6.224321936440213E-4]:2.918891649062E-3)[&rate=6.224321936440213E-4]:2.013723608859E-1,2[&rate=6.224321936440213E-4]:5.918177596389E-1)[&rate=6.224321936440213E-4]:1.817020013849E0,147[&rate=6.224321936440213E-4]:5.094890198384E-1)[&rate=6.224321936440213E-4]:1.117914929552E-1,39[&rate=6.224321936440213E-4]:5.639034636133E-1)[&rate=6.224321936440213E-4]:1.025466657942E-3)[&rate=6.224321936440213E-4]:4.408527562534E-2,16[&rate=6.224321936440213E-4]:2.694507132014E0)[&rate=6.224321936440213E-4]:2.3124816166E-1)[&rate=6.224321936440213E-4]:4.672329197725E-1)[&rate=6.224321936440213E-4]:3.862732399199E-2,((((((55[&rate=6.224321936440213E-4]:1.861826197684E-1,56[&rate=6.224321936440213E-4]:1.861826197684E-1)[&rate=6.224321936440213E-4]:1.651139501539E-1,((54[&rate=6.224321936440213E-4]:1.640489664482E-1,37[&rate=6.224321936440213E-4]:2.405516986886E-1)[&rate=6.224321936440213E-4]:8.854310187214E-4,58[&rate=6.224321936440213E-4]:2.223114466472E-1)[&rate=6.224321936440213E-4]:1.563075276468E-1)[&rate=6.224321936440213E-4]:4.318228100089E-2,59[&rate=6.224321936440213E-4]:4.026755722348E-1)[&rate=6.224321936440213E-4]:1.051676174348E-1,57[&rate=6.224321936440213E-4]:5.105754301067E-1)[&rate=6.224321936440213E-4]:1.934683201398E-1,68[&rate=6.224321936440213E-4]:6.521311819404E-1)[&rate=6.224321936440213E-4]:4.372053087416E-1,(125[&rate=6.224321936440213E-4]:8.288226819001E-1,(((((((73[&rate=6.224321936440213E-4]:1.29844266829E-1,71[&rate=6.224321936440213E-4]:6.135111614414E-2)[&rate=6.224321936440213E-4]:2.603468669953E-1,((82[&rate=6.224321936440213E-4]:1.659934079547E-1,79[&rate=6.224321936440213E-4]:1.577742298726E-1)[&rate=6.224321936440213E-4]:5.355384418869E-2,(72[&rate=6.224321936440213E-4]:9.864215044208E-3,78[&rate=6.224321936440213E-4]:3.178202326352E-2)[&rate=6.224321936440213E-4]:1.795460507978E-1)[&rate=6.224321936440213E-4]:1.377671693522E-1)[&rate=6.224321936440213E-4]:5.84691407193E-2,(81[&rate=6.224321936440213E-4]:1.632635674921E-1,80[&rate=6.224321936440213E-4]:1.632635674921E-1)[&rate=6.224321936440213E-4]:2.360816385584E-1)[&rate=6.224321936440213E-4]:3.045519554077E-2,77[&rate=6.224321936440213E-4]:4.736360180297E-1)[&rate=6.224321936440213E-4]:1.737107964745E-1,(((76[&rate=6.224321936440213E-4]:3.381955999698E-1,70[&rate=6.224321936440213E-4]:2.998394355864E-1)[&rate=6.224321936440213E-4]:1.230077016434E-3,74[&rate=6.224321936440213E-4]:3.394256769862E-1)[&rate=6.224321936440213E-4]:2.844770735647E-1,75[&rate=6.224321936440213E-4]:6.23902750551E-1)[&rate=6.224321936440213E-4]:2.892351600793E-2)[&rate=6.224321936440213E-4]:7.915936100723E-1,53[&rate=6.224321936440213E-4]:6.979568180191E-1)[&rate=6.224321936440213E-4]:2.602965458729E-2,((52[&rate=6.224321936440213E-4]:5.313530565885E-1,((133[&rate=6.224321936440213E-4]:5.600061587366E-1,137[&rate=6.224321936440213E-4]:6.011020491477E-1)[&rate=6.224321936440213E-4]:2.225131284217E-1,134[&rate=6.224321936440213E-4]:7.523823008572E-1)[&rate=6.224321936440213E-4]:5.227165450869E-1)[&rate=6.224321936440213E-4]:5.992900017561E-2,(103[&rate=6.224321936440213E-4]:5.881066729315E-1,((12[&rate=6.224321936440213E-4]:1.94798155387E-1,5[&rate=6.224321936440213E-4]:1.564419910036E-1)[&rate=6.224321936440213E-4]:1.250507183312E-1,29[&rate=6.224321936440213E-4]:4.266981887868E-1)[&rate=6.224321936440213E-4]:3.942851964735E-1)[&rate=6.224321936440213E-4]:1.667469118394E0)[&rate=6.224321936440213E-4]:1.409011371537E-1)[&rate=6.224321936440213E-4]:3.152187229549E-1)[&rate=6.224321936440213E-4]:4.271804754487E-1)[&rate=6.224321936440213E-4]:1.338353009667E-1)[&rate=6.224321936440213E-4]:1.864587152472E-2,((((120[&rate=6.224321936440213E-4]:6.782083029074E-1,119[&rate=6.224321936440213E-4]:7.740987138662E-1)[&rate=6.224321936440213E-4]:2.298842107028E-1,(135[&rate=6.224321936440213E-4]:4.869310500757E-1,(138[&rate=6.224321936440213E-4]:1.583201521626E-1,136[&rate=6.224321936440213E-4]:2.681330284739E-2)[&rate=6.224321936440213E-4]:5.286108979132E-1)[&rate=6.224321936440213E-4]:1.691066690139E-1)[&rate=6.224321936440213E-4]:9.1108387011E-1,126[&rate=6.224321936440213E-4]:1.129364272035E0)[&rate=6.224321936440213E-4]:4.040283151228E-1,((67[&rate=6.224321936440213E-4]:1.140667374736E-1,(122[&rate=6.224321936440213E-4]:3.18903648649E-1,(124[&rate=6.224321936440213E-4]:9.151300233447E-2,123[&rate=6.224321936440213E-4]:9.424524277159E-2)[&rate=6.224321936440213E-4]:2.246584058774E-1)[&rate=6.224321936440213E-4]:2.964356391653E-1)[&rate=6.224321936440213E-4]:1.536287651346E-1,66[&rate=6.224321936440213E-4]:2.676955026082E-1)[&rate=6.224321936440213E-4]:1.852289486492E-2)[&rate=6.224321936440213E-4]:4.078786279281E-1)[&rate=6.224321936440213E-4]:1.705481643148E-1,34[&rate=6.224321936440213E-4]:1.63149108598E-3)[&rate=6.224321936440213E-4]:1.540125052639E-2)[&rate=6.224321936440213E-4]:6.017156804368E-3);
tree STATE_44730000 [&joint=-20972.459345822037,lnP=-20972.459345822037] = [&R] ((32[&rate=5.331851361491459E-4]:6.750459154525E-2,(34[&rate=5.331851361491459E-4]:8.730102017562E-2,(((((36[&rate=5.331851361491459E-4]:7.17624262641E-2,(121[&rate=5.331851361491459E-4]:1.806352882611E0,127[&rate=5.331851361491459E-4]:2.247448773021E0)[&rate=5.331851361491459E-4]:3.44861598448E-1)[&rate=5.331851361491459E-4]:3.979925456051E-1,((((((50[&rate=5.331851361491459E-4]:3.907848873249E-1,49[&rate=5.331851361491459E-4]:3.907848873249E-1)[&rate=5.331851361491459E-4]:9.987545017578E-2,((51[&rate=5.331851361491459E-4]:2.505132986328E-1,44[&rate=5.331851361491459E-4]:2.723712221301E-1)[&rate=5.331851361491459E-4]:8.082244715432E-2,47[&rate=5.331851361491459E-4]:3.586581501586E-1)[&rate=5.331851361491459E-4]:1.647890725878E-1)[&rate=5.331851361491459E-4]:1.021801412103E-1,(43[&rate=5.331851361491459E-4]:4.484502388185E-1,(46[&rate=5.331851361491459E-4]:4.461429684185E-1,(41[&rate=5.331851361491459E-4]:3.144952273376E-1,(42[&rate=5.331851361491459E-4]:3.124491616762E-1,48[&rate=5.331851361491459E-4]:3.507005277964E-1)[&rate=5.331851361491459E-4]:7.510546535674E-3)[&rate=5.331851361491459E-4]:7.700293233788E-2)[&rate=5.331851361491459E-4]:2.307270399956E-3)[&rate=5.331851361491459E-4]:1.771771251383E-1)[&rate=5.331851361491459E-4]:4.674612823974E-2,45[&rate=5.331851361491459E-4]:6.641767708852E-1)[&rate=5.331851361491459E-4]:3.190490523723E-1,(128[&rate=5.331851361491459E-4]:1.358254234137E0,(((((60[&rate=5.331851361491459E-4]:1.390304972855E-1,64[&rate=5.331851361491459E-4]:2.897154287922E-1)[&rate=5.331851361491459E-4]:1.144436804111E-1,62[&rate=5.331851361491459E-4]:4.452549996143E-1)[&rate=5.331851361491459E-4]:1.736637498085E-2,65[&rate=5.331851361491459E-4]:2.708405526774E-1)[&rate=5.331851361491459E-4]:2.022754218568E-1,(63[&rate=5.331851361491459E-4]:1.285265670774E-1,61[&rate=5.331851361491459E-4]:1.696224574884E-1)[&rate=5.331851361491459E-4]:4.952743389635E-1)[&rate=5.331851361491459E-4]:7.251302857621E-1,(((129[&rate=5.331851361491459E-4]:2.133878959184E-1,132[&rate=5.331851361491459E-4]:2.161276219457E-1)[&rate=5.331851361491459E-4]:8.780695783959E-2,(130[&rate=5.331851361491459E-4]:1.440315160929E-1,131[&rate=5.331851361491459E-4]:1.467712421203E-1)[&rate=5.331851361491459E-4]:1.57163337665E-1)[&rate=5.331851361491459E-4]:3.852412490645E-1,(118[&rate=5.331851361491459E-4]:7.32397038757E-1,69[&rate=5.331851361491459E-4]:7.433559428667E-1)[&rate=5.331851361491459E-4]:9.102536543539E-2)[&rate=5.331851361491459E-4]:5.666046780217E-1)[&rate=5.331851361491459E-4]:1.0795317932E-1)[&rate=5.331851361491459E-4]:3.98367801412E-1)[&rate=5.331851361491459E-4]:6.761845064505E-2,35[&rate=5.331851361491459E-4]:2.954733629061E-1)[&rate=5.331851361491459E-4]:1.277062664973E-1)[&rate=5.331851361491459E-4]:1.021411233491E-1,(38[&rate=5.331851361491459E-4]:7.469843285353E-1,((147[&rate=5.331851361491459E-4]:5.653067178639E-1,((((39[&rate=5.331851361491459E-4]:4.327802550556E-1,40[&rate=5.331851361491459E-4]:4.327802550556E-1)[&rate=5.331851361491459E-4]:2.691105066476E-3,(146[&rate=5.331851361491459E-4]:4.650679878447E-1,16[&rate=5.331851361491459E-4]:2.430342334727E0)[&rate=5.331851361491459E-4]:9.062195151236E-2)[&rate=5.331851361491459E-4]:3.846056687543E-3,(101[&rate=5.331851361491459E-4]:6.521797799714E-1,(((((83[&rate=5.331851361491459E-4]:1.211315842E-1,(86[&rate=5.331851361491459E-4]:1.110502146306E-1,(85[&rate=5.331851361491459E-4]:9.388953738947E-2,(93[&rate=5.331851361491459E-4]:2.039058336793E-2,84[&rate=5.331851361491459E-4]:6.691953230915E-3)[&rate=5.331851361491459E-4]:8.719758415855E-2)[&rate=5.331851361491459E-4]:1.716067724111E-2)[&rate=5.331851361491459E-4]:1.008136956946E-2)[&rate=5.331851361491459E-4]:7.035400838752E-2,((90[&rate=5.331851361491459E-4]:6.833420482524E-2,91[&rate=5.331851361491459E-4]:6.833420482524E-2)[&rate=5.331851361491459E-4]:5.728356585451E-2,92[&rate=5.331851361491459E-4]:1.256177706797E-1)[&rate=5.331851361491459E-4]:7.956645204482E-2)[&rate=5.331851361491459E-4]:9.176861570007E-2,((89[&rate=5.331851361491459E-4]:1.50253621519E-1,88[&rate=5.331851361491459E-4]:1.365549913819E-1)[&rate=5.331851361491459E-4]:1.301832452087E-1,87[&rate=5.331851361491459E-4]:2.667382365906E-1)[&rate=5.331851361491459E-4]:1.6515971697E-2)[&rate=5.331851361491459E-4]:9.092166334116E-1,(3[&rate=5.331851361491459E-4]:5.915596279755E-1,(18[&rate=5.331851361491459E-4]:6.18406092383E-1,(6[&rate=5.331851361491459E-4]:5.423880239534E-1,(10[&rate=5.331851361491459E-4]:4.191902126698E-1,15[&rate=5.331851361491459E-4]:4.575463770532E-1)[&rate=5.331851361491459E-4]:1.39636167448E-1)[&rate=5.331851361491459E-4]:1.300436979943E-2)[&rate=5.331851361491459E-4]:8.822202874315E-2)[&rate=5.331851361491459E-4]:6.118518632657E-2)[&rate=5.331851361491459E-4]:7.607379280918E-1,((((144[&rate=5.331851361491459E-4]:3.268550281904E-1,(145[&rate=5.331851361491459E-4]:3.214366668349E-2,141[&rate=5.331851361491459E-4]:2.94039406559E-2)[&rate=5.331851361491459E-4]:3.001908135618E-1)[&rate=5.331851361491459E-4]:9.175754831548E-2,142[&rate=5.331851361491459E-4]:4.240920285608E-1)[&rate=5.331851361491459E-4]:1.118265011043E0,(102[&rate=5.331851361491459E-4]:1.597617388095E-1,(((1[&rate=5.331851361491459E-4]:2.689583083242E-2,(21[&rate=5.331851361491459E-4]:7.762453035613E-1,28[&rate=5.331851361491459E-4]:8.009028378078E-1)[&rate=5.331851361491459E-4]:1.22943628876E-2)[&rate=5.331851361491459E-4]:9.059181253524E-2,24[&rate=5.331851361491459E-4]:8.983095611759E-1)[&rate=5.331851361491459E-4]:2.442269452587E-1,((140[&rate=5.331851361491459E-4]:5.114833618016E-1,11[&rate=5.331851361491459E-4]:5.306614439933E-1)[&rate=5.331851361491459E-4]:1.788888383607E-1,((20[&rate=5.331851361491459E-4]:5.345772262471E-1,25[&rate=5.331851361491459E-4]:5.537553084388E-1)[&rate=5.331851361491459E-4]:1.796721537097E-1,23[&rate=5.331851361491459E-4]:7.224685580388E-1)[&rate=5.331851361491459E-4]:7.201323116448E-2)[&rate=5.331851361491459E-4]:3.370958131217E-1)[&rate=5.331851361491459E-4]:1.788690679913E-1)[&rate=5.331851361491459E-4]:1.360199583285E-1)[&rate=5.331851361491459E-4]:7.488637396866E-4,((((110[&rate=5.331851361491459E-4]:5.514260936579E-1,105[&rate=5.331851361491459E-4]:5.295082854388E-1)[&rate=5.331851361491459E-4]:1.717423620137E-1,113[&rate=5.331851361491459E-4]:7.286479077263E-1)[&rate=5.331851361491459E-4]:1.307401763135E-1,(((112[&rate=5.331851361491459E-4]:6.069590630384E-1,(9[&rate=5.331851361491459E-4]:5.52524548689E-1,(4[&rate=5.331851361491459E-4]:8.673185660305E-2,30[&rate=5.331851361491459E-4]:2.593345963291E-1)[&rate=5.331851361491459E-4]:4.164776235928E-1)[&rate=5.331851361491459E-4]:4.621533626737E-2)[&rate=5.331851361491459E-4]:1.008689501275E-1,(17[&rate=5.331851361491459E-4]:6.108448879157E-1,14[&rate=5.331851361491459E-4]:5.72488723532E-1)[&rate=5.331851361491459E-4]:1.353392896339E-1)[&rate=5.331851361491459E-4]:8.562933693393E-2,117[&rate=5.331851361491459E-4]:7.961970761274E-1)[&rate=5.331851361491459E-4]:6.593073394005E-2)[&rate=5.331851361491459E-4]:3.556051206821E-1,((116[&rate=5.331851361491459E-4]:6.724378915788E-1,((19[&rate=5.331851361491459E-4]:2.321875818067E-1,13[&rate=5.331851361491459E-4]:1.93831417423E-1)[&rate=5.331851361491459E-4]:4.392596429495E-1,(115[&rate=5.331851361491459E-4]:4.952524210447E-1,((114[&rate=5.331851361491459E-4]:3.866020078423E-1,(109[&rate=5.331851361491459E-4]:2.391838633981E-1,107[&rate=5.331851361491459E-4]:2.200057812064E-1)[&rate=5.331851361491459E-4]:2.268701992387E-1)[&rate=5.331851361491459E-4]:2.724988425046E-2,108[&rate=5.331851361491459E-4]:4.713861386682E-1)[&rate=5.331851361491459E-4]:8.140052895189E-2)[&rate=5.331851361491459E-4]:5.5646858506E-2)[&rate=5.331851361491459E-4]:1.215386120282E-1)[&rate=5.331851361491459E-4]:2.894590871679E-1,((148[&rate=5.331851361491459E-4]:4.599559370938E-1,143[&rate=5.331851361491459E-4]:4.572162110664E-1)[&rate=5.331851361491459E-4]:4.128788807246E-1,((106[&rate=5.331851361491459E-4]:1.503185562137E-1,111[&rate=5.331851361491459E-4]:1.667569123781E-1)[&rate=5.331851361491459E-4]:6.574426478793E-1,(139[&rate=5.331851361491459E-4]:9.517085118178E-1,104[&rate=5.331851361491459E-4]:7.599276899001E-1)[&rate=5.331851361491459E-4]:4.783351419291E-2)[&rate=5.331851361491459E-4]:8.699142194449E-2)[&rate=5.331851361491459E-4]:1.274183253121E-1)[&rate=5.331851361491459E-4]:1.709044451533E-1)[&rate=5.331851361491459E-4]:1.555099588953E-1)[&rate=5.331851361491459E-4]:1.196919075435E-1)[&rate=5.331851361491459E-4]:2.414367636051E-1)[&rate=5.331851361491459E-4]:7.60301795832E-1)[&rate=5.331851361491459E-4]:3.42041834222E-2,((((22[&rate=5.331851361491459E-4]:2.77064426207E-1,27[&rate=5.331851361491459E-4]:2.935027823713E-1)[&rate=5.331851361491459E-4]:5.398590398068E-1,((7[&rate=5.331851361491459E-4]:5.81057948641E-1,8[&rate=5.331851361491459E-4]:5.81057948641E-1)[&rate=5.331851361491459E-4]:1.292749744647E-1,26[&rate=5.331851361491459E-4]:8.171822381743E-1)[&rate=5.331851361491459E-4]:1.070013194916E-2)[&rate=5.331851361491459E-4]:6.773767320121E-2,31[&rate=5.331851361491459E-4]:9.394556597631E-1)[&rate=5.331851361491459E-4]:7.26130731364E-1,2[&rate=5.331851361491459E-4]:1.438189130853E0)[&rate=5.331851361491459E-4]:9.920582722082E-1)[&rate=5.331851361491459E-4]:3.440806845168E-2)[&rate=5.331851361491459E-4]:1.713537506032E-1,((95[&rate=5.331851361491459E-4]:4.497660754993E-1,(100[&rate=5.331851361491459E-4]:1.130160452128E-1,94[&rate=5.331851361491459E-4]:1.130160452128E-1)[&rate=5.331851361491459E-4]:2.520505767344E-1)[&rate=5.331851361491459E-4]:1.369980667106E-1,((97[&rate=5.331851361491459E-4]:3.157899096564E-1,98[&rate=5.331851361491459E-4]:5.152434615689E-1)[&rate=5.331851361491459E-4]:3.463396703308E-2,(99[&rate=5.331851361491459E-4]:4.666452958579E-1,96[&rate=5.331851361491459E-4]:4.311261701751E-1)[&rate=5.331851361491459E-4]:1.050900562413E-1)[&rate=5.331851361491459E-4]:2.595775185916E-2)[&rate=5.331851361491459E-4]:2.318635393718E-1)[&rate=5.331851361491459E-4]:1.360069201777E-1)[&rate=5.331851361491459E-4]:3.807018707327E-1)[&rate=5.331851361491459E-4]:1.303150572569E-1,((((((133[&rate=5.331851361491459E-4]:3.487462325089E-1,137[&rate=5.331851361491459E-4]:3.898421229199E-1)[&rate=5.331851361491459E-4]:9.186251054305E-2,134[&rate=5.331851361491459E-4]:4.104717567508E-1)[&rate=5.331851361491459E-4]:9.930199953619E-1,(53[&rate=5.331851361491459E-4]:6.473538484942E-1,(((73[&rate=5.331851361491459E-4]:4.204310930604E-1,((((71[&rate=5.331851361491459E-4]:1.991326896401E-1,82[&rate=5.331851361491459E-4]:2.347491279962E-1)[&rate=5.331851361491459E-4]:8.829111764381E-2,79[&rate=5.331851361491459E-4]:3.148210675579E-1)[&rate=5.331851361491459E-4]:9.759867126964E-4,(78[&rate=5.331851361491459E-4]:1.553575948518E-1,72[&rate=5.331851361491459E-4]:1.334397866325E-1)[&rate=5.331851361491459E-4]:1.604394594188E-1)[&rate=5.331851361491459E-4]:5.57710600505E-2,77[&rate=5.331851361491459E-4]:4.071845526772E-1)[&rate=5.331851361491459E-4]:7.767088328504E-3)[&rate=5.331851361491459E-4]:6.155127049005E-2,(81[&rate=5.331851361491459E-4]:2.195276129485E-1,80[&rate=5.331851361491459E-4]:2.195276129485E-1)[&rate=5.331851361491459E-4]:2.131396821089E-1)[&rate=5.331851361491459E-4]:9.05309469612E-2,(75[&rate=5.331851361491459E-4]:4.500200502734E-1,(70[&rate=5.331851361491459E-4]:3.906927028388E-1,(74[&rate=5.331851361491459E-4]:3.716470748346E-1,76[&rate=5.331851361491459E-4]:3.716470748346E-1)[&rate=5.331851361491459E-4]:5.740179238765E-2)[&rate=5.331851361491459E-4]:2.097118305115E-2)[&rate=5.331851361491459E-4]:1.224932602383E-1)[&rate=5.331851361491459E-4]:8.213035965946E-1)[&rate=5.331851361491459E-4]:4.195392951453E-3)[&rate=5.331851361491459E-4]:1.050579765481E-1,(52[&rate=5.331851361491459E-4]:3.280495329781E-1,(103[&rate=5.331851361491459E-4]:6.249474217245E-1,((12[&rate=5.331851361491459E-4]:1.671267405275E-1,5[&rate=5.331851361491459E-4]:1.287705761441E-1)[&rate=5.331851361491459E-4]:3.070080577561E-1,29[&rate=5.331851361491459E-4]:5.809841133522E-1)[&rate=5.331851361491459E-4]:2.768400207011E-1)[&rate=5.331851361491459E-4]:1.367395845815E0)[&rate=5.331851361491459E-4]:4.36754406327E-1)[&rate=5.331851361491459E-4]:5.122578102018E-1,125[&rate=5.331851361491459E-4]:1.058482514534E0)[&rate=5.331851361491459E-4]:1.770529720471E-1,((57[&rate=5.331851361491459E-4]:4.438767177154E-1,(((37[&rate=5.331851361491459E-4]:2.274422108221E-1,54[&rate=5.331851361491459E-4]:1.509394785817E-1)[&rate=5.331851361491459E-4]:1.567163129861E-1,(58[&rate=5.331851361491459E-4]:3.051334348399E-1,(56[&rate=5.331851361491459E-4]:2.143932683456E-1,55[&rate=5.331851361491459E-4]:2.143932683456E-1)[&rate=5.331851361491459E-4]:6.341776212266E-2)[&rate=5.331851361491459E-4]:5.989940590821E-2)[&rate=5.331851361491459E-4]:6.241177913366E-2,59[&rate=5.331851361491459E-4]:4.083189368217E-1)[&rate=5.331851361491459E-4]:3.282554045662E-2)[&rate=5.331851361491459E-4]:4.437448065579E-1,68[&rate=5.331851361491459E-4]:8.357089559672E-1)[&rate=5.331851361491459E-4]:2.331598639474E-1)[&rate=5.331851361491459E-4]:1.344876278671E-1)[&rate=5.331851361491459E-4]:1.806763204814E-1,((67[&rate=5.331851361491459E-4]:2.169098396303E-1,(122[&rate=5.331851361491459E-4]:1.848967216121E-1,(123[&rate=5.331851361491459E-4]:9.357759226068E-2,124[&rate=5.331851361491459E-4]:9.084535182355E-2)[&rate=5.331851361491459E-4]:9.131912935138E-2)[&rate=5.331851361491459E-4]:5.33285668359E-1)[&rate=5.331851361491459E-4]:2.496352595906E-1,((((138[&rate=5.331851361491459E-4]:2.947638623975E-1,136[&rate=5.331851361491459E-4]:1.632570130823E-1)[&rate=5.331851361491459E-4]:2.785516029972E-1,135[&rate=5.331851361491459E-4]:3.733154653947E-1)[&rate=5.331851361491459E-4]:1.083917133605E0,(120[&rate=5.331851361491459E-4]:1.554241932252E0,119[&rate=5.331851361491459E-4]:1.650132343211E0)[&rate=5.331851361491459E-4]:1.550454612684E-1)[&rate=5.331851361491459E-4]:6.265210551257E-1,(66[&rate=5.331851361491459E-4]:2.981354489815E-1,126[&rate=5.331851361491459E-4]:1.545309638666E0)[&rate=5.331851361491459E-4]:1.006866982944E-1)[&rate=5.331851361491459E-4]:6.772295194499E-2)[&rate=5.331851361491459E-4]:3.697670312699E-1)[&rate=5.331851361491459E-4]:1.140025883149E-1)[&rate=5.331851361491459E-4]:2.121379588721E-3)[&rate=5.331851361491459E-4]:1.691385006489E-1,33[&rate=5.331851361491459E-4]:2.421225442488E-1);
tree STATE_44820000 [&joint=-20964.91576994935,lnP=-20964.91576994935] = [&R] (((34[&rate=6.725057500604071E-4]:1.112956982503E-4,((((((126[&rate=6.725057500604071E-4]:1.580634149406E-1,((138[&rate=6.725057500604071E-4]:1.692973407961E-1,136[&rate=6.725057500604071E-4]:3.779049148087E-2)[&rate=6.725057500604071E-4]:4.087529346158E-1,135[&rate=6.725057500604071E-4]:3.780502754118E-1)[&rate=6.725057500604071E-4]:2.177704566931E-1)[&rate=6.725057500604071E-4]:3.262208854641E-1,120[&rate=6.725057500604071E-4]:1.17409641209E0)[&rate=6.725057500604071E-4]:1.278676820455E-1,119[&rate=6.725057500604071E-4]:1.397854505094E0)[&rate=6.725057500604071E-4]:8.101242049072E-1,66[&rate=6.725057500604071E-4]:1.751019976724E-1)[&rate=6.725057500604071E-4]:2.228530649167E-1,(67[&rate=6.725057500604071E-4]:2.093238942954E-1,(122[&rate=6.725057500604071E-4]:2.240666228185E-1,(123[&rate=6.725057500604071E-4]:5.861734894236E-2,124[&rate=6.725057500604071E-4]:5.588510850523E-2)[&rate=6.725057500604071E-4]:1.654492738761E-1)[&rate=6.725057500604071E-4]:4.865298218176E-1)[&rate=6.725057500604071E-4]:1.886311682937E-1)[&rate=6.725057500604071E-4]:2.0059529381E-1,((((35[&rate=6.725057500604071E-4]:9.782847906611E-2,(36[&rate=6.725057500604071E-4]:2.129477240627E-4,(127[&rate=6.725057500604071E-4]:1.793436505929E0,121[&rate=6.725057500604071E-4]:1.352340615518E0)[&rate=6.725057500604071E-4]:7.273243870008E-1)[&rate=6.725057500604071E-4]:1.441908738078E-1)[&rate=6.725057500604071E-4]:1.16529532381E-1,(((128[&rate=6.725057500604071E-4]:1.066251382242E0,((118[&rate=6.725057500604071E-4]:6.017646859022E-1,69[&rate=6.725057500604071E-4]:6.127235900118E-1)[&rate=6.725057500604071E-4]:9.953829876157E-2,((132[&rate=6.725057500604071E-4]:1.08577787286E-1,(131[&rate=6.725057500604071E-4]:8.696588189545E-2,130[&rate=6.725057500604071E-4]:8.42261558681E-2)[&rate=6.725057500604071E-4]:2.161190539057E-2)[&rate=6.725057500604071E-4]:6.673637518449E-2,129[&rate=6.725057500604071E-4]:1.725744364432E-1)[&rate=6.725057500604071E-4]:3.917422468507E-1)[&rate=6.725057500604071E-4]:5.046744249757E-1)[&rate=6.725057500604071E-4]:1.54304550936E-1,((65[&rate=6.725057500604071E-4]:8.892260608829E-2,(62[&rate=6.725057500604071E-4]:2.640678872375E-1,(60[&rate=6.725057500604071E-4]:1.607539429969E-2,64[&rate=6.725057500604071E-4]:1.667603258064E-1)[&rate=6.725057500604071E-4]:5.621167102008E-2)[&rate=6.725057500604071E-4]:1.663554076852E-2)[&rate=6.725057500604071E-4]:4.519369592076E-1,(63[&rate=6.725057500604071E-4]:1.841045179346E-1,61[&rate=6.725057500604071E-4]:2.252004083456E-1)[&rate=6.725057500604071E-4]:5.07439978868E-1)[&rate=6.725057500604071E-4]:6.276415733618E-1)[&rate=6.725057500604071E-4]:4.278077495856E-1,(((46[&rate=6.725057500604071E-4]:5.171720408874E-1,(43[&rate=6.725057500604071E-4]:4.772877395906E-1,((41[&rate=6.725057500604071E-4]:3.855971660712E-1,42[&rate=6.725057500604071E-4]:3.910616469455E-1)[&rate=6.725057500604071E-4]:1.766431434037E-3,48[&rate=6.725057500604071E-4]:4.310794444997E-1)[&rate=6.725057500604071E-4]:3.527933334241E-2)[&rate=6.725057500604071E-4]:3.988430129671E-2)[&rate=6.725057500604071E-4]:8.203562803413E-2,((49[&rate=6.725057500604071E-4]:4.563255863775E-1,50[&rate=6.725057500604071E-4]:4.563255863775E-1)[&rate=6.725057500604071E-4]:9.658031823515E-2,(44[&rate=6.725057500604071E-4]:4.985120730336E-1,(47[&rate=6.725057500604071E-4]:4.517063441146E-1,51[&rate=6.725057500604071E-4]:4.243839397431E-1)[&rate=6.725057500604071E-4]:5.227020979332E-2)[&rate=6.725057500604071E-4]:8.171623595047E-2)[&rate=6.725057500604071E-4]:1.351487906312E-2)[&rate=6.725057500604071E-4]:9.46851658116E-2,45[&rate=6.725057500604071E-4]:6.856961134217E-1)[&rate=6.725057500604071E-4]:1.892713570507E-1)[&rate=6.725057500604071E-4]:9.476145197104E-2)[&rate=6.725057500604071E-4]:3.470485010687E-1,(38[&rate=6.725057500604071E-4]:7.137496163713E-1,(((40[&rate=6.725057500604071E-4]:4.251213757499E-1,(((31[&rate=6.725057500604071E-4]:4.961890226766E-1,2[&rate=6.725057500604071E-4]:2.687917624025E-1)[&rate=6.725057500604071E-4]:3.344025055473E-1,(22[&rate=6.725057500604071E-4]:3.962056292553E-1,27[&rate=6.725057500604071E-4]:4.126439854196E-1)[&rate=6.725057500604071E-4]:3.795913784205E-1)[&rate=6.725057500604071E-4]:2.17817719962E-3,((7[&rate=6.725057500604071E-4]:1.69202438794E-1,8[&rate=6.725057500604071E-4]:1.69202438794E-1)[&rate=6.725057500604071E-4]:4.402636808836E-1,26[&rate=6.725057500604071E-4]:7.163154347462E-1)[&rate=6.725057500604071E-4]:7.26186542389E-2)[&rate=6.725057500604071E-4]:1.77647473343E0)[&rate=6.725057500604071E-4]:7.718023990506E-2,(((147[&rate=6.725057500604071E-4]:4.134678203429E-1,(97[&rate=6.725057500604071E-4]:2.801373255191E-1,146[&rate=6.725057500604071E-4]:4.713941561202E-1)[&rate=6.725057500604071E-4]:4.915194277274E-3)[&rate=6.725057500604071E-4]:1.266206215896E-2,((101[&rate=6.725057500604071E-4]:7.091670391013E-1,((((18[&rate=6.725057500604071E-4]:3.838379189405E-1,3[&rate=6.725057500604071E-4]:2.687694257899E-1)[&rate=6.725057500604071E-4]:3.205164117669E-1,(6[&rate=6.725057500604071E-4]:6.412474241693E-1,(10[&rate=6.725057500604071E-4]:1.806436623066E-1,15[&rate=6.725057500604071E-4]:2.1899982669E-1)[&rate=6.725057500604071E-4]:4.770421180271E-1)[&rate=6.725057500604071E-4]:9.320790796341E-5)[&rate=6.725057500604071E-4]:3.660090070857E-1,((89[&rate=6.725057500604071E-4]:2.402571853296E-2,88[&rate=6.725057500604071E-4]:1.032708839595E-2)[&rate=6.725057500604071E-4]:2.775389205338E-1,((((84[&rate=6.725057500604071E-4]:1.623217886806E-1,(85[&rate=6.725057500604071E-4]:1.098571364397E-1,93[&rate=6.725057500604071E-4]:1.235557665767E-1)[&rate=6.725057500604071E-4]:5.246465224094E-2)[&rate=6.725057500604071E-4]:4.284005536051E-3,(86[&rate=6.725057500604071E-4]:9.094401064517E-2,83[&rate=6.725057500604071E-4]:9.094401064517E-2)[&rate=6.725057500604071E-4]:7.56617835715E-2)[&rate=6.725057500604071E-4]:4.359901298344E-2,87[&rate=6.725057500604071E-4]:2.102048072001E-1)[&rate=6.725057500604071E-4]:1.251077674166E-2,((90[&rate=6.725057500604071E-4]:9.63224737336E-2,91[&rate=6.725057500604071E-4]:9.63224737336E-2)[&rate=6.725057500604071E-4]:7.247036073266E-2,92[&rate=6.725057500604071E-4]:1.687928344663E-1)[&rate=6.725057500604071E-4]:6.762137961253E-2)[&rate=6.725057500604071E-4]:6.515042498793E-2)[&rate=6.725057500604071E-4]:1.20715486311E0)[&rate=6.725057500604071E-4]:3.801137434655E-1,((((141[&rate=6.725057500604071E-4]:1.787051299948E-1,(145[&rate=6.725057500604071E-4]:3.324339405089E-2,144[&rate=6.725057500604071E-4]:2.776394199594E-2)[&rate=6.725057500604071E-4]:1.482014619715E-1)[&rate=6.725057500604071E-4]:6.980264635065E-2,142[&rate=6.725057500604071E-4]:2.512475023731E-1)[&rate=6.725057500604071E-4]:1.189133919063E0,((24[&rate=6.725057500604071E-4]:1.059956622409E0,((28[&rate=6.725057500604071E-4]:6.181701534394E-1,21[&rate=6.725057500604071E-4]:5.93512619193E-1)[&rate=6.725057500604071E-4]:3.203449684422E-1,1[&rate=6.725057500604071E-4]:1.522137520187E-1)[&rate=6.725057500604071E-4]:1.269209525819E-1)[&rate=6.725057500604071E-4]:2.061497881673E-1,(102[&rate=6.725057500604071E-4]:8.433915550214E-2,(((20[&rate=6.725057500604071E-4]:2.219056512092E-1,25[&rate=6.725057500604071E-4]:2.410837334009E-1)[&rate=6.725057500604071E-4]:3.496409923277E-1,23[&rate=6.725057500604071E-4]:5.79765821619E-1)[&rate=6.725057500604071E-4]:1.250654614923E-1,(140[&rate=6.725057500604071E-4]:5.018671588142E-1,11[&rate=6.725057500604071E-4]:5.210452410059E-1)[&rate=6.725057500604071E-4]:9.88545352562E-2)[&rate=6.725057500604071E-4]:5.301928038975E-1)[&rate=6.725057500604071E-4]:2.012341945754E-2)[&rate=6.725057500604071E-4]:8.934350401058E-2)[&rate=6.725057500604071E-4]:3.376634996829E-2,((((112[&rate=6.725057500604071E-4]:1.418415120057E-1,117[&rate=6.725057500604071E-4]:1.445812380333E-1)[&rate=6.725057500604071E-4]:7.165186504658E-1,(((17[&rate=6.725057500604071E-4]:3.951235325726E-1,14[&rate=6.725057500604071E-4]:3.567673681889E-1)[&rate=6.725057500604071E-4]:7.585022236865E-2,9[&rate=6.725057500604071E-4]:4.243984124755E-1)[&rate=6.725057500604071E-4]:2.000879062535E-1,(113[&rate=6.725057500604071E-4]:5.847293928042E-1,(4[&rate=6.725057500604071E-4]:2.933312384288E-1,30[&rate=6.725057500604071E-4]:4.659339781548E-1)[&rate=6.725057500604071E-4]:2.338639078003E-1)[&rate=6.725057500604071E-4]:4.797610400677E-2)[&rate=6.725057500604071E-4]:2.256546656605E-1)[&rate=6.725057500604071E-4]:1.139932478045E-1,(105[&rate=6.725057500604071E-4]:4.714949890736E-1,110[&rate=6.725057500604071E-4]:4.934127972927E-1)[&rate=6.725057500604071E-4]:4.734611609286E-1)[&rate=6.725057500604071E-4]:2.590164757412E-1,(((148[&rate=6.725057500604071E-4]:2.652797699476E-1,143[&rate=6.725057500604071E-4]:2.625400439202E-1)[&rate=6.725057500604071E-4]:3.426868442648E-1,(116[&rate=6.725057500604071E-4]:5.082240091076E-1,(((104[&rate=6.725057500604071E-4]:2.832423351895E-1,111[&rate=6.725057500604071E-4]:2.996806913538E-1)[&rate=6.725057500604071E-4]:1.16953582776E-2,106[&rate=6.725057500604071E-4]:2.949376934671E-1)[&rate=6.725057500604071E-4]:1.235154900236E-2,139[&rate=6.725057500604071E-4]:4.990700643872E-1)[&rate=6.725057500604071E-4]:2.61208739241E-1)[&rate=6.725057500604071E-4]:6.138644072105E-2)[&rate=6.725057500604071E-4]:9.353083649061E-2,(((114[&rate=6.725057500604071E-4]:2.168918310017E-1,109[&rate=6.725057500604071E-4]:2.963438857962E-1)[&rate=6.725057500604071E-4]:1.545391773473E-1,(108[&rate=6.725057500604071E-4]:1.856468360933E-1,107[&rate=6.725057500604071E-4]:1.883865621206E-1)[&rate=6.725057500604071E-4]:2.433184188311E-1)[&rate=6.725057500604071E-4]:1.954466889981E-1,(115[&rate=6.725057500604071E-4]:5.263027218136E-1,(13[&rate=6.725057500604071E-4]:3.6018157453E-1,19[&rate=6.725057500604071E-4]:3.985377389137E-1)[&rate=6.725057500604071E-4]:2.483129281055E-1)[&rate=6.725057500604071E-4]:4.05749755334E-2)[&rate=6.725057500604071E-4]:9.626358897229E-2)[&rate=6.725057500604071E-4]:4.860368188761E-1)[&rate=6.725057500604071E-4]:7.017514566086E-2)[&rate=6.725057500604071E-4]:1.105758851968E-1)[&rate=6.725057500604071E-4]:3.764981770209E-1)[&rate=6.725057500604071E-4]:6.27263127829E-1,16[&rate=6.725057500604071E-4]:2.448758934054E0)[&rate=6.725057500604071E-4]:5.486825385051E-3)[&rate=6.725057500604071E-4]:3.069376059799E-2,39[&rate=6.725057500604071E-4]:3.994465939195E-1)[&rate=6.725057500604071E-4]:1.028550217354E-1)[&rate=6.725057500604071E-4]:2.196071159095E-1,((95[&rate=6.725057500604071E-4]:5.129629618137E-1,(100[&rate=6.725057500604071E-4]:1.688000775741E-1,94[&rate=6.725057500604071E-4]:1.688000775741E-1)[&rate=6.725057500604071E-4]:2.594634306876E-1)[&rate=6.725057500604071E-4]:2.768095607431E-1,((99[&rate=6.725057500604071E-4]:4.980257752324E-1,96[&rate=6.725057500604071E-4]:4.625066495495E-1)[&rate=6.725057500604071E-4]:1.301459414083E-1,98[&rate=6.725057500604071E-4]:6.063137931434E-1)[&rate=6.725057500604071E-4]:1.725297676646E-1)[&rate=6.725057500604071E-4]:7.148047130272E-2)[&rate=6.725057500604071E-4]:6.014689573592E-2)[&rate=6.725057500604071E-4]:4.500223426599E-1)[&rate=6.725057500604071E-4]:3.033296904053E-2,((((((56[&rate=6.725057500604071E-4]:1.578475101282E-1,55[&rate=6.725057500604071E-4]:1.578475101282E-1)[&rate=6.725057500604071E-4]:1.465407835741E-1,(57[&rate=6.725057500604071E-4]:2.871226082298E-1,(54[&rate=6.725057500604071E-4]:2.373123527249E-1,37[&rate=6.725057500604071E-4]:3.138150849653E-1)[&rate=6.725057500604071E-4]:8.826648947618E-3)[&rate=6.725057500604071E-4]:2.81946472212E-2)[&rate=6.725057500604071E-4]:1.001137359914E-2,58[&rate=6.725057500604071E-4]:3.417220716731E-1)[&rate=6.725057500604071E-4]:1.35714177849E-1,59[&rate=6.725057500604071E-4]:4.58310566462E-1)[&rate=6.725057500604071E-4]:2.876171659837E-1,68[&rate=6.725057500604071E-4]:6.967474045768E-1)[&rate=6.725057500604071E-4]:2.305553026827E-1,(((((((((72[&rate=6.725057500604071E-4]:8.77698846928E-2,78[&rate=6.725057500604071E-4]:1.096876929121E-1)[&rate=6.725057500604071E-4]:2.06528808478E-2,82[&rate=6.725057500604071E-4]:1.38559751842E-1)[&rate=6.725057500604071E-4]:5.75406067634E-2,79[&rate=6.725057500604071E-4]:1.878811805233E-1)[&rate=6.725057500604071E-4]:9.381629258076E-2,77[&rate=6.725057500604071E-4]:3.173139114602E-1)[&rate=6.725057500604071E-4]:3.878113024827E-3,(71[&rate=6.725057500604071E-4]:1.275658400899E-1,73[&rate=6.725057500604071E-4]:1.960589907747E-1)[&rate=6.725057500604071E-4]:1.30612485765E-1)[&rate=6.725057500604071E-4]:2.02816233847E-1,(81[&rate=6.725057500604071E-4]:3.069643687061E-2,80[&rate=6.725057500604071E-4]:3.069643687061E-2)[&rate=6.725057500604071E-4]:4.49476205023E-1)[&rate=6.725057500604071E-4]:3.041330622291E-1,(75[&rate=6.725057500604071E-4]:4.823873099801E-1,(70[&rate=6.725057500604071E-4]:4.079144780452E-1,(74[&rate=6.725057500604071E-4]:4.226090361203E-1,76[&rate=6.725057500604071E-4]:4.226090361203E-1)[&rate=6.725057500604071E-4]:2.366160630833E-2)[&rate=6.725057500604071E-4]:3.611666755151E-2)[&rate=6.725057500604071E-4]:3.512334626356E-1)[&rate=6.725057500604071E-4]:5.751312112332E-1,((((103[&rate=6.725057500604071E-4]:4.995404505604E-1,((12[&rate=6.725057500604071E-4]:3.219158840342E-1,5[&rate=6.725057500604071E-4]:2.835597196507E-1)[&rate=6.725057500604071E-4]:1.576745031821E-1,29[&rate=6.725057500604071E-4]:5.864397022848E-1)[&rate=6.725057500604071E-4]:1.459774606044E-1)[&rate=6.725057500604071E-4]:1.50960114119E0,52[&rate=6.725057500604071E-4]:3.448478571898E-1)[&rate=6.725057500604071E-4]:6.212040423322E-2,((134[&rate=6.725057500604071E-4]:5.633017598964E-1,137[&rate=6.725057500604071E-4]:6.345346366086E-1)[&rate=6.725057500604071E-4]:1.337954357252E-1,133[&rate=6.725057500604071E-4]:7.272341819227E-1)[&rate=6.725057500604071E-4]:4.536168551572E-1)[&rate=6.725057500604071E-4]:2.495901414698E-1,53[&rate=6.725057500604071E-4]:6.483616815815E-1)[&rate=6.725057500604071E-4]:1.392724365534E-2)[&rate=6.725057500604071E-4]:3.412593961071E-1,125[&rate=6.725057500604071E-4]:7.931658076828E-1)[&rate=6.725057500604071E-4]:3.008035662434E-1)[&rate=6.725057500604071E-4]:2.121574120691E-1)[&rate=6.725057500604071E-4]:6.8108748428E-3)[&rate=6.725057500604071E-4]:2.645746379292E-1)[&rate=6.725057500604071E-4]:2.010514593768E-2,33[&rate=6.725057500604071E-4]:3.778085471562E-3)[&rate=6.725057500604071E-4]:1.01170679132E-2,32[&rate=6.725057500604071E-4]:8.415701330051E-3);
tree STATE_44910000 [&joint=-20977.955471202393,lnP=-20977.955471202393] = [&R] (((((((((47[&rate=5.233147099519756E-4]:5.873798993238E-1,44[&rate=5.233147099519756E-4]:5.819154184496E-1)[&rate=5.233147099519756E-4]:1.176082050167E-1,45[&rate=5.233147099519756E-4]:6.967913830291E-1)[&rate=5.233147099519756E-4]:5.178629415681E-2,((43[&rate=5.233147099519756E-4]:5.273221522289E-1,(46[&rate=5.233147099519756E-4]:4.010569617199E-1,(41[&rate=5.233147099519756E-4]:2.680382870627E-1,(42[&rate=5.233147099519756E-4]:2.481421995865E-1,48[&rate=5.233147099519756E-4]:2.863935657067E-1)[&rate=5.233147099519756E-4]:2.53605683505E-2)[&rate=5.233147099519756E-4]:7.837386591421E-2)[&rate=5.233147099519756E-4]:1.26265190509E-1)[&rate=5.233147099519756E-4]:1.742303884569E-1,(51[&rate=5.233147099519756E-4]:5.326335551584E-1,(50[&rate=5.233147099519756E-4]:5.012271640006E-1,49[&rate=5.233147099519756E-4]:5.012271640006E-1)[&rate=5.233147099519756E-4]:2.594191028357E-2)[&rate=5.233147099519756E-4]:1.41596581156E-1)[&rate=5.233147099519756E-4]:5.522185781141E-2)[&rate=5.233147099519756E-4]:4.079451694619E-1,(35[&rate=5.233147099519756E-4]:1.786418711494E-1,((36[&rate=5.233147099519756E-4]:3.292390362574E-3,(121[&rate=5.233147099519756E-4]:1.699622704637E0,127[&rate=5.233147099519756E-4]:2.140718595047E0)[&rate=5.233147099519756E-4]:3.831217405205E-1)[&rate=5.233147099519756E-4]:2.15070839761E-1,((((118[&rate=5.233147099519756E-4]:5.554252849547E-1,69[&rate=5.233147099519756E-4]:5.663841890644E-1)[&rate=5.233147099519756E-4]:4.433098783466E-2,((129[&rate=5.233147099519756E-4]:5.098024377646E-2,132[&rate=5.233147099519756E-4]:5.371996980381E-2)[&rate=5.233147099519756E-4]:1.535066511777E-1,(131[&rate=5.233147099519756E-4]:1.51755000431E-1,130[&rate=5.233147099519756E-4]:1.490152744036E-1)[&rate=5.233147099519756E-4]:5.547162055051E-2)[&rate=5.233147099519756E-4]:2.582830764653E-1)[&rate=5.233147099519756E-4]:5.582770971303E-1,128[&rate=5.233147099519756E-4]:1.018307342522E0)[&rate=5.233147099519756E-4]:2.485617254147E-1,(((60[&rate=5.233147099519756E-4]:1.279513395607E-1,65[&rate=5.233147099519756E-4]:1.279513395607E-1)[&rate=5.233147099519756E-4]:2.646954310095E-2,(62[&rate=5.233147099519756E-4]:3.317987673216E-1,64[&rate=5.233147099519756E-4]:2.907028769106E-1)[&rate=5.233147099519756E-4]:1.440293725783E-2)[&rate=5.233147099519756E-4]:3.119860762245E-1,(63[&rate=5.233147099519756E-4]:2.587909426452E-1,61[&rate=5.233147099519756E-4]:2.998868330562E-1)[&rate=5.233147099519756E-4]:3.583009477478E-1)[&rate=5.233147099519756E-4]:7.484073145305E-1)[&rate=5.233147099519756E-4]:4.336859430084E-1)[&rate=5.233147099519756E-4]:6.853983491609E-3)[&rate=5.233147099519756E-4]:2.22510064502E-1)[&rate=5.233147099519756E-4]:3.145847503645E-1,((((((16[&rate=5.233147099519756E-4]:2.577381708465E0,((97[&rate=5.233147099519756E-4]:3.734957975085E-1,146[&rate=5.233147099519756E-4]:5.647526281096E-1)[&rate=5.233147099519756E-4]:4.015133717024E-2,39[&rate=5.233147099519756E-4]:4.846853860449E-1)[&rate=5.233147099519756E-4]:7.203396302323E-3)[&rate=5.233147099519756E-4]:1.828300394029E-2,((((31[&rate=5.233147099519756E-4]:8.698134946761E-1,(22[&rate=5.233147099519756E-4]:5.558389271395E-1,27[&rate=5.233147099519756E-4]:5.722772833039E-1)[&rate=5.233147099519756E-4]:2.591800469885E-1)[&rate=5.233147099519756E-4]:2.515505607125E-2,(26[&rate=5.233147099519756E-4]:6.296418625388E-1,(7[&rate=5.233147099519756E-4]:2.310266673415E-1,8[&rate=5.233147099519756E-4]:2.310266673415E-1)[&rate=5.233147099519756E-4]:2.917658801287E-1)[&rate=5.233147099519756E-4]:2.214910717701E-1)[&rate=5.233147099519756E-4]:4.089288833317E-1,2[&rate=5.233147099519756E-4]:1.076500173805E0)[&rate=5.233147099519756E-4]:1.229238286064E0,(101[&rate=5.233147099519756E-4]:6.252766008034E-1,(((((((11[&rate=5.233147099519756E-4]:4.540681705911E-1,140[&rate=5.233147099519756E-4]:4.348900883993E-1)[&rate=5.233147099519756E-4]:2.669826905765E-1,((25[&rate=5.233147099519756E-4]:5.051301688943E-1,20[&rate=5.233147099519756E-4]:4.859520867025E-1)[&rate=5.233147099519756E-4]:4.53222233687E-2,23[&rate=5.233147099519756E-4]:5.394934881533E-1)[&rate=5.233147099519756E-4]:2.664888798634E-1)[&rate=5.233147099519756E-4]:3.715805072273E-1,(((28[&rate=5.233147099519756E-4]:6.570130232171E-1,21[&rate=5.233147099519756E-4]:6.323554889707E-1)[&rate=5.233147099519756E-4]:1.540914468493E-1,1[&rate=5.233147099519756E-4]:2.480310020354E-2)[&rate=5.233147099519756E-4]:5.291085466932E-2,24[&rate=5.233147099519756E-4]:8.585358726811E-1)[&rate=5.233147099519756E-4]:3.299859066726E-1)[&rate=5.233147099519756E-4]:2.176815106858E-2,102[&rate=5.233147099519756E-4]:4.864609480593E-2)[&rate=5.233147099519756E-4]:4.665929393311E-2,((((148[&rate=5.233147099519756E-4]:2.226880182225E-1,143[&rate=5.233147099519756E-4]:2.199482921952E-1)[&rate=5.233147099519756E-4]:3.900239502895E-1,(116[&rate=5.233147099519756E-4]:4.826592695058E-1,(((111[&rate=5.233147099519756E-4]:1.050339572946E-1,139[&rate=5.233147099519756E-4]:2.803764230479E-1)[&rate=5.233147099519756E-4]:3.194228043339E-1,104[&rate=5.233147099519756E-4]:4.080184054641E-1)[&rate=5.233147099519756E-4]:1.384290103138E-3,106[&rate=5.233147099519756E-4]:4.094026955672E-1)[&rate=5.233147099519756E-4]:1.335305465414E-1)[&rate=5.233147099519756E-4]:9.169653462249E-2)[&rate=5.233147099519756E-4]:1.709179892818E-1,((115[&rate=5.233147099519756E-4]:5.575164524253E-1,(13[&rate=5.233147099519756E-4]:3.161286104529E-1,19[&rate=5.233147099519756E-4]:3.544847748366E-1)[&rate=5.233147099519756E-4]:3.235796227942E-1)[&rate=5.233147099519756E-4]:1.214465908644E-2,(108[&rate=5.233147099519756E-4]:4.836003734221E-1,((107[&rate=5.233147099519756E-4]:3.350145357605E-1,109[&rate=5.233147099519756E-4]:3.541926179522E-1)[&rate=5.233147099519756E-4]:3.289208840919E-2,114[&rate=5.233147099519756E-4]:3.076326515669E-1)[&rate=5.233147099519756E-4]:1.184334752798E-1)[&rate=5.233147099519756E-4]:1.43594984665E-1)[&rate=5.233147099519756E-4]:1.756126818984E-1)[&rate=5.233147099519756E-4]:2.305164151034E-1,(((117[&rate=5.233147099519756E-4]:5.505715573905E-1,113[&rate=5.233147099519756E-4]:5.478318313629E-1)[&rate=5.233147099519756E-4]:1.601840364343E-1,(105[&rate=5.233147099519756E-4]:3.487386561991E-1,110[&rate=5.233147099519756E-4]:3.706564644182E-1)[&rate=5.233147099519756E-4]:3.318799513243E-1)[&rate=5.233147099519756E-4]:4.141466886664E-2,((((4[&rate=5.233147099519756E-4]:9.796124306363E-2,30[&rate=5.233147099519756E-4]:2.705639827896E-1)[&rate=5.233147099519756E-4]:4.412460153046E-1,(17[&rate=5.233147099519756E-4]:5.515745814171E-1,14[&rate=5.233147099519756E-4]:5.132184170334E-1)[&rate=5.233147099519756E-4]:8.352308791002E-2)[&rate=5.233147099519756E-4]:6.67848742231E-2,9[&rate=5.233147099519756E-4]:6.553072010844E-1)[&rate=5.233147099519756E-4]:2.584450749847E-2,112[&rate=5.233147099519756E-4]:6.89370886665E-1)[&rate=5.233147099519756E-4]:6.005964999886E-2)[&rate=5.233147099519756E-4]:3.085514526715E-1)[&rate=5.233147099519756E-4]:1.112960021432E-1)[&rate=5.233147099519756E-4]:1.728173088327E-3,((144[&rate=5.233147099519756E-4]:5.541930313704E-1,(145[&rate=5.233147099519756E-4]:2.581135544575E-1,141[&rate=5.233147099519756E-4]:2.553738284299E-1)[&rate=5.233147099519756E-4]:3.015589289679E-1)[&rate=5.233147099519756E-4]:1.447995573124E-1,142[&rate=5.233147099519756E-4]:7.044720407378E-1)[&rate=5.233147099519756E-4]:6.391368635554E-1)[&rate=5.233147099519756E-4]:2.266200218522E-1,(((18[&rate=5.233147099519756E-4]:7.113330860244E-1,((10[&rate=5.233147099519756E-4]:2.046022371288E-1,15[&rate=5.233147099519756E-4]:2.429584015122E-1)[&rate=5.233147099519756E-4]:4.334825581738E-1,6[&rate=5.233147099519756E-4]:6.216464391382E-1)[&rate=5.233147099519756E-4]:2.667294825616E-2)[&rate=5.233147099519756E-4]:5.347008237027E-2,((87[&rate=5.233147099519756E-4]:2.06090530986E-1,(((90[&rate=5.233147099519756E-4]:3.446792087959E-2,91[&rate=5.233147099519756E-4]:3.446792087959E-2)[&rate=5.233147099519756E-4]:6.013752625184E-2,92[&rate=5.233147099519756E-4]:9.460544713143E-2)[&rate=5.233147099519756E-4]:6.768455409792E-2,(83[&rate=5.233147099519756E-4]:1.174104580931E-1,((86[&rate=5.233147099519756E-4]:2.615286354685E-2,(93[&rate=5.233147099519756E-4]:1.619161220554E-2,84[&rate=5.233147099519756E-4]:2.49298206853E-3)[&rate=5.233147099519756E-4]:2.365988147833E-2)[&rate=5.233147099519756E-4]:5.574929761057E-2,85[&rate=5.233147099519756E-4]:8.190216115742E-2)[&rate=5.233147099519756E-4]:3.550829693563E-2)[&rate=5.233147099519756E-4]:3.118091299929E-2)[&rate=5.233147099519756E-4]:5.749915989362E-2)[&rate=5.233147099519756E-4]:3.799487676675E-2,(89[&rate=5.233147099519756E-4]:3.16009591358E-2,88[&rate=5.233147099519756E-4]:1.790232899879E-2)[&rate=5.233147099519756E-4]:2.261830787539E-1)[&rate=5.233147099519756E-4]:9.453752948885E-1)[&rate=5.233147099519756E-4]:5.59938210494E-2,3[&rate=5.233147099519756E-4]:7.057284962935E-1)[&rate=5.233147099519756E-4]:6.151853613587E-1)[&rate=5.233147099519756E-4]:3.071024691787E-1)[&rate=5.233147099519756E-4]:6.9690021523E-1)[&rate=5.233147099519756E-4]:1.611591292479E-1)[&rate=5.233147099519756E-4]:9.924251814029E-3,147[&rate=5.233147099519756E-4]:5.774730872819E-1)[&rate=5.233147099519756E-4]:9.723351572382E-2,40[&rate=5.233147099519756E-4]:6.173295538254E-1)[&rate=5.233147099519756E-4]:2.199092346944E-2,(98[&rate=5.233147099519756E-4]:7.046563154471E-1,((99[&rate=5.233147099519756E-4]:5.95570365589E-1,96[&rate=5.233147099519756E-4]:5.600512399062E-1)[&rate=5.233147099519756E-4]:9.877458912635E-2,(95[&rate=5.233147099519756E-4]:4.625967820646E-1,(100[&rate=5.233147099519756E-4]:3.392282668319E-1,94[&rate=5.233147099519756E-4]:3.392282668319E-1)[&rate=5.233147099519756E-4]:3.866906168073E-2)[&rate=5.233147099519756E-4]:2.208192109022E-1)[&rate=5.233147099519756E-4]:3.216928422893E-2)[&rate=5.233147099519756E-4]:6.307946239408E-2)[&rate=5.233147099519756E-4]:3.529858634321E-1,38[&rate=5.233147099519756E-4]:9.240003297979E-1)[&rate=5.233147099519756E-4]:3.941018027335E-1)[&rate=5.233147099519756E-4]:1.588381235024E-1,34[&rate=5.233147099519756E-4]:1.156111088822E-2)[&rate=5.233147099519756E-4]:9.533376933148E-2,32[&rate=5.233147099519756E-4]:8.497707200061E-2)[&rate=5.233147099519756E-4]:5.299111376217E-2,((119[&rate=5.233147099519756E-4]:2.539740084701E0,((66[&rate=5.233147099519756E-4]:2.32654394604E-1,(126[&rate=5.233147099519756E-4]:1.138671042168E0,(120[&rate=5.233147099519756E-4]:1.815418820733E0,((138[&rate=5.233147099519756E-4]:1.881795030067E-1,136[&rate=5.233147099519756E-4]:5.667265369146E-2)[&rate=5.233147099519756E-4]:1.210224104002E0,135[&rate=5.233147099519756E-4]:1.198403607009E0)[&rate=5.233147099519756E-4]:3.649604192034E-1)[&rate=5.233147099519756E-4]:1.306433312064E-2)[&rate=5.233147099519756E-4]:3.411575421206E-1)[&rate=5.233147099519756E-4]:1.625324265601E-1,(67[&rate=5.233147099519756E-4]:2.516285227936E-1,((124[&rate=5.233147099519756E-4]:1.201741942144E-1,123[&rate=5.233147099519756E-4]:1.229064346515E-1)[&rate=5.233147099519756E-4]:3.216763846305E-1,122[&rate=5.233147099519756E-4]:4.445828192819E-1)[&rate=5.233147099519756E-4]:3.083182538523E-1)[&rate=5.233147099519756E-4]:1.435582983705E-1)[&rate=5.233147099519756E-4]:1.116765512079E-1)[&rate=5.233147099519756E-4]:4.703249278404E-1,33[&rate=5.233147099519756E-4]:9.7736245418E-2)[&rate=5.233147099519756E-4]:4.57113923995E-2)[&rate=5.233147099519756E-4]:6.234750901508E-2,(((59[&rate=5.233147099519756E-4]:5.814389991744E-1,((56[&rate=5.233147099519756E-4]:3.489060558359E-1,55[&rate=5.233147099519756E-4]:3.489060558359E-1)[&rate=5.233147099519756E-4]:6.191983875592E-2,((58[&rate=5.233147099519756E-4]:8.293157182025E-2,54[&rate=5.233147099519756E-4]:2.555452263992E-2)[&rate=5.233147099519756E-4]:2.952690151898E-1,(37[&rate=5.233147099519756E-4]:8.915901302813E-2,57[&rate=5.233147099519756E-4]:5.363988734503E-2)[&rate=5.233147099519756E-4]:3.08167257042E-1)[&rate=5.233147099519756E-4]:5.994771195347E-2)[&rate=5.233147099519756E-4]:1.62416383271E-1)[&rate=5.233147099519756E-4]:3.129461765696E-1,68[&rate=5.233147099519756E-4]:8.45204847875E-1)[&rate=5.233147099519756E-4]:6.690705485713E-1,(125[&rate=5.233147099519756E-4]:1.150121189849E0,(((134[&rate=5.233147099519756E-4]:4.354173612664E-1,(133[&rate=5.233147099519756E-4]:4.477807275055E-1,137[&rate=5.233147099519756E-4]:4.888766179165E-1)[&rate=5.233147099519756E-4]:1.777362006205E-2)[&rate=5.233147099519756E-4]:1.022625346663E0,(53[&rate=5.233147099519756E-4]:6.395160486788E-1,((((80[&rate=5.233147099519756E-4]:4.162659480614E-2,81[&rate=5.233147099519756E-4]:4.162659480614E-2)[&rate=5.233147099519756E-4]:4.630002441749E-1,73[&rate=5.233147099519756E-4]:5.539419074742E-1)[&rate=5.233147099519756E-4]:2.109203948707E-2,((82[&rate=5.233147099519756E-4]:2.36489760164E-1,(79[&rate=5.233147099519756E-4]:2.149506727215E-1,(71[&rate=5.233147099519756E-4]:7.637857398397E-2,(78[&rate=5.233147099519756E-4]:6.614692041146E-2,72[&rate=5.233147099519756E-4]:4.422911219214E-2)[&rate=5.233147099519756E-4]:3.762891384655E-2)[&rate=5.233147099519756E-4]:1.111748384635E-1)[&rate=5.233147099519756E-4]:1.331990936044E-2)[&rate=5.233147099519756E-4]:1.792932248597E-1,77[&rate=5.233147099519756E-4]:4.431802452977E-1)[&rate=5.233147099519756E-4]:1.263742496088E-1)[&rate=5.233147099519756E-4]:3.30841117279E-1,(((74[&rate=5.233147099519756E-4]:4.132687310177E-1,76[&rate=5.233147099519756E-4]:4.132687310177E-1)[&rate=5.233147099519756E-4]:4.783246539629E-2,70[&rate=5.233147099519756E-4]:4.227450320305E-1)[&rate=5.233147099519756E-4]:1.26861582482E-1,75[&rate=5.233147099519756E-4]:5.87962778896E-1)[&rate=5.233147099519756E-4]:3.179122853443E-1)[&rate=5.233147099519756E-4]:4.801040430507E-1)[&rate=5.233147099519756E-4]:6.6584148583E-2)[&rate=5.233147099519756E-4]:4.403177146468E-2,((103[&rate=5.233147099519756E-4]:5.953844729605E-1,((12[&rate=5.233147099519756E-4]:9.827528715309E-2,5[&rate=5.233147099519756E-4]:5.991912276964E-2)[&rate=5.233147099519756E-4]:2.993845302321E-1,29[&rate=5.233147099519756E-4]:5.045091324537E-1)[&rate=5.233147099519756E-4]:3.237520528356E-1)[&rate=5.233147099519756E-4]:1.694077282866E0,52[&rate=5.233147099519756E-4]:6.251680212658E-1)[&rate=5.233147099519756E-4]:1.331606687721E-1)[&rate=5.233147099519756E-4]:6.103717347834E-1)[&rate=5.233147099519756E-4]:5.308208732643E-1)[&rate=5.233147099519756E-4]:1.18692442953E-1);
tree STATE_45000000 [&joint=-20981.599738487315,lnP=-20981.599738487315] = [&R] (((32[&rate=5.725862546810628E-4]:4.201220544298E-2,(((((((59[&rate=5.725862546810628E-4]:3.46491121876E-1,(37[&rate=5.725862546810628E-4]:3.689280683765E-1,(55[&rate=5.725862546810628E-4]:1.999298784727E-1,56[&rate=5.725862546810628E-4]:1.999298784727E-1)[&rate=5.725862546810628E-4]:1.225501024719E-1)[&rate=5.725862546810628E-4]:1.581441961979E-2)[&rate=5.725862546810628E-4]:5.266647433516E-2,(54[&rate=5.725862546810628E-4]:2.436924590304E-1,58[&rate=5.725862546810628E-4]:3.010695082107E-1)[&rate=5.725862546810628E-4]:1.172137710606E-1)[&rate=5.725862546810628E-4]:1.919174228025E-2,57[&rate=5.725862546810628E-4]:4.210815789286E-1)[&rate=5.725862546810628E-4]:4.479963657394E-1,68[&rate=5.725862546810628E-4]:8.171653763619E-1)[&rate=5.725862546810628E-4]:1.418292621571E-1,(125[&rate=5.725862546810628E-4]:9.557619998708E-1,(((133[&rate=5.725862546810628E-4]:6.138456253321E-1,(137[&rate=5.725862546810628E-4]:6.162215504812E-1,134[&rate=5.725862546810628E-4]:5.44988673769E-1)[&rate=5.725862546810628E-4]:3.871996526199E-2)[&rate=5.725862546810628E-4]:8.297639705047E-1,(53[&rate=5.725862546810628E-4]:6.39958298536E-1,((77[&rate=5.725862546810628E-4]:5.430910981758E-1,(((80[&rate=5.725862546810628E-4]:1.743717991595E-2,81[&rate=5.725862546810628E-4]:1.743717991595E-2)[&rate=5.725862546810628E-4]:3.946094512608E-1,(71[&rate=5.725862546810628E-4]:3.52627006065E-1,73[&rate=5.725862546810628E-4]:4.211201567498E-1)[&rate=5.725862546810628E-4]:4.024154292009E-2)[&rate=5.725862546810628E-4]:3.471696243972E-2,(82[&rate=5.725862546810628E-4]:4.051668438926E-1,((78[&rate=5.725862546810628E-4]:2.836324639357E-2,72[&rate=5.725862546810628E-4]:6.445438174254E-3)[&rate=5.725862546810628E-4]:3.54206601798E-1,79[&rate=5.725862546810628E-4]:3.825698481916E-1)[&rate=5.725862546810628E-4]:1.437781761896E-2)[&rate=5.725862546810628E-4]:5.803510588826E-2)[&rate=5.725862546810628E-4]:5.249188812086E-2)[&rate=5.725862546810628E-4]:1.765490409225E-1,(75[&rate=5.725862546810628E-4]:5.307431553077E-1,(76[&rate=5.725862546810628E-4]:4.397227189464E-1,(74[&rate=5.725862546810628E-4]:3.593729932127E-1,70[&rate=5.725862546810628E-4]:3.210168288292E-1)[&rate=5.725862546810628E-4]:8.034972573367E-2)[&rate=5.725862546810628E-4]:9.102043636133E-2)[&rate=5.725862546810628E-4]:1.943764358453E-1)[&rate=5.725862546810628E-4]:6.613017659952E-1)[&rate=5.725862546810628E-4]:2.157180033255E-2)[&rate=5.725862546810628E-4]:1.008479994088E-2,((103[&rate=5.725862546810628E-4]:5.014432824278E-1,((12[&rate=5.725862546810628E-4]:2.440028316792E-1,5[&rate=5.725862546810628E-4]:2.056466672957E-1)[&rate=5.725862546810628E-4]:1.792275334566E-1,29[&rate=5.725862546810628E-4]:5.300796802043E-1)[&rate=5.725862546810628E-4]:2.042403145522E-1)[&rate=5.725862546810628E-4]:1.316046969892E0,52[&rate=5.725862546810628E-4]:1.531965177585E-1)[&rate=5.725862546810628E-4]:5.266151023623E-1)[&rate=5.725862546810628E-4]:4.945296147225E-1)[&rate=5.725862546810628E-4]:1.69899305315E-1)[&rate=5.725862546810628E-4]:2.193703659606E-1,(((35[&rate=5.725862546810628E-4]:1.882245133141E-1,(121[&rate=5.725862546810628E-4]:2.20126886069E0,(36[&rate=5.725862546810628E-4]:5.714164244073E-3,127[&rate=5.725862546810628E-4]:2.526262109449E0)[&rate=5.725862546810628E-4]:1.161026416515E-1)[&rate=5.725862546810628E-4]:1.129830498843E-1)[&rate=5.725862546810628E-4]:3.622949362274E-2,(((((64[&rate=5.725862546810628E-4]:1.523637645484E-1,60[&rate=5.725862546810628E-4]:1.678833041702E-3)[&rate=5.725862546810628E-4]:2.422711828684E-1,62[&rate=5.725862546810628E-4]:4.357308378278E-1)[&rate=5.725862546810628E-4]:1.137240025909E-2,65[&rate=5.725862546810628E-4]:2.553224161692E-1)[&rate=5.725862546810628E-4]:5.421286095873E-1,(63[&rate=5.725862546810628E-4]:4.839208315916E-1,61[&rate=5.725862546810628E-4]:5.250167220027E-1)[&rate=5.725862546810628E-4]:4.642151256716E-1)[&rate=5.725862546810628E-4]:8.683469272363E-1,(128[&rate=5.725862546810628E-4]:1.71765546359E0,(((((129[&rate=5.725862546810628E-4]:3.976922517951E-2,132[&rate=5.725862546810628E-4]:4.250895120686E-2)[&rate=5.725862546810628E-4]:3.401462727967E-1,(131[&rate=5.725862546810628E-4]:1.118889293232E-1,130[&rate=5.725862546810628E-4]:1.091492032959E-1)[&rate=5.725862546810628E-4]:2.707662946803E-1)[&rate=5.725862546810628E-4]:3.238067844138E-1,69[&rate=5.725862546810628E-4]:8.516674878695E-1)[&rate=5.725862546810628E-4]:1.58802432031E-2,118[&rate=5.725862546810628E-4]:8.56588826963E-1)[&rate=5.725862546810628E-4]:8.840870819127E-1,(45[&rate=5.725862546810628E-4]:6.356926243702E-1,((47[&rate=5.725862546810628E-4]:2.302928247645E-2,44[&rate=5.725862546810628E-4]:1.756480160219E-2)[&rate=5.725862546810628E-4]:5.719407188131E-1,(((((48[&rate=5.725862546810628E-4]:2.360862253288E-1,41[&rate=5.725862546810628E-4]:1.923703783343E-1)[&rate=5.725862546810628E-4]:4.305497659695E-2,42[&rate=5.725862546810628E-4]:2.408898358055E-1)[&rate=5.725862546810628E-4]:1.523269107907E-1,46[&rate=5.725862546810628E-4]:4.423970744649E-1)[&rate=5.725862546810628E-4]:4.115295380096E-2,43[&rate=5.725862546810628E-4]:4.835500282659E-1)[&rate=5.725862546810628E-4]:1.00952308427E-1,((49[&rate=5.725862546810628E-4]:4.033343583051E-1,50[&rate=5.725862546810628E-4]:4.033343583051E-1)[&rate=5.725862546810628E-4]:1.166537723323E-1,51[&rate=5.725862546810628E-4]:5.254526115117E-1)[&rate=5.725862546810628E-4]:3.172732080966E-2)[&rate=5.725862546810628E-4]:1.046766459673E-2)[&rate=5.725862546810628E-4]:4.891934439195E-2)[&rate=5.725862546810628E-4]:1.91861044817E-1)[&rate=5.725862546810628E-4]:1.167055821114E-1)[&rate=5.725862546810628E-4]:1.972839234563E-4)[&rate=5.725862546810628E-4]:3.536838271122E-2)[&rate=5.725862546810628E-4]:3.43677049952E-1,(((((96[&rate=5.725862546810628E-4]:5.863777917001E-1,99[&rate=5.725862546810628E-4]:6.21896917383E-1)[&rate=5.725862546810628E-4]:4.925457390887E-2,(98[&rate=5.725862546810628E-4]:5.931016231995E-1,(95[&rate=5.725862546810628E-4]:3.401737491184E-1,(100[&rate=5.725862546810628E-4]:7.43497126236E-2,94[&rate=5.725862546810628E-4]:7.43497126236E-2)[&rate=5.725862546810628E-4]:1.811245829428E-1)[&rate=5.725862546810628E-4]:2.638568358298E-1)[&rate=5.725862546810628E-4]:5.619194459511E-2)[&rate=5.725862546810628E-4]:9.88038735191E-2,((26[&rate=5.725862546810628E-4]:1.025437911123E0,(((31[&rate=5.725862546810628E-4]:5.574075471297E-1,2[&rate=5.725862546810628E-4]:3.300102868557E-1)[&rate=5.725862546810628E-4]:2.055769723508E-1,(22[&rate=5.725862546810628E-4]:3.48168121168E-1,27[&rate=5.725862546810628E-4]:3.646064773323E-1)[&rate=5.725862546810628E-4]:3.600218777645E-1)[&rate=5.725862546810628E-4]:1.041488412449E-1,(7[&rate=5.725862546810628E-4]:3.290109488234E-1,8[&rate=5.725862546810628E-4]:3.290109488234E-1)[&rate=5.725862546810628E-4]:3.874374803951E-1)[&rate=5.725862546810628E-4]:2.02140166836E-1)[&rate=5.725862546810628E-4]:1.636829639579E0,(((16[&rate=5.725862546810628E-4]:2.375648296328E0,(101[&rate=5.725862546810628E-4]:8.766323815706E-1,((((((105[&rate=5.725862546810628E-4]:4.738528195752E-1,110[&rate=5.725862546810628E-4]:4.957706277942E-1)[&rate=5.725862546810628E-4]:4.512550081602E-1,((113[&rate=5.725862546810628E-4]:8.647223764699E-1,((((4[&rate=5.725862546810628E-4]:1.586753115292E-1,30[&rate=5.725862546810628E-4]:3.312780512552E-1)[&rate=5.725862546810628E-4]:1.336668750457E-1,117[&rate=5.725862546810628E-4]:3.526161591776E-1)[&rate=5.725862546810628E-4]:3.852407902389E-1,9[&rate=5.725862546810628E-4]:7.268980453068E-1)[&rate=5.725862546810628E-4]:1.155208919984E-1,(17[&rate=5.725862546810628E-4]:4.661086343286E-1,14[&rate=5.725862546810628E-4]:4.277524699449E-1)[&rate=5.725862546810628E-4]:4.228856454424E-1)[&rate=5.725862546810628E-4]:1.408426108258E-2)[&rate=5.725862546810628E-4]:4.718060368309E-3,112[&rate=5.725862546810628E-4]:8.694404368382E-1)[&rate=5.725862546810628E-4]:8.306465117096E-2)[&rate=5.725862546810628E-4]:2.436404587326E-1,(((((111[&rate=5.725862546810628E-4]:2.67263272617E-1,104[&rate=5.725862546810628E-4]:2.508249164526E-1)[&rate=5.725862546810628E-4]:4.277312135363E-2,(139[&rate=5.725862546810628E-4]:2.957719747203E-1,106[&rate=5.725862546810628E-4]:1.039911528026E-1)[&rate=5.725862546810628E-4]:1.896068850036E-1)[&rate=5.725862546810628E-4]:4.396789880604E-1,116[&rate=5.725862546810628E-4]:6.730030532638E-1)[&rate=5.725862546810628E-4]:1.590527924492E-2,(148[&rate=5.725862546810628E-4]:2.988874583077E-1,143[&rate=5.725862546810628E-4]:2.961477322803E-1)[&rate=5.725862546810628E-4]:4.283770385848E-1)[&rate=5.725862546810628E-4]:2.810921015321E-1,((((109[&rate=5.725862546810628E-4]:4.021620771171E-1,(114[&rate=5.725862546810628E-4]:1.48458923749E-1,107[&rate=5.725862546810628E-4]:2.087328963518E-1)[&rate=5.725862546810628E-4]:1.742510985736E-1)[&rate=5.725862546810628E-4]:2.454904308387E-1,108[&rate=5.725862546810628E-4]:6.257346997367E-1)[&rate=5.725862546810628E-4]:5.65928242093E-2,115[&rate=5.725862546810628E-4]:6.247932773706E-1)[&rate=5.725862546810628E-4]:8.026094294674E-2,(13[&rate=5.725862546810628E-4]:4.898808184424E-1,19[&rate=5.725862546810628E-4]:5.282369828261E-1)[&rate=5.725862546810628E-4]:2.973651826968E-1)[&rate=5.725862546810628E-4]:2.649462137235E-1)[&rate=5.725862546810628E-4]:1.439533318791E-1)[&rate=5.725862546810628E-4]:2.177037170177E-1,(102[&rate=5.725862546810628E-4]:1.123019446299E-2,(((11[&rate=5.725862546810628E-4]:3.697068731161E-1,140[&rate=5.725862546810628E-4]:3.505287909243E-1)[&rate=5.725862546810628E-4]:1.17822660724E-1,((25[&rate=5.725862546810628E-4]:3.794492924946E-1,20[&rate=5.725862546810628E-4]:3.602712103028E-1)[&rate=5.725862546810628E-4]:1.87443732261E-1,23[&rate=5.725862546810628E-4]:5.559341206459E-1)[&rate=5.725862546810628E-4]:1.652692004338E-2)[&rate=5.725862546810628E-4]:4.936915802039E-1,(24[&rate=5.725862546810628E-4]:9.440469128056E-1,(1[&rate=5.725862546810628E-4]:5.398449678808E-2,(28[&rate=5.725862546810628E-4]:5.750487656667E-1,21[&rate=5.725862546810628E-4]:5.503912314202E-1)[&rate=5.725862546810628E-4]:2.652371009844E-1)[&rate=5.725862546810628E-4]:1.092404982093E-1)[&rate=5.725862546810628E-4]:1.330646121973E-1)[&rate=5.725862546810628E-4]:9.576250507649E-2)[&rate=5.725862546810628E-4]:3.286464665569E-1)[&rate=5.725862546810628E-4]:6.060573601979E-2,(((141[&rate=5.725862546810628E-4]:2.795209850517E-1,144[&rate=5.725862546810628E-4]:2.767812590243E-1)[&rate=5.725862546810628E-4]:2.01718487083E-1,145[&rate=5.725862546810628E-4]:4.839791981622E-1)[&rate=5.725862546810628E-4]:8.660055973954E-2,142[&rate=5.725862546810628E-4]:5.705797579018E-1)[&rate=5.725862546810628E-4]:1.076477981604E0)[&rate=5.725862546810628E-4]:3.987113700628E-2,(((10[&rate=5.725862546810628E-4]:3.65839299013E-1,15[&rate=5.725862546810628E-4]:4.041954633964E-1)[&rate=5.725862546810628E-4]:3.402673263367E-1,(18[&rate=5.725862546810628E-4]:6.551669656079E-1,6[&rate=5.725862546810628E-4]:5.921532669778E-1)[&rate=5.725862546810628E-4]:9.751500220756E-2)[&rate=5.725862546810628E-4]:1.150273367492E-1,(3[&rate=5.725862546810628E-4]:4.076101058859E-1,(((89[&rate=5.725862546810628E-4]:5.875758615439E-2,88[&rate=5.725862546810628E-4]:4.505895601738E-2)[&rate=5.725862546810628E-4]:2.735229552155E-1,(85[&rate=5.725862546810628E-4]:9.19695174655E-2,86[&rate=5.725862546810628E-4]:9.19695174655E-2)[&rate=5.725862546810628E-4]:2.266123937674E-1)[&rate=5.725862546810628E-4]:7.288690310339E-2,(((93[&rate=5.725862546810628E-4]:1.024986847812E-1,(83[&rate=5.725862546810628E-4]:4.137289971477E-2,84[&rate=5.725862546810628E-4]:4.137289971477E-2)[&rate=5.725862546810628E-4]:4.742715492939E-2)[&rate=5.725862546810628E-4]:6.394844107552E-2,((91[&rate=5.725862546810628E-4]:4.859434072998E-2,90[&rate=5.725862546810628E-4]:4.859434072998E-2)[&rate=5.725862546810628E-4]:8.572553354894E-2,92[&rate=5.725862546810628E-4]:1.343198742789E-1)[&rate=5.725862546810628E-4]:3.212725157777E-2)[&rate=5.725862546810628E-4]:3.064075254476E-3,87[&rate=5.725862546810628E-4]:1.558125709742E-1)[&rate=5.725862546810628E-4]:2.356562433621E-1)[&rate=5.725862546810628E-4]:5.558673189468E-1)[&rate=5.725862546810628E-4]:3.450307055281E-1)[&rate=5.725862546810628E-4]:6.849729966046E-1)[&rate=5.725862546810628E-4]:4.417582995796E-1)[&rate=5.725862546810628E-4]:3.866871476342E-1)[&rate=5.725862546810628E-4]:1.957242623793E-1,97[&rate=5.725862546810628E-4]:4.148413812242E-1)[&rate=5.725862546810628E-4]:2.810904025509E-2,146[&rate=5.725862546810628E-4]:6.342072520804E-1)[&rate=5.725862546810628E-4]:7.991431191366E-3)[&rate=5.725862546810628E-4]:9.770203673061E-2)[&rate=5.725862546810628E-4]:7.188473489502E-3,(39[&rate=5.725862546810628E-4]:5.86959047785E-1,(147[&rate=5.725862546810628E-4]:4.952540322971E-1,40[&rate=5.725862546810628E-4]:4.378769831168E-1)[&rate=5.725862546810628E-4]:1.490820646682E-1)[&rate=5.725862546810628E-4]:3.991156647192E-2)[&rate=5.725862546810628E-4]:3.262946680121E-1,38[&rate=5.725862546810628E-4]:8.8485927134E-1)[&rate=5.725862546810628E-4]:2.856372320644E-1)[&rate=5.725862546810628E-4]:6.251330981849E-2)[&rate=5.725862546810628E-4]:1.061486217262E-2,((((120[&rate=5.725862546810628E-4]:1.700111123664E0,126[&rate=5.725862546810628E-4]:1.010299011979E0)[&rate=5.725862546810628E-4]:8.544467755134E-2,119[&rate=5.725862546810628E-4]:1.881446212174E0)[&rate=5.725862546810628E-4]:1.541871824294E-1,((138[&rate=5.725862546810628E-4]:2.264320112736E-1,136[&rate=5.725862546810628E-4]:9.492516195838E-2)[&rate=5.725862546810628E-4]:5.492719843299E-1,135[&rate=5.725862546810628E-4]:5.757039956035E-1)[&rate=5.725862546810628E-4]:1.111984193521E0)[&rate=5.725862546810628E-4]:2.730536622918E-1,((67[&rate=5.725862546810628E-4]:1.941095060045E-1,((122[&rate=5.725862546810628E-4]:2.319035651304E-1,124[&rate=5.725862546810628E-4]:2.291713246932E-1)[&rate=5.725862546810628E-4]:3.288863432706E-2,123[&rate=5.725862546810628E-4]:2.647921994574E-1)[&rate=5.725862546810628E-4]:4.305898568878E-1)[&rate=5.725862546810628E-4]:5.592378558313E-2,66[&rate=5.725862546810628E-4]:2.500332915876E-1)[&rate=5.725862546810628E-4]:2.577705297909E-2)[&rate=5.725862546810628E-4]:3.654488843132E-1)[&rate=5.725862546810628E-4]:2.856844834122E-1)[&rate=5.725862546810628E-4]:4.020007560815E-2,34[&rate=5.725862546810628E-4]:1.041300892702E-1)[&rate=5.725862546810628E-4]:8.240757322335E-2,33[&rate=5.725862546810628E-4]:1.700993063292E-1);
tree STATE_45090000 [&joint=-20966.10350780532,lnP=-20966.10350780532] = [&R] ((32[&rate=6.323708242241908E-4]:4.970830683689E-2,(34[&rate=6.323708242241908E-4]:3.168311100093E-2,((((((((16[&rate=6.323708242241908E-4]:2.547455256447E0,(101[&rate=6.323708242241908E-4]:5.301502464867E-1,(((((10[&rate=6.323708242241908E-4]:3.064180594892E-1,15[&rate=6.323708242241908E-4]:3.447742238726E-1)[&rate=6.323708242241908E-4]:1.672332727379E-1,(18[&rate=6.323708242241908E-4]:3.44571390004E-1,3[&rate=6.323708242241908E-4]:2.295028968534E-1)[&rate=6.323708242241908E-4]:1.756552846887E-1)[&rate=6.323708242241908E-4]:2.047294593471E-1,6[&rate=6.323708242241908E-4]:6.619424354097E-1)[&rate=6.323708242241908E-4]:3.943969291549E-1,(((92[&rate=6.323708242241908E-4]:1.79022578697E-1,(90[&rate=6.323708242241908E-4]:6.997323385219E-3,91[&rate=6.323708242241908E-4]:6.997323385219E-3)[&rate=6.323708242241908E-4]:1.720252553118E-1)[&rate=6.323708242241908E-4]:5.680235560678E-2,(84[&rate=6.323708242241908E-4]:1.557034453028E-1,(86[&rate=6.323708242241908E-4]:1.449809424204E-1,93[&rate=6.323708242241908E-4]:1.586795725574E-1)[&rate=6.323708242241908E-4]:1.072250288244E-2)[&rate=6.323708242241908E-4]:6.642285886396E-2)[&rate=6.323708242241908E-4]:6.777066290676E-2,(((83[&rate=6.323708242241908E-4]:1.723588575729E-1,(88[&rate=6.323708242241908E-4]:2.024887235533E-2,89[&rate=6.323708242241908E-4]:3.394750249234E-2)[&rate=6.323708242241908E-4]:1.521099852176E-1)[&rate=6.323708242241908E-4]:6.372657336942E-2,85[&rate=6.323708242241908E-4]:2.360854309423E-1)[&rate=6.323708242241908E-4]:3.520425443008E-2,87[&rate=6.323708242241908E-4]:2.712896853724E-1)[&rate=6.323708242241908E-4]:1.860728170119E-2)[&rate=6.323708242241908E-4]:1.254113630368E0)[&rate=6.323708242241908E-4]:2.052035510208E-1,(((((((((109[&rate=6.323708242241908E-4]:4.239800973321E-1,(108[&rate=6.323708242241908E-4]:3.491080420967E-1,107[&rate=6.323708242241908E-4]:3.518477681241E-1)[&rate=6.323708242241908E-4]:5.295424701633E-2)[&rate=6.323708242241908E-4]:4.501721684693E-2,112[&rate=6.323708242241908E-4]:4.717370402064E-1)[&rate=6.323708242241908E-4]:1.101485228999E-2,114[&rate=6.323708242241908E-4]:4.005601116745E-1)[&rate=6.323708242241908E-4]:1.377940054508E-1,((148[&rate=6.323708242241908E-4]:2.526628672835E-1,143[&rate=6.323708242241908E-4]:2.499231412561E-1)[&rate=6.323708242241908E-4]:2.330285170728E-1,((104[&rate=6.323708242241908E-4]:1.668522273748E-1,139[&rate=6.323708242241908E-4]:3.586330492925E-1)[&rate=6.323708242241908E-4]:9.972027746992E-2,(106[&rate=6.323708242241908E-4]:1.777584566374E-2,111[&rate=6.323708242241908E-4]:3.421420182811E-2)[&rate=6.323708242241908E-4]:2.48796659181E-1)[&rate=6.323708242241908E-4]:2.410366877307E-1)[&rate=6.323708242241908E-4]:9.101889715268E-2)[&rate=6.323708242241908E-4]:6.732570132288E-2,116[&rate=6.323708242241908E-4]:6.056798184482E-1)[&rate=6.323708242241908E-4]:9.926240163492E-2,(115[&rate=6.323708242241908E-4]:4.679900952681E-1,(13[&rate=6.323708242241908E-4]:3.025936570099E-1,19[&rate=6.323708242241908E-4]:3.409498213936E-1)[&rate=6.323708242241908E-4]:2.4758821908E-1)[&rate=6.323708242241908E-4]:2.36952124815E-1)[&rate=6.323708242241908E-4]:1.520659215998E-1,((113[&rate=6.323708242241908E-4]:6.126402806582E-1,(((4[&rate=6.323708242241908E-4]:1.237523473345E-2,30[&rate=6.323708242241908E-4]:1.849779744595E-1)[&rate=6.323708242241908E-4]:3.641246861908E-1,117[&rate=6.323708242241908E-4]:4.36773893527E-1)[&rate=6.323708242241908E-4]:1.553832861764E-1,9[&rate=6.323708242241908E-4]:5.811982755937E-1)[&rate=6.323708242241908E-4]:2.322282698238E-2)[&rate=6.323708242241908E-4]:2.540325234251E-1,((105[&rate=6.323708242241908E-4]:5.720940741499E-1,110[&rate=6.323708242241908E-4]:5.94011882369E-1)[&rate=6.323708242241908E-4]:1.946323725017E-1,(14[&rate=6.323708242241908E-4]:5.397635688295E-1,17[&rate=6.323708242241908E-4]:5.781197332132E-1)[&rate=6.323708242241908E-4]:2.543601380959E-1)[&rate=6.323708242241908E-4]:7.254909715788E-2)[&rate=6.323708242241908E-4]:7.252711842144E-2)[&rate=6.323708242241908E-4]:9.123706117791E-2,(((144[&rate=6.323708242241908E-4]:7.346901318276E-2,141[&rate=6.323708242241908E-4]:7.620873921011E-2)[&rate=6.323708242241908E-4]:1.341391814974E-2,145[&rate=6.323708242241908E-4]:9.236238338744E-2)[&rate=6.323708242241908E-4]:8.951509544033E-2,142[&rate=6.323708242241908E-4]:1.818774788278E-1)[&rate=6.323708242241908E-4]:1.021162244581E0)[&rate=6.323708242241908E-4]:1.586145847067E-1,((102[&rate=6.323708242241908E-4]:3.172501434097E-2,((140[&rate=6.323708242241908E-4]:4.928806049701E-1,11[&rate=6.323708242241908E-4]:5.120586871619E-1)[&rate=6.323708242241908E-4]:1.695221514788E-1,((25[&rate=6.323708242241908E-4]:5.810212476796E-1,20[&rate=6.323708242241908E-4]:5.618431654879E-1)[&rate=6.323708242241908E-4]:3.717305441619E-2,23[&rate=6.323708242241908E-4]:6.072353979861E-1)[&rate=6.323708242241908E-4]:1.592769475037E-1)[&rate=6.323708242241908E-4]:4.158976003578E-1)[&rate=6.323708242241908E-4]:1.924275390982E-2,(24[&rate=6.323708242241908E-4]:9.594432646601E-1,(1[&rate=6.323708242241908E-4]:4.368348992983E-2,(21[&rate=6.323708242241908E-4]:4.935278443492E-1,28[&rate=6.323708242241908E-4]:5.181853785956E-1)[&rate=6.323708242241908E-4]:3.117994811971E-1)[&rate=6.323708242241908E-4]:1.34937856922E-1)[&rate=6.323708242241908E-4]:2.531683392071E-1)[&rate=6.323708242241908E-4]:6.411119739897E-2)[&rate=6.323708242241908E-4]:9.71488814425E-2)[&rate=6.323708242241908E-4]:3.234018514494E-1)[&rate=6.323708242241908E-4]:9.049762428365E-1)[&rate=6.323708242241908E-4]:7.815187121456E-4,40[&rate=6.323708242241908E-4]:4.627438490416E-1)[&rate=6.323708242241908E-4]:2.604015001882E-2,39[&rate=6.323708242241908E-4]:4.887839990604E-1)[&rate=6.323708242241908E-4]:1.292176750336E-2,((((97[&rate=6.323708242241908E-4]:3.605453264387E-1,(((96[&rate=6.323708242241908E-4]:3.360012717875E-1,99[&rate=6.323708242241908E-4]:3.715203974704E-1)[&rate=6.323708242241908E-4]:7.655187588973E-2,98[&rate=6.323708242241908E-4]:4.262143498629E-1)[&rate=6.323708242241908E-4]:9.327616667807E-2,(95[&rate=6.323708242241908E-4]:4.400992954243E-1,(94[&rate=6.323708242241908E-4]:3.472544348377E-1,100[&rate=6.323708242241908E-4]:3.472544348377E-1)[&rate=6.323708242241908E-4]:8.145407034568E-3)[&rate=6.323708242241908E-4]:9.032018286537E-2)[&rate=6.323708242241908E-4]:4.050836181021E-2)[&rate=6.323708242241908E-4]:3.781200176252E-2,147[&rate=6.323708242241908E-4]:5.267726287477E-1)[&rate=6.323708242241908E-4]:1.125562310491E-2,146[&rate=6.323708242241908E-4]:6.008697819072E-1)[&rate=6.323708242241908E-4]:7.125970832828E-3,(((26[&rate=6.323708242241908E-4]:5.502098799951E-1,(7[&rate=6.323708242241908E-4]:8.310574270238E-2,8[&rate=6.323708242241908E-4]:8.310574270238E-2)[&rate=6.323708242241908E-4]:3.602548222242E-1)[&rate=6.323708242241908E-4]:3.400503306828E-1,(31[&rate=6.323708242241908E-4]:6.78882197783E-1,(22[&rate=6.323708242241908E-4]:1.609738324406E-1,27[&rate=6.323708242241908E-4]:1.77412188605E-1)[&rate=6.323708242241908E-4]:4.631138447944E-1)[&rate=6.323708242241908E-4]:2.552136293333E-1)[&rate=6.323708242241908E-4]:2.966061812841E-1,2[&rate=6.323708242241908E-4]:1.003304748126E0)[&rate=6.323708242241908E-4]:1.441198228208E0)[&rate=6.323708242241908E-4]:1.392859305864E-2)[&rate=6.323708242241908E-4]:1.825650035355E-1,38[&rate=6.323708242241908E-4]:6.159647591702E-1)[&rate=6.323708242241908E-4]:3.73495537576E-1,(36[&rate=6.323708242241908E-4]:1.390941701557E-1,(((((128[&rate=6.323708242241908E-4]:1.130528684209E0,(((132[&rate=6.323708242241908E-4]:4.347370916926E-2,129[&rate=6.323708242241908E-4]:4.07339831419E-2)[&rate=6.323708242241908E-4]:2.407520170843E-1,(130[&rate=6.323708242241908E-4]:9.88262270635E-2,131[&rate=6.323708242241908E-4]:1.015659530909E-1)[&rate=6.323708242241908E-4]:1.826597731627E-1)[&rate=6.323708242241908E-4]:1.160903386309E-1,(118[&rate=6.323708242241908E-4]:4.277009908065E-1,69[&rate=6.323708242241908E-4]:4.386598949161E-1)[&rate=6.323708242241908E-4]:1.068616494206E-1)[&rate=6.323708242241908E-4]:7.356920713793E-1)[&rate=6.323708242241908E-4]:1.391728205334E-1,((((60[&rate=6.323708242241908E-4]:2.701712620313E-2,64[&rate=6.323708242241908E-4]:1.777020577098E-1)[&rate=6.323708242241908E-4]:1.210388730996E-1,65[&rate=6.323708242241908E-4]:1.480559993027E-1)[&rate=6.323708242241908E-4]:4.011315575278E-2,62[&rate=6.323708242241908E-4]:3.799499769732E-1)[&rate=6.323708242241908E-4]:2.001538430359E-1,(61[&rate=6.323708242241908E-4]:1.49164652809E-1,63[&rate=6.323708242241908E-4]:1.080687623979E-1)[&rate=6.323708242241908E-4]:4.309391672001E-1)[&rate=6.323708242241908E-4]:8.293237121307E-1)[&rate=6.323708242241908E-4]:2.732926043109E-1,((((44[&rate=6.323708242241908E-4]:3.681254044071E-1,51[&rate=6.323708242241908E-4]:3.462674809098E-1)[&rate=6.323708242241908E-4]:1.649512735686E-1,((43[&rate=6.323708242241908E-4]:3.978308604714E-1,(41[&rate=6.323708242241908E-4]:3.07559148502E-1,(42[&rate=6.323708242241908E-4]:3.102717134611E-1,48[&rate=6.323708242241908E-4]:3.485230795813E-1)[&rate=6.323708242241908E-4]:2.751915915196E-3)[&rate=6.323708242241908E-4]:3.562690322638E-2)[&rate=6.323708242241908E-4]:3.41643143623E-2,46[&rate=6.323708242241908E-4]:4.319951748337E-1)[&rate=6.323708242241908E-4]:1.065459840162E-1)[&rate=6.323708242241908E-4]:2.134209249636E-2,(50[&rate=6.323708242241908E-4]:4.001729169859E-1,49[&rate=6.323708242241908E-4]:4.001729169859E-1)[&rate=6.323708242241908E-4]:1.269234491147E-1)[&rate=6.323708242241908E-4]:1.636163615249E-1,(45[&rate=6.323708242241908E-4]:5.151524686752E-1,47[&rate=6.323708242241908E-4]:5.233491899865E-1)[&rate=6.323708242241908E-4]:2.001504228846E-1)[&rate=6.323708242241908E-4]:5.429500520221E-2)[&rate=6.323708242241908E-4]:7.685680658458E-3,121[&rate=6.323708242241908E-4]:2.147940063684E0)[&rate=6.323708242241908E-4]:6.683483780647E-2,(127[&rate=6.323708242241908E-4]:2.608326463279E0,35[&rate=6.323708242241908E-4]:4.120317560827E-2)[&rate=6.323708242241908E-4]:4.754432862228E-2)[&rate=6.323708242241908E-4]:3.77132345944E-3)[&rate=6.323708242241908E-4]:2.945760225407E-1)[&rate=6.323708242241908E-4]:2.329318157328E-1,(((((((73[&rate=6.323708242241908E-4]:2.062095423691E-1,77[&rate=6.323708242241908E-4]:2.007300903144E-1)[&rate=6.323708242241908E-4]:3.445810510597E-1,(((79[&rate=6.323708242241908E-4]:1.5867238521E-1,82[&rate=6.323708242241908E-4]:1.66891563292E-1)[&rate=6.323708242241908E-4]:2.006432730324E-1,(72[&rate=6.323708242241908E-4]:2.61906833879E-3,78[&rate=6.323708242241908E-4]:2.45368765581E-2)[&rate=6.323708242241908E-4]:3.347787816842E-1)[&rate=6.323708242241908E-4]:4.243635960628E-2,(71[&rate=6.323708242241908E-4]:3.195336592234E-1,(81[&rate=6.323708242241908E-4]:1.871920452799E-1,80[&rate=6.323708242241908E-4]:1.871920452799E-1)[&rate=6.323708242241908E-4]:1.515196961352E-1)[&rate=6.323708242241908E-4]:5.482109835119E-2)[&rate=6.323708242241908E-4]:1.079426851693E-1)[&rate=6.323708242241908E-4]:3.761977531555E-1,(75[&rate=6.323708242241908E-4]:4.754345168902E-1,(70[&rate=6.323708242241908E-4]:3.249690710855E-1,(74[&rate=6.323708242241908E-4]:3.571924552512E-1,76[&rate=6.323708242241908E-4]:3.571924552512E-1)[&rate=6.323708242241908E-4]:6.132780217694E-3)[&rate=6.323708242241908E-4]:1.121092814213E-1)[&rate=6.323708242241908E-4]:4.515538296941E-1)[&rate=6.323708242241908E-4]:4.037917006604E-1,(52[&rate=6.323708242241908E-4]:5.277129175122E-1,((29[&rate=6.323708242241908E-4]:5.914373068639E-1,(5[&rate=6.323708242241908E-4]:3.58783743129E-1,12[&rate=6.323708242241908E-4]:3.971399075125E-1)[&rate=6.323708242241908E-4]:8.744808428289E-2)[&rate=6.323708242241908E-4]:5.495916239389E-1,103[&rate=6.323708242241908E-4]:9.08152218474E-1)[&rate=6.323708242241908E-4]:1.283854433599E0)[&rate=6.323708242241908E-4]:6.480079243171E-2)[&rate=6.323708242241908E-4]:4.090713222422E-3,((134[&rate=6.323708242241908E-4]:3.893079825011E-1,(137[&rate=6.323708242241908E-4]:3.614761203354E-1,133[&rate=6.323708242241908E-4]:3.203802299243E-1)[&rate=6.323708242241908E-4]:9.90647388779E-2)[&rate=6.323708242241908E-4]:9.171313059142E-1,53[&rate=6.323708242241908E-4]:5.544967777482E-1)[&rate=6.323708242241908E-4]:3.391092410678E-2)[&rate=6.323708242241908E-4]:3.582570391829E-1,125[&rate=6.323708242241908E-4]:7.362822273766E-1)[&rate=6.323708242241908E-4]:4.451890629545E-1,(((((55[&rate=6.323708242241908E-4]:2.89198850058E-1,56[&rate=6.323708242241908E-4]:2.89198850058E-1)[&rate=6.323708242241908E-4]:1.676877393445E-2,(57[&rate=6.323708242241908E-4]:3.086008172431E-1,(37[&rate=6.323708242241908E-4]:2.787670067473E-1,54[&rate=6.323708242241908E-4]:2.022642745069E-1)[&rate=6.323708242241908E-4]:6.535293617883E-2)[&rate=6.323708242241908E-4]:8.295768498075E-3)[&rate=6.323708242241908E-4]:4.498133576915E-2,58[&rate=6.323708242241908E-4]:3.782713641333E-1)[&rate=6.323708242241908E-4]:4.059837341274E-2,59[&rate=6.323708242241908E-4]:3.997440544859E-1)[&rate=6.323708242241908E-4]:2.672821558358E-1,68[&rate=6.323708242241908E-4]:6.178458824528E-1)[&rate=6.323708242241908E-4]:3.969587412116E-1)[&rate=6.323708242241908E-4]:1.529426800714E-1)[&rate=6.323708242241908E-4]:2.299222411172E-3,(66[&rate=6.323708242241908E-4]:3.316336389737E-1,((67[&rate=6.323708242241908E-4]:2.146972115619E-1,((124[&rate=6.323708242241908E-4]:3.150115410239E-1,123[&rate=6.323708242241908E-4]:3.17743781461E-1)[&rate=6.323708242241908E-4]:1.40172900411E-1,122[&rate=6.323708242241908E-4]:4.57916681872E-1)[&rate=6.323708242241908E-4]:2.580530800306E-1)[&rate=6.323708242241908E-4]:1.167583699425E-1,(((120[&rate=6.323708242241908E-4]:7.391204328481E-1,((138[&rate=6.323708242241908E-4]:1.956992567349E-1,136[&rate=6.323708242241908E-4]:6.419240741968E-2)[&rate=6.323708242241908E-4]:3.559069197412E-1,135[&rate=6.323708242241908E-4]:3.51606176476E-1)[&rate=6.323708242241908E-4]:1.354594618515E-1)[&rate=6.323708242241908E-4]:8.172492644813E-1,119[&rate=6.323708242241908E-4]:1.652260108288E0)[&rate=6.323708242241908E-4]:1.606292781257E-1,126[&rate=6.323708242241908E-4]:1.02718686377E0)[&rate=6.323708242241908E-4]:5.514429074192E-1)[&rate=6.323708242241908E-4]:1.780574692964E-4)[&rate=6.323708242241908E-4]:2.90692249401E-1)[&rate=6.323708242241908E-4]:2.723709212563E-1)[&rate=6.323708242241908E-4]:3.994300405505E-2)[&rate=6.323708242241908E-4]:2.508265676239E-1,33[&rate=6.323708242241908E-4]:3.060143265155E-1);
tree STATE_45180000 [&joint=-20990.972941976106,lnP=-20990.972941976106] = [&R] (33[&rate=4.913671228949808E-4]:1.080214375335E-1,(32[&rate=4.913671228949808E-4]:5.886403683144E-4,(((((((16[&rate=4.913671228949808E-4]:2.944968634092E0,(((99[&rate=4.913671228949808E-4]:7.805858453539E-1,96[&rate=4.913671228949808E-4]:7.45066719671E-1)[&rate=4.913671228949808E-4]:1.647532467682E-1,98[&rate=4.913671228949808E-4]:9.234811686249E-1)[&rate=4.913671228949808E-4]:1.613127229317E-2,((100[&rate=4.913671228949808E-4]:3.344776149276E-1,94[&rate=4.913671228949808E-4]:3.344776149276E-1)[&rate=4.913671228949808E-4]:1.307626011423E-1,95[&rate=4.913671228949808E-4]:5.499396696219E-1)[&rate=4.913671228949808E-4]:4.006017330448E-1)[&rate=4.913671228949808E-4]:4.827856760253E-2)[&rate=4.913671228949808E-4]:2.473170665814E-2,((((101[&rate=4.913671228949808E-4]:9.139011680681E-1,((((((((20[&rate=4.913671228949808E-4]:2.623101498542E-1,25[&rate=4.913671228949808E-4]:2.814882320459E-1)[&rate=4.913671228949808E-4]:7.687714026056E-2,23[&rate=4.913671228949808E-4]:3.474064681968E-1)[&rate=4.913671228949808E-4]:4.053463128821E-1,(140[&rate=4.913671228949808E-4]:3.321168202047E-1,11[&rate=4.913671228949808E-4]:3.512949023964E-1)[&rate=4.913671228949808E-4]:3.165263718332E-1)[&rate=4.913671228949808E-4]:4.283297179706E-1,102[&rate=4.913671228949808E-4]:3.039756754283E-2)[&rate=4.913671228949808E-4]:1.182536955501E-1,(24[&rate=4.913671228949808E-4]:1.103333305665E0,((21[&rate=4.913671228949808E-4]:7.919642358488E-1,28[&rate=4.913671228949808E-4]:8.166217700952E-1)[&rate=4.913671228949808E-4]:1.497740160324E-2,1[&rate=4.913671228949808E-4]:4.529780183554E-2)[&rate=4.913671228949808E-4]:2.772135860209E-1)[&rate=4.913671228949808E-4]:2.069617930446E-1)[&rate=4.913671228949808E-4]:9.827232814348E-2,(((14[&rate=4.913671228949808E-4]:4.554982127508E-1,17[&rate=4.913671228949808E-4]:4.938543771344E-1)[&rate=4.913671228949808E-4]:4.513311534313E-1,((9[&rate=4.913671228949808E-4]:6.817108381641E-1,(4[&rate=4.913671228949808E-4]:9.976845007776E-2,30[&rate=4.913671228949808E-4]:2.723711898038E-1)[&rate=4.913671228949808E-4]:5.326273195933E-1)[&rate=4.913671228949808E-4]:1.094019325318E-1,((105[&rate=4.913671228949808E-4]:5.315947659534E-1,110[&rate=4.913671228949808E-4]:5.535125741725E-1)[&rate=4.913671228949808E-4]:1.985324945243E-1,(113[&rate=4.913671228949808E-4]:3.430354584425E-1,117[&rate=4.913671228949808E-4]:3.4577518447E-1)[&rate=4.913671228949808E-4]:4.14489062309E-1)[&rate=4.913671228949808E-4]:4.180742802657E-2)[&rate=4.913671228949808E-4]:1.07497417404E-1)[&rate=4.913671228949808E-4]:5.56439338984E-2,((((106[&rate=4.913671228949808E-4]:1.595039915655E-1,(111[&rate=4.913671228949808E-4]:1.254326756937E-1,139[&rate=4.913671228949808E-4]:3.007751414471E-1)[&rate=4.913671228949808E-4]:5.050967203624E-2)[&rate=4.913671228949808E-4]:1.994286000788E-1,104[&rate=4.913671228949808E-4]:3.589325916443E-1)[&rate=4.913671228949808E-4]:4.314664839127E-1,(116[&rate=4.913671228949808E-4]:6.673073091954E-1,(148[&rate=4.913671228949808E-4]:3.346016704329E-1,143[&rate=4.913671228949808E-4]:3.318619444056E-1)[&rate=4.913671228949808E-4]:3.710618031462E-1)[&rate=4.913671228949808E-4]:6.28177937588E-2)[&rate=4.913671228949808E-4]:9.96916437325E-2,((115[&rate=4.913671228949808E-4]:4.291852637354E-1,(13[&rate=4.913671228949808E-4]:4.7476196172E-1,19[&rate=4.913671228949808E-4]:5.131181261036E-1)[&rate=4.913671228949808E-4]:3.661508283726E-2)[&rate=4.913671228949808E-4]:2.272635176153E-1,(108[&rate=4.913671228949808E-4]:3.5696320102E-1,((109[&rate=4.913671228949808E-4]:2.297520210628E-1,(112[&rate=4.913671228949808E-4]:1.755537222701E-1,114[&rate=4.913671228949808E-4]:9.336194144829E-2)[&rate=4.913671228949808E-4]:5.693802482E-2)[&rate=4.913671228949808E-4]:1.097422878201E-1,107[&rate=4.913671228949808E-4]:3.203162266911E-1)[&rate=4.913671228949808E-4]:3.938670035621E-2)[&rate=4.913671228949808E-4]:3.570198269061E-1)[&rate=4.913671228949808E-4]:1.73367965336E-1)[&rate=4.913671228949808E-4]:5.046477257183E-2)[&rate=4.913671228949808E-4]:3.584228938955E-1)[&rate=4.913671228949808E-4]:6.314803083371E-2,(((145[&rate=4.913671228949808E-4]:1.194627442488E-1,141[&rate=4.913671228949808E-4]:1.167230182212E-1)[&rate=4.913671228949808E-4]:2.217728832103E-1,144[&rate=4.913671228949808E-4]:3.357561754042E-1)[&rate=4.913671228949808E-4]:2.418214125748E-1,142[&rate=4.913671228949808E-4]:5.830570400339E-1)[&rate=4.913671228949808E-4]:9.73589924502E-1)[&rate=4.913671228949808E-4]:1.658435808019E-1,((((((85[&rate=4.913671228949808E-4]:1.703706446417E-1,(86[&rate=4.913671228949808E-4]:7.567171538691E-2,(93[&rate=4.913671228949808E-4]:1.552065093013E-2,84[&rate=4.913671228949808E-4]:1.82202079312E-3)[&rate=4.913671228949808E-4]:7.384969459379E-2)[&rate=4.913671228949808E-4]:9.469892925484E-2)[&rate=4.913671228949808E-4]:1.045134250547E-2,83[&rate=4.913671228949808E-4]:1.808219871472E-1)[&rate=4.913671228949808E-4]:5.878572960329E-2,(92[&rate=4.913671228949808E-4]:1.396062873949E-1,(90[&rate=4.913671228949808E-4]:6.078331344604E-2,91[&rate=4.913671228949808E-4]:6.078331344604E-2)[&rate=4.913671228949808E-4]:7.882297394883E-2)[&rate=4.913671228949808E-4]:1.137000594927E-1)[&rate=4.913671228949808E-4]:6.450567326018E-2,((88[&rate=4.913671228949808E-4]:1.22865497436E-1,89[&rate=4.913671228949808E-4]:1.365641275731E-1)[&rate=4.913671228949808E-4]:1.305851263943E-1,87[&rate=4.913671228949808E-4]:2.534506238304E-1)[&rate=4.913671228949808E-4]:5.066276618032E-2)[&rate=4.913671228949808E-4]:5.352033653667E-1,3[&rate=4.913671228949808E-4]:2.995907279802E-1)[&rate=4.913671228949808E-4]:4.567771176706E-1,(6[&rate=4.913671228949808E-4]:7.774431835216E-1,(18[&rate=4.913671228949808E-4]:8.09066190289E-1,(10[&rate=4.913671228949808E-4]:4.168106395494E-1,15[&rate=4.913671228949808E-4]:4.551668039329E-1)[&rate=4.913671228949808E-4]:3.456802082739E-1)[&rate=4.913671228949808E-4]:3.139069186272E-2)[&rate=4.913671228949808E-4]:3.097945664961E-2)[&rate=4.913671228949808E-4]:7.168076311938E-1)[&rate=4.913671228949808E-4]:4.434654172511E-1)[&rate=4.913671228949808E-4]:7.499192808022E-1,(((2[&rate=4.913671228949808E-4]:1.043712083333E0,(((7[&rate=4.913671228949808E-4]:2.86879789137E-1,8[&rate=4.913671228949808E-4]:2.86879789137E-1)[&rate=4.913671228949808E-4]:3.286772088035E-1,26[&rate=4.913671228949808E-4]:7.224063130091E-1)[&rate=4.913671228949808E-4]:1.357405038422E-1,(31[&rate=4.913671228949808E-4]:7.991543266035E-1,(22[&rate=4.913671228949808E-4]:2.604085305527E-1,27[&rate=4.913671228949808E-4]:2.768468867171E-1)[&rate=4.913671228949808E-4]:4.839512755026E-1)[&rate=4.913671228949808E-4]:1.028281066863E-1)[&rate=4.913671228949808E-4]:3.69126910317E-1)[&rate=4.913671228949808E-4]:1.363350876112E0,39[&rate=4.913671228949808E-4]:4.503371566155E-1)[&rate=4.913671228949808E-4]:1.816614176982E-1,147[&rate=4.913671228949808E-4]:6.893756234941E-1)[&rate=4.913671228949808E-4]:5.865771556275E-2)[&rate=4.913671228949808E-4]:6.971958932875E-2,146[&rate=4.913671228949808E-4]:8.805944584402E-1)[&rate=4.913671228949808E-4]:5.882735424279E-2,(40[&rate=4.913671228949808E-4]:6.132047072146E-1,97[&rate=4.913671228949808E-4]:5.421664558484E-1)[&rate=4.913671228949808E-4]:2.059985262335E-1)[&rate=4.913671228949808E-4]:6.500418118433E-2)[&rate=4.913671228949808E-4]:1.346414386525E-1,38[&rate=4.913671228949808E-4]:9.505428423558E-1)[&rate=4.913671228949808E-4]:2.693999485019E-1,((127[&rate=4.913671228949808E-4]:2.79117586436E0,(((((65[&rate=4.913671228949808E-4]:2.044669247986E-1,60[&rate=4.913671228949808E-4]:2.044669247986E-1)[&rate=4.913671228949808E-4]:3.307585180318E-2,64[&rate=4.913671228949808E-4]:3.882277081085E-1)[&rate=4.913671228949808E-4]:1.803820581835E-2,62[&rate=4.913671228949808E-4]:4.473618043378E-1)[&rate=4.913671228949808E-4]:2.244474333447E-1,(61[&rate=4.913671228949808E-4]:1.62946911628E-1,63[&rate=4.913671228949808E-4]:1.21851021217E-1)[&rate=4.913671228949808E-4]:5.088623260545E-1)[&rate=4.913671228949808E-4]:1.207143778036E0,((128[&rate=4.913671228949808E-4]:1.707364869404E0,(((51[&rate=4.913671228949808E-4]:5.192757158331E-1,((50[&rate=4.913671228949808E-4]:1.462598854979E-1,49[&rate=4.913671228949808E-4]:1.462598854979E-1)[&rate=4.913671228949808E-4]:2.725472505307E-1,((((42[&rate=4.913671228949808E-4]:2.015665811107E-1,41[&rate=4.913671228949808E-4]:1.961021002365E-1)[&rate=4.913671228949808E-4]:1.670330562306E-2,48[&rate=4.913671228949808E-4]:2.56521252854E-1)[&rate=4.913671228949808E-4]:8.356657609457E-2,46[&rate=4.913671228949808E-4]:3.510167906971E-1)[&rate=4.913671228949808E-4]:4.341863608157E-3,43[&rate=4.913671228949808E-4]:3.553586543053E-1)[&rate=4.913671228949808E-4]:9.623536696908E-2)[&rate=4.913671228949808E-4]:9.500409893031E-2)[&rate=4.913671228949808E-4]:1.477041216651E-1,45[&rate=4.913671228949808E-4]:6.861055205584E-1)[&rate=4.913671228949808E-4]:1.991846317342E-2,(44[&rate=4.913671228949808E-4]:7.102584609821E-2,47[&rate=4.913671228949808E-4]:7.649032697246E-2)[&rate=4.913671228949808E-4]:6.377303780707E-1)[&rate=4.913671228949808E-4]:2.279446733807E-1)[&rate=4.913671228949808E-4]:1.836752186495E-2,(((131[&rate=4.913671228949808E-4]:1.296371748923E-1,130[&rate=4.913671228949808E-4]:1.268974488649E-1)[&rate=4.913671228949808E-4]:3.713796818771E-1,(132[&rate=4.913671228949808E-4]:2.554985125694E-1,129[&rate=4.913671228949808E-4]:2.527587865421E-1)[&rate=4.913671228949808E-4]:2.455183441999E-1)[&rate=4.913671228949808E-4]:8.894259831482E-1,(69[&rate=4.913671228949808E-4]:1.415232619321E0,118[&rate=4.913671228949808E-4]:1.404273715212E0)[&rate=4.913671228949808E-4]:1.204157000485E-1)[&rate=4.913671228949808E-4]:3.40769003406E-1)[&rate=4.913671228949808E-4]:1.349459705257E-2)[&rate=4.913671228949808E-4]:1.359271165541E-2)[&rate=4.913671228949808E-4]:1.959918459435E-3,((121[&rate=4.913671228949808E-4]:2.197525578812E0,35[&rate=4.913671228949808E-4]:7.149818155218E-2)[&rate=4.913671228949808E-4]:7.997583204373E-2,36[&rate=4.913671228949808E-4]:1.980493560617E-1)[&rate=4.913671228949808E-4]:7.453848155257E-2)[&rate=4.913671228949808E-4]:3.915648491937E-1)[&rate=4.913671228949808E-4]:1.050380261592E-1,((66[&rate=4.913671228949808E-4]:3.343919269816E-1,((119[&rate=4.913671228949808E-4]:1.696631940013E0,((135[&rate=4.913671228949808E-4]:5.232574193031E-1,(138[&rate=4.913671228949808E-4]:2.312978434334E-1,136[&rate=4.913671228949808E-4]:9.979099411819E-2)[&rate=4.913671228949808E-4]:4.919595758698E-1)[&rate=4.913671228949808E-4]:1.040914859222E-1,120[&rate=4.913671228949808E-4]:8.794036997459E-1)[&rate=4.913671228949808E-4]:7.21337829308E-1)[&rate=4.913671228949808E-4]:5.535013077747E-1,(67[&rate=4.913671228949808E-4]:1.365077113427E-1,(122[&rate=4.913671228949808E-4]:2.247790854059E-1,(124[&rate=4.913671228949808E-4]:6.440478126692E-2,123[&rate=4.913671228949808E-4]:6.713702170405E-2)[&rate=4.913671228949808E-4]:1.576420637019E-1)[&rate=4.913671228949808E-4]:4.130011762775E-1)[&rate=4.913671228949808E-4]:8.074882411597E-2)[&rate=4.913671228949808E-4]:1.171353915229E-1)[&rate=4.913671228949808E-4]:1.356545734878E-1,126[&rate=4.913671228949808E-4]:1.717220690154E0)[&rate=4.913671228949808E-4]:2.52568870032E-1)[&rate=4.913671228949808E-4]:1.58476546463E-2,((((134[&rate=4.913671228949808E-4]:6.568817620565E-1,(133[&rate=4.913671228949808E-4]:6.837759813324E-1,137[&rate=4.913671228949808E-4]:7.248718717434E-1)[&rate=4.913671228949808E-4]:3.24276702522E-3)[&rate=4.913671228949808E-4]:9.282839996493E-1,((52[&rate=4.913671228949808E-4]:5.928568425248E-1,((29[&rate=4.913671228949808E-4]:5.224447710841E-1,(5[&rate=4.913671228949808E-4]:1.854480118611E-1,12[&rate=4.913671228949808E-4]:2.238041762446E-1)[&rate=4.913671228949808E-4]:1.91791279771E-1)[&rate=4.913671228949808E-4]:2.489641641438E-1,103[&rate=4.913671228949808E-4]:5.38532222899E-1)[&rate=4.913671228949808E-4]:1.718618354187E0)[&rate=4.913671228949808E-4]:2.125096932261E-1,(53[&rate=4.913671228949808E-4]:6.192460101107E-1,(((77[&rate=4.913671228949808E-4]:4.278132777767E-1,71[&rate=4.913671228949808E-4]:3.647995791466E-1)[&rate=4.913671228949808E-4]:1.30451778076E-1,((73[&rate=4.913671228949808E-4]:4.527903794371E-1,(79[&rate=4.913671228949808E-4]:3.091905508347E-1,(82[&rate=4.913671228949808E-4]:2.894541084159E-1,(72[&rate=4.913671228949808E-4]:1.889091286607E-2,78[&rate=4.913671228949808E-4]:4.080872108538E-2)[&rate=4.913671228949808E-4]:2.404262092484E-1)[&rate=4.913671228949808E-4]:2.795562050093E-2)[&rate=4.913671228949808E-4]:1.025039381915E-1)[&rate=4.913671228949808E-4]:7.503008105454E-2,(81[&rate=4.913671228949808E-4]:1.632865874686E-1,80[&rate=4.913671228949808E-4]:1.632865874686E-1)[&rate=4.913671228949808E-4]:3.152188045299E-1)[&rate=4.913671228949808E-4]:3.592404741581E-2)[&rate=4.913671228949808E-4]:1.453956339766E-1,(75[&rate=4.913671228949808E-4]:6.38309563179E-1,(76[&rate=4.913671228949808E-4]:6.003776955186E-1,(70[&rate=4.913671228949808E-4]:5.110663092835E-1,74[&rate=4.913671228949808E-4]:5.49422473667E-1)[&rate=4.913671228949808E-4]:5.095522185163E-2)[&rate=4.913671228949808E-4]:3.793186766034E-2)[&rate=4.913671228949808E-4]:7.0830578705E-2)[&rate=4.913671228949808E-4]:6.565689268389E-1)[&rate=4.913671228949808E-4]:1.779238043288E-1)[&rate=4.913671228949808E-4]:3.60534365991E-2)[&rate=4.913671228949808E-4]:2.828095914657E-1,125[&rate=4.913671228949808E-4]:9.056503288432E-1)[&rate=4.913671228949808E-4]:4.178154887488E-1,(((((54[&rate=4.913671228949808E-4]:3.198845666128E-2,(57[&rate=4.913671228949808E-4]:2.130415148692E-2,37[&rate=4.913671228949808E-4]:5.682327717002E-2)[&rate=4.913671228949808E-4]:5.16679117317E-2)[&rate=4.913671228949808E-4]:1.71594742792E-1,58[&rate=4.913671228949808E-4]:2.609602486336E-1)[&rate=4.913671228949808E-4]:4.152464324962E-2,(55[&rate=4.913671228949808E-4]:2.062833540454E-1,56[&rate=4.913671228949808E-4]:2.062833540454E-1)[&rate=4.913671228949808E-4]:6.887913346612E-2)[&rate=4.913671228949808E-4]:2.073137475064E-1,59[&rate=4.913671228949808E-4]:4.906729563296E-1)[&rate=4.913671228949808E-4]:3.728408576114E-1,68[&rate=4.913671228949808E-4]:8.14333486072E-1)[&rate=4.913671228949808E-4]:3.424656648532E-1)[&rate=4.913671228949808E-4]:1.293845119947E-1)[&rate=4.913671228949808E-4]:1.351903754122E-1,34[&rate=4.913671228949808E-4]:1.063970192985E-2)[&rate=4.913671228949808E-4]:1.186674665755E-2)[&rate=4.913671228949808E-4]:1.019533451105E-1);
tree STATE_45270000 [&joint=-20991.020043704437,lnP=-20991.020043704437] = [&R] (((((67[&rate=5.365762641998598E-4]:3.511984287729E-1,((124[&rate=5.365762641998598E-4]:1.76239316686E-1,123[&rate=5.365762641998598E-4]:1.789715571231E-1)[&rate=5.365762641998598E-4]:1.090575125536E-1,122[&rate=5.365762641998598E-4]:2.880290696767E-1)[&rate=5.365762641998598E-4]:5.644419094369E-1)[&rate=5.365762641998598E-4]:1.905238195408E-1,((((135[&rate=5.365762641998598E-4]:3.282869169007E-1,(138[&rate=5.365762641998598E-4]:2.191424058066E-1,136[&rate=5.365762641998598E-4]:8.763555649137E-2)[&rate=5.365762641998598E-4]:3.091445110942E-1)[&rate=5.365762641998598E-4]:1.083539369867E0,126[&rate=5.365762641998598E-4]:9.740689696031E-1)[&rate=5.365762641998598E-4]:1.900996439418E-1,(120[&rate=5.365762641998598E-4]:1.348306038679E0,119[&rate=5.365762641998598E-4]:1.444196449638E0)[&rate=5.365762641998598E-4]:5.056746865511E-1)[&rate=5.365762641998598E-4]:2.197374957086E-1,66[&rate=5.365762641998598E-4]:1.367319195684E-1)[&rate=5.365762641998598E-4]:4.049903287452E-1)[&rate=5.365762641998598E-4]:3.296952019007E-1,(34[&rate=5.365762641998598E-4]:2.736430840779E-3,((((((((((101[&rate=5.365762641998598E-4]:8.878871512546E-1,((((((116[&rate=5.365762641998598E-4]:6.3819657496E-1,((139[&rate=5.365762641998598E-4]:4.636489892041E-1,106[&rate=5.365762641998598E-4]:2.718681672864E-1)[&rate=5.365762641998598E-4]:1.057602414323E-1,(111[&rate=5.365762641998598E-4]:2.940598549175E-1,104[&rate=5.365762641998598E-4]:2.776214987531E-1)[&rate=5.365762641998598E-4]:1.000069099656E-1)[&rate=5.365762641998598E-4]:3.208421388441E-1)[&rate=5.365762641998598E-4]:1.847693448844E-2,(148[&rate=5.365762641998598E-4]:2.553140538509E-1,143[&rate=5.365762641998598E-4]:2.525743278236E-1)[&rate=5.365762641998598E-4]:4.397156199812E-1)[&rate=5.365762641998598E-4]:1.619329139484E-1,(((13[&rate=5.365762641998598E-4]:5.256404492151E-1,19[&rate=5.365762641998598E-4]:5.639966135988E-1)[&rate=5.365762641998598E-4]:1.401404762445E-1,115[&rate=5.365762641998598E-4]:5.835891446378E-1)[&rate=5.365762641998598E-4]:8.034369926307E-2,(((109[&rate=5.365762641998598E-4]:3.929697208927E-1,(114[&rate=5.365762641998598E-4]:1.529356222573E-1,112[&rate=5.365762641998598E-4]:2.351274030791E-1)[&rate=5.365762641998598E-4]:1.60582043841E-1)[&rate=5.365762641998598E-4]:1.877197119674E-1,108[&rate=5.365762641998598E-4]:5.58771624641E-1)[&rate=5.365762641998598E-4]:5.373432229737E-3,107[&rate=5.365762641998598E-4]:5.668847828981E-1)[&rate=5.365762641998598E-4]:1.573220336055E-1)[&rate=5.365762641998598E-4]:1.54673579496E-1)[&rate=5.365762641998598E-4]:8.264356458382E-2,(((((14[&rate=5.365762641998598E-4]:3.927092567977E-1,17[&rate=5.365762641998598E-4]:4.310654211814E-1)[&rate=5.365762641998598E-4]:2.512079969542E-1,113[&rate=5.365762641998598E-4]:6.439172537519E-1)[&rate=5.365762641998598E-4]:3.375460055243E-2,9[&rate=5.365762641998598E-4]:6.694526762222E-1)[&rate=5.365762641998598E-4]:7.156179628548E-2,(4[&rate=5.365762641998598E-4]:9.351417032268E-2,30[&rate=5.365762641998598E-4]:2.661169100487E-1)[&rate=5.365762641998598E-4]:5.981852336919E-1)[&rate=5.365762641998598E-4]:2.582202708225E-2,(105[&rate=5.365762641998598E-4]:5.985226027177E-1,(110[&rate=5.365762641998598E-4]:3.765107812885E-1,117[&rate=5.365762641998598E-4]:3.847299593708E-1)[&rate=5.365762641998598E-4]:2.439296296483E-1)[&rate=5.365762641998598E-4]:1.491358146805E-1)[&rate=5.365762641998598E-4]:2.083860911305E-1)[&rate=5.365762641998598E-4]:2.752537346205E-1,((((141[&rate=5.365762641998598E-4]:3.217147949883E-1,145[&rate=5.365762641998598E-4]:3.244545210158E-1)[&rate=5.365762641998598E-4]:2.402512342409E-1,144[&rate=5.365762641998598E-4]:5.592263032018E-1)[&rate=5.365762641998598E-4]:1.16931393314E-1,142[&rate=5.365762641998598E-4]:6.816371485708E-1)[&rate=5.365762641998598E-4]:7.268798564304E-1,((102[&rate=5.365762641998598E-4]:4.357495251352E-2,(24[&rate=5.365762641998598E-4]:1.117121311493E0,((21[&rate=5.365762641998598E-4]:4.858975016486E-1,28[&rate=5.365762641998598E-4]:5.105550358951E-1)[&rate=5.365762641998598E-4]:2.979003053664E-1,1[&rate=5.365762641998598E-4]:2.21539713985E-2)[&rate=5.365762641998598E-4]:3.141454222861E-1)[&rate=5.365762641998598E-4]:8.80974766371E-2)[&rate=5.365762641998598E-4]:8.341745651924E-2,(((20[&rate=5.365762641998598E-4]:5.400592520753E-1,25[&rate=5.365762641998598E-4]:5.592373342671E-1)[&rate=5.365762641998598E-4]:2.033493543793E-1,23[&rate=5.365762641998598E-4]:7.516277845367E-1)[&rate=5.365762641998598E-4]:7.49463943472E-2,(11[&rate=5.365762641998598E-4]:3.229335654471E-1,140[&rate=5.365762641998598E-4]:3.037554832554E-1)[&rate=5.365762641998598E-4]:4.187091065876E-1)[&rate=5.365762641998598E-4]:4.511031616556E-1)[&rate=5.365762641998598E-4]:3.494925350264E-2)[&rate=5.365762641998598E-4]:2.278123814803E-2)[&rate=5.365762641998598E-4]:1.559507849804E-1,(((89[&rate=5.365762641998598E-4]:2.443682477606E-2,88[&rate=5.365762641998598E-4]:1.073819463904E-2)[&rate=5.365762641998598E-4]:4.45459900536E-1,(((((86[&rate=5.365762641998598E-4]:1.854537386503E-2,(84[&rate=5.365762641998598E-4]:1.470788629706E-2,85[&rate=5.365762641998598E-4]:1.470788629706E-2)[&rate=5.365762641998598E-4]:3.83748756797E-3)[&rate=5.365762641998598E-4]:3.645559846222E-2,93[&rate=5.365762641998598E-4]:6.869960246427E-2)[&rate=5.365762641998598E-4]:2.948481133912E-2,83[&rate=5.365762641998598E-4]:8.448578366637E-2)[&rate=5.365762641998598E-4]:6.749775888388E-2,(92[&rate=5.365762641998598E-4]:1.115966544801E-1,(90[&rate=5.365762641998598E-4]:3.20100430212E-2,91[&rate=5.365762641998598E-4]:3.20100430212E-2)[&rate=5.365762641998598E-4]:7.95866114589E-2)[&rate=5.365762641998598E-4]:5.408551820717E-2)[&rate=5.365762641998598E-4]:7.447712147264E-2,87[&rate=5.365762641998598E-4]:2.264606640229E-1)[&rate=5.365762641998598E-4]:2.297374311521E-1)[&rate=5.365762641998598E-4]:7.227830727356E-1,((((10[&rate=5.365762641998598E-4]:2.540926950803E-1,15[&rate=5.365762641998598E-4]:2.924488594637E-1)[&rate=5.365762641998598E-4]:3.264123189129E-1,6[&rate=5.365762641998598E-4]:5.640666578288E-1)[&rate=5.365762641998598E-4]:3.473923854902E-2,18[&rate=5.365762641998598E-4]:6.61819595008E-1)[&rate=5.365762641998598E-4]:6.052676377651E-2,3[&rate=5.365762641998598E-4]:6.072778656339E-1)[&rate=5.365762641998598E-4]:3.197727487963E-2)[&rate=5.365762641998598E-4]:6.98678819123E-1)[&rate=5.365762641998598E-4]:5.526929176457E-1)[&rate=5.365762641998598E-4]:4.51292114769E-1,16[&rate=5.365762641998598E-4]:2.451508033147E0)[&rate=5.365762641998598E-4]:9.375188830973E-2,(147[&rate=5.365762641998598E-4]:4.616686377471E-1,(((26[&rate=5.365762641998598E-4]:7.263424981784E-1,(22[&rate=5.365762641998598E-4]:6.259100483402E-1,27[&rate=5.365762641998598E-4]:6.423484045045E-1)[&rate=5.365762641998598E-4]:8.947354572859E-2)[&rate=5.365762641998598E-4]:7.040405395974E-2,(31[&rate=5.365762641998598E-4]:5.938829525101E-1,2[&rate=5.365762641998598E-4]:3.664856922361E-1)[&rate=5.365762641998598E-4]:2.466992160664E-1)[&rate=5.365762641998598E-4]:7.911980386363E-3,(7[&rate=5.365762641998598E-4]:1.571015543858E-1,8[&rate=5.365762641998598E-4]:1.571015543858E-1)[&rate=5.365762641998598E-4]:5.407076630702E-1)[&rate=5.365762641998598E-4]:1.739920502707E0)[&rate=5.365762641998598E-4]:5.547540677279E-2)[&rate=5.365762641998598E-4]:2.482109575952E-2,39[&rate=5.365762641998598E-4]:4.845880910991E-1)[&rate=5.365762641998598E-4]:3.70859823219E-2,(97[&rate=5.365762641998598E-4]:2.655715063635E-1,146[&rate=5.365762641998598E-4]:4.568283369646E-1)[&rate=5.365762641998598E-4]:1.850643156913E-1)[&rate=5.365762641998598E-4]:3.871646707167E-1,40[&rate=5.365762641998598E-4]:9.088387441377E-1)[&rate=5.365762641998598E-4]:4.464233926042E-2,(98[&rate=5.365762641998598E-4]:1.008293159164E0,(((94[&rate=5.365762641998598E-4]:1.257061739939E-1,100[&rate=5.365762641998598E-4]:1.257061739939E-1)[&rate=5.365762641998598E-4]:1.968341862831E-1,95[&rate=5.365762641998598E-4]:4.072398138291E-1)[&rate=5.365762641998598E-4]:5.43316141293E-1,(99[&rate=5.365762641998598E-4]:6.879150761003E-1,96[&rate=5.365762641998598E-4]:6.523959504175E-1)[&rate=5.365762641998598E-4]:2.735698407703E-1)[&rate=5.365762641998598E-4]:6.866616579025E-2)[&rate=5.365762641998598E-4]:7.360322478082E-2)[&rate=5.365762641998598E-4]:1.849913999775E-1,38[&rate=5.365762641998598E-4]:1.070166472447E0)[&rate=5.365762641998598E-4]:3.045314854707E-1,((121[&rate=5.365762641998598E-4]:2.1108027131E0,36[&rate=5.365762641998598E-4]:3.13506583055E-2)[&rate=5.365762641998598E-4]:3.236734236727E-1,((127[&rate=5.365762641998598E-4]:2.700391246782E0,35[&rate=5.365762641998598E-4]:1.332679591107E-1)[&rate=5.365762641998598E-4]:1.524343326359E-1,(((128[&rate=5.365762641998598E-4]:1.217794179462E0,((118[&rate=5.365762641998598E-4]:7.305219243997E-1,69[&rate=5.365762641998598E-4]:7.414808285093E-1)[&rate=5.365762641998598E-4]:3.185815123056E-2,((132[&rate=5.365762641998598E-4]:1.161339689575E-1,129[&rate=5.365762641998598E-4]:1.133942429301E-1)[&rate=5.365762641998598E-4]:1.074186061705E-1,(130[&rate=5.365762641998598E-4]:1.904833466222E-1,131[&rate=5.365762641998598E-4]:1.932230726495E-1)[&rate=5.365762641998598E-4]:3.032950247847E-2)[&rate=5.365762641998598E-4]:4.045809251597E-1)[&rate=5.365762641998598E-4]:5.951401312293E-1)[&rate=5.365762641998598E-4]:3.639027781193E-2,(((60[&rate=5.365762641998598E-4]:6.345010710448E-2,64[&rate=5.365762641998598E-4]:2.141350386112E-1)[&rate=5.365762641998598E-4]:1.326153943453E-1,(65[&rate=5.365762641998598E-4]:1.935014269138E-1,62[&rate=5.365762641998598E-4]:3.852822488315E-1)[&rate=5.365762641998598E-4]:2.564074536002E-3)[&rate=5.365762641998598E-4]:2.021818730379E-1,(61[&rate=5.365762641998598E-4]:1.496996099498E-1,63[&rate=5.365762641998598E-4]:1.086037195387E-1)[&rate=5.365762641998598E-4]:4.403285864556E-1)[&rate=5.365762641998598E-4]:8.038822882661E-1)[&rate=5.365762641998598E-4]:5.494723056832E-1,(45[&rate=5.365762641998598E-4]:7.728035153485E-1,(((((46[&rate=5.365762641998598E-4]:3.675169795271E-1,43[&rate=5.365762641998598E-4]:3.675169795271E-1)[&rate=5.365762641998598E-4]:9.865276139788E-2,(42[&rate=5.365762641998598E-4]:3.945610766213E-1,(41[&rate=5.365762641998598E-4]:3.820915678089E-1,48[&rate=5.365762641998598E-4]:4.258074148034E-1)[&rate=5.365762641998598E-4]:7.005027938201E-3)[&rate=5.365762641998598E-4]:2.242833643491E-2)[&rate=5.365762641998598E-4]:2.109090544227E-1,(47[&rate=5.365762641998598E-4]:6.564945260004E-1,(50[&rate=5.365762641998598E-4]:3.291455966278E-1,49[&rate=5.365762641998598E-4]:3.291455966278E-1)[&rate=5.365762641998598E-4]:2.945620441268E-1)[&rate=5.365762641998598E-4]:2.058426934729E-2)[&rate=5.365762641998598E-4]:5.087172751992E-4,44[&rate=5.365762641998598E-4]:6.721230317486E-1)[&rate=5.365762641998598E-4]:4.01494406075E-3,51[&rate=5.365762641998598E-4]:6.542800523121E-1)[&rate=5.365762641998598E-4]:9.939777997624E-2)[&rate=5.365762641998598E-4]:2.574570353176E-1)[&rate=5.365762641998598E-4]:1.081265207693E-2)[&rate=5.365762641998598E-4]:2.274644776583E-2)[&rate=5.365762641998598E-4]:4.638837718893E-1)[&rate=5.365762641998598E-4]:4.066012123174E-2,(((((77[&rate=5.365762641998598E-4]:4.066955052658E-1,(((79[&rate=5.365762641998598E-4]:1.935983939947E-1,(78[&rate=5.365762641998598E-4]:1.570635529008E-1,(72[&rate=5.365762641998598E-4]:9.137246361206E-2,82[&rate=5.365762641998598E-4]:1.215094499134E-1)[&rate=5.365762641998598E-4]:4.377328106944E-2)[&rate=5.365762641998598E-4]:3.653484109392E-2)[&rate=5.365762641998598E-4]:8.154845078087E-2,(71[&rate=5.365762641998598E-4]:2.386448474807E-1,73[&rate=5.365762641998598E-4]:3.071379981655E-1)[&rate=5.365762641998598E-4]:9.104737020887E-3)[&rate=5.365762641998598E-4]:8.663354873668E-2,(81[&rate=5.365762641998598E-4]:8.100949557387E-2,80[&rate=5.365762641998598E-4]:8.100949557387E-2)[&rate=5.365762641998598E-4]:2.725517198561E-1)[&rate=5.365762641998598E-4]:9.29867339739E-3)[&rate=5.365762641998598E-4]:4.495452773571E-1,(((70[&rate=5.365762641998598E-4]:4.866369453144E-1,74[&rate=5.365762641998598E-4]:5.249931096978E-1)[&rate=5.365762641998598E-4]:2.078729184382E-2,76[&rate=5.365762641998598E-4]:5.457804015416E-1)[&rate=5.365762641998598E-4]:3.061565542354E-1,75[&rate=5.365762641998598E-4]:8.51936955777E-1)[&rate=5.365762641998598E-4]:9.783278900571E-3)[&rate=5.365762641998598E-4]:6.426006429991E-1,((((133[&rate=5.365762641998598E-4]:4.675904942631E-1,(134[&rate=5.365762641998598E-4]:3.713664642551E-1,137[&rate=5.365762641998598E-4]:4.425993409673E-1)[&rate=5.365762641998598E-4]:6.608704370682E-2)[&rate=5.365762641998598E-4]:9.027661578993E-1,52[&rate=5.365762641998598E-4]:5.964738765055E-1)[&rate=5.365762641998598E-4]:4.855372906171E-2,((29[&rate=5.365762641998598E-4]:5.77120889579E-1,(5[&rate=5.365762641998598E-4]:3.430149898696E-1,12[&rate=5.365762641998598E-4]:3.81371154253E-1)[&rate=5.365762641998598E-4]:8.89004202575E-2)[&rate=5.365762641998598E-4]:3.065539107649E-1,103[&rate=5.365762641998598E-4]:6.507980880151E-1)[&rate=5.365762641998598E-4]:1.658523252113E0)[&rate=5.365762641998598E-4]:1.12017974782E-1,53[&rate=5.365762641998598E-4]:7.488488590378E-1)[&rate=5.365762641998598E-4]:9.008960026751E-3)[&rate=5.365762641998598E-4]:1.538275749896E-1,125[&rate=5.365762641998598E-4]:7.01302880393E-1)[&rate=5.365762641998598E-4]:5.556318828722E-1,(((((((56[&rate=5.365762641998598E-4]:2.287606224212E-1,54[&rate=5.365762641998598E-4]:1.987059776126E-1)[&rate=5.365762641998598E-4]:6.950595117942E-3,37[&rate=5.365762641998598E-4]:2.821593049709E-1)[&rate=5.365762641998598E-4]:1.314769844787E-2,59[&rate=5.365762641998598E-4]:2.570556372986E-1)[&rate=5.365762641998598E-4]:4.54189990119E-2,58[&rate=5.365762641998598E-4]:3.216003193706E-1)[&rate=5.365762641998598E-4]:3.378341394773E-3,55[&rate=5.365762641998598E-4]:2.976562563937E-1)[&rate=5.365762641998598E-4]:9.178433216501E-2,57[&rate=5.365762641998598E-4]:4.003695503074E-1)[&rate=5.365762641998598E-4]:4.817172445922E-1,68[&rate=5.365762641998598E-4]:8.301742265936E-1)[&rate=5.365762641998598E-4]:2.600938700049E-1)[&rate=5.365762641998598E-4]:2.704451738073E-1)[&rate=5.365762641998598E-4]:5.275749683739E-2)[&rate=5.365762641998598E-4]:5.667320743574E-3)[&rate=5.365762641998598E-4]:9.717441378402E-2,32[&rate=5.365762641998598E-4]:8.366035714929E-2)[&rate=5.365762641998598E-4]:2.175536809351E-1,33[&rate=5.365762641998598E-4]:3.066934901391E-1);
tree STATE_45360000 [&joint=-21008.90678308298,lnP=-21008.90678308298] = [&R] ((((((67[&rate=5.54672141364616E-4]:1.504386792325E-1,((123[&rate=5.54672141364616E-4]:9.237568723026E-2,124[&rate=5.54672141364616E-4]:8.964344679314E-2)[&rate=5.54672141364616E-4]:2.089557156466E-1,122[&rate=5.54672141364616E-4]:3.013314028769E-1)[&rate=5.54672141364616E-4]:3.503798266963E-1)[&rate=5.54672141364616E-4]:1.242220168383E-1,(66[&rate=5.54672141364616E-4]:2.528615067771E-1,(((119[&rate=5.54672141364616E-4]:8.630533735028E-1,120[&rate=5.54672141364616E-4]:7.671629625439E-1)[&rate=5.54672141364616E-4]:5.007681016958E-1,(135[&rate=5.54672141364616E-4]:3.843552013233E-1,(138[&rate=5.54672141364616E-4]:2.026993304558E-1,136[&rate=5.54672141364616E-4]:7.119248114063E-2)[&rate=5.54672141364616E-4]:3.816558708675E-1)[&rate=5.54672141364616E-4]:6.315210683959E-1)[&rate=5.54672141364616E-4]:7.888868299243E-1,126[&rate=5.54672141364616E-4]:1.367005782479E0)[&rate=5.54672141364616E-4]:1.33029913983E-1)[&rate=5.54672141364616E-4]:2.179918929372E-2)[&rate=5.54672141364616E-4]:5.242878053906E-1,(((((52[&rate=5.54672141364616E-4]:4.37941312697E-1,((29[&rate=5.54672141364616E-4]:6.173607664473E-1,(5[&rate=5.54672141364616E-4]:4.222588497974E-1,12[&rate=5.54672141364616E-4]:4.606150141808E-1)[&rate=5.54672141364616E-4]:4.989643719793E-2)[&rate=5.54672141364616E-4]:2.552040181481E-1,103[&rate=5.54672141364616E-4]:6.396880722666E-1)[&rate=5.54672141364616E-4]:1.462546974991E0)[&rate=5.54672141364616E-4]:1.892982893019E-1,(((77[&rate=5.54672141364616E-4]:4.034990091647E-1,73[&rate=5.54672141364616E-4]:4.089784612194E-1)[&rate=5.54672141364616E-4]:3.452691999102E-1,((81[&rate=5.54672141364616E-4]:1.817486275809E-1,80[&rate=5.54672141364616E-4]:1.817486275809E-1)[&rate=5.54672141364616E-4]:4.421837655403E-1,(((72[&rate=5.54672141364616E-4]:1.377208830835E-1,78[&rate=5.54672141364616E-4]:1.596386913028E-1)[&rate=5.54672141364616E-4]:2.287517643079E-1,71[&rate=5.54672141364616E-4]:3.609931953366E-1)[&rate=5.54672141364616E-4]:7.257426343769E-2,(82[&rate=5.54672141364616E-4]:3.479121763332E-1,79[&rate=5.54672141364616E-4]:3.396929982511E-1)[&rate=5.54672141364616E-4]:1.212717207972E-1)[&rate=5.54672141364616E-4]:1.711868521552E-1)[&rate=5.54672141364616E-4]:8.100019951521E-2)[&rate=5.54672141364616E-4]:2.432960742011E-1,((76[&rate=5.54672141364616E-4]:4.669503275006E-1,(74[&rate=5.54672141364616E-4]:3.891743283852E-1,70[&rate=5.54672141364616E-4]:3.508181640018E-1)[&rate=5.54672141364616E-4]:7.777599911535E-2)[&rate=5.54672141364616E-4]:1.585378889657E-1,75[&rate=5.54672141364616E-4]:6.254882164663E-1)[&rate=5.54672141364616E-4]:3.720555188644E-1)[&rate=5.54672141364616E-4]:3.679622039689E-1)[&rate=5.54672141364616E-4]:2.510321920195E-3,(((134[&rate=5.54672141364616E-4]:4.592699600962E-1,137[&rate=5.54672141364616E-4]:5.305028368084E-1)[&rate=5.54672141364616E-4]:3.498172638964E-2,133[&rate=5.54672141364616E-4]:5.24388672787E-1)[&rate=5.54672141364616E-4]:8.473617666016E-1,53[&rate=5.54672141364616E-4]:5.896709424203E-1)[&rate=5.54672141364616E-4]:3.188226018737E-2)[&rate=5.54672141364616E-4]:5.491778904843E-1,125[&rate=5.54672141364616E-4]:9.603485794308E-1)[&rate=5.54672141364616E-4]:3.653097388364E-1,((((56[&rate=5.54672141364616E-4]:2.92581304065E-1,55[&rate=5.54672141364616E-4]:2.92581304065E-1)[&rate=5.54672141364616E-4]:1.220541480545E-1,((57[&rate=5.54672141364616E-4]:1.289893177432E-1,(54[&rate=5.54672141364616E-4]:8.062562901536E-2,37[&rate=5.54672141364616E-4]:1.571283612558E-1)[&rate=5.54672141364616E-4]:7.38008217045E-3)[&rate=5.54672141364616E-4]:2.979027959473E-2,58[&rate=5.54672141364616E-4]:1.751730399609E-1)[&rate=5.54672141364616E-4]:2.667848165303E-1)[&rate=5.54672141364616E-4]:1.896977177758E-1,59[&rate=5.54672141364616E-4]:6.125298912069E-1)[&rate=5.54672141364616E-4]:2.817785106991E-1,68[&rate=5.54672141364616E-4]:8.45128074037E-1)[&rate=5.54672141364616E-4]:3.138635775634E-1)[&rate=5.54672141364616E-4]:1.876774876332E-1)[&rate=5.54672141364616E-4]:9.424762885357E-2,(32[&rate=5.54672141364616E-4]:4.782353431453E-3,34[&rate=5.54672141364616E-4]:2.670016165054E-2)[&rate=5.54672141364616E-4]:3.48227003433E-3)[&rate=5.54672141364616E-4]:2.987944331644E-2,((((((2[&rate=5.54672141364616E-4]:7.887367241662E-1,(31[&rate=5.54672141364616E-4]:8.414467263998E-1,((22[&rate=5.54672141364616E-4]:3.116222562599E-1,27[&rate=5.54672141364616E-4]:3.280606124242E-1)[&rate=5.54672141364616E-4]:3.32030618639E-1,((7[&rate=5.54672141364616E-4]:8.077614962146E-2,8[&rate=5.54672141364616E-4]:8.077614962146E-2)[&rate=5.54672141364616E-4]:4.390656343076E-1,26[&rate=5.54672141364616E-4]:6.266910989976E-1)[&rate=5.54672141364616E-4]:2.792068001094E-2)[&rate=5.54672141364616E-4]:1.429993309528E-1)[&rate=5.54672141364616E-4]:1.746872580405E-1)[&rate=5.54672141364616E-4]:1.761138162371E0,(16[&rate=5.54672141364616E-4]:2.636835362664E0,(101[&rate=5.54672141364616E-4]:1.343081822652E0,((((10[&rate=5.54672141364616E-4]:3.056048792458E-1,15[&rate=5.54672141364616E-4]:3.439610436293E-1)[&rate=5.54672141364616E-4]:3.522400447206E-1,(6[&rate=5.54672141364616E-4]:4.820014886501E-1,(3[&rate=5.54672141364616E-4]:1.130191448043E-1,18[&rate=5.54672141364616E-4]:2.280876379549E-1)[&rate=5.54672141364616E-4]:3.169275493253E-1)[&rate=5.54672141364616E-4]:1.594050791519E-1)[&rate=5.54672141364616E-4]:2.208810570124E-1,(((84[&rate=5.54672141364616E-4]:2.092716275734E-2,93[&rate=5.54672141364616E-4]:3.462579289435E-2)[&rate=5.54672141364616E-4]:9.192018735727E-2,(92[&rate=5.54672141364616E-4]:7.398274475622E-2,(90[&rate=5.54672141364616E-4]:5.420336833039E-2,91[&rate=5.54672141364616E-4]:5.420336833039E-2)[&rate=5.54672141364616E-4]:1.977937642582E-2)[&rate=5.54672141364616E-4]:5.25632354954E-2)[&rate=5.54672141364616E-4]:3.33589470496E-1,((86[&rate=5.54672141364616E-4]:2.68876373165E-1,(85[&rate=5.54672141364616E-4]:1.714044421307E-1,83[&rate=5.54672141364616E-4]:1.714044421307E-1)[&rate=5.54672141364616E-4]:9.747193103429E-2)[&rate=5.54672141364616E-4]:8.783601014791E-2,(87[&rate=5.54672141364616E-4]:2.689719024679E-1,(89[&rate=5.54672141364616E-4]:7.654990919981E-2,88[&rate=5.54672141364616E-4]:6.285127906279E-2)[&rate=5.54672141364616E-4]:2.061206234051E-1)[&rate=5.54672141364616E-4]:8.774048084504E-2)[&rate=5.54672141364616E-4]:8.97244372977E-2)[&rate=5.54672141364616E-4]:9.035220370805E-1)[&rate=5.54672141364616E-4]:8.407442782592E-1,(((((11[&rate=5.54672141364616E-4]:7.212490803135E-1,140[&rate=5.54672141364616E-4]:7.020709981218E-1)[&rate=5.54672141364616E-4]:4.991565019622E-2,(23[&rate=5.54672141364616E-4]:7.186383703494E-1,(25[&rate=5.54672141364616E-4]:2.86140745128E-1,20[&rate=5.54672141364616E-4]:2.669626629363E-1)[&rate=5.54672141364616E-4]:4.43456529331E-1)[&rate=5.54672141364616E-4]:1.374578670096E-1)[&rate=5.54672141364616E-4]:7.919938571646E-1,102[&rate=5.54672141364616E-4]:4.974051630168E-1)[&rate=5.54672141364616E-4]:1.98167210445E-2,(((21[&rate=5.54672141364616E-4]:7.126651966437E-1,28[&rate=5.54672141364616E-4]:7.373227308901E-1)[&rate=5.54672141364616E-4]:2.37871229434E-1,24[&rate=5.54672141364616E-4]:9.697145082694E-1)[&rate=5.54672141364616E-4]:1.412723228685E-1,1[&rate=5.54672141364616E-4]:3.301649133296E-1)[&rate=5.54672141364616E-4]:5.678788885398E-1)[&rate=5.54672141364616E-4]:4.474070788843E-2,((((((13[&rate=5.54672141364616E-4]:5.746461560928E-1,19[&rate=5.54672141364616E-4]:6.130023204764E-1)[&rate=5.54672141364616E-4]:9.014839844742E-2,(108[&rate=5.54672141364616E-4]:6.068431378164E-1,((109[&rate=5.54672141364616E-4]:3.775769274063E-1,(112[&rate=5.54672141364616E-4]:2.435752128928E-1,114[&rate=5.54672141364616E-4]:1.613834320709E-1)[&rate=5.54672141364616E-4]:1.367414405408E-1)[&rate=5.54672141364616E-4]:5.345127888252E-3,107[&rate=5.54672141364616E-4]:3.637439731028E-1)[&rate=5.54672141364616E-4]:2.45838890741E-1)[&rate=5.54672141364616E-4]:3.329388247733E-2)[&rate=5.54672141364616E-4]:2.087749633487E-1,115[&rate=5.54672141364616E-4]:7.91377737067E-1)[&rate=5.54672141364616E-4]:4.912079524724E-2,((139[&rate=5.54672141364616E-4]:4.601403725618E-1,(104[&rate=5.54672141364616E-4]:1.58798609974E-1,(111[&rate=5.54672141364616E-4]:4.190360990296E-2,106[&rate=5.54672141364616E-4]:2.546525373858E-2)[&rate=5.54672141364616E-4]:1.333333562354E-1)[&rate=5.54672141364616E-4]:1.095609406701E-1)[&rate=5.54672141364616E-4]:4.95436305014E-1,(116[&rate=5.54672141364616E-4]:5.180931313061E-1,(148[&rate=5.54672141364616E-4]:2.084962134213E-1,143[&rate=5.54672141364616E-4]:2.057564873939E-1)[&rate=5.54672141364616E-4]:3.479530822686E-1)[&rate=5.54672141364616E-4]:1.854287517492E-1)[&rate=5.54672141364616E-4]:1.369766492589E-1)[&rate=5.54672141364616E-4]:4.770136583796E-1,(((113[&rate=5.54672141364616E-4]:6.155859456332E-1,110[&rate=5.54672141364616E-4]:6.101064935785E-1)[&rate=5.54672141364616E-4]:1.133839448298E-2,105[&rate=5.54672141364616E-4]:5.995270798424E-1)[&rate=5.54672141364616E-4]:2.743611064841E-1,((4[&rate=5.54672141364616E-4]:2.512688740799E-1,30[&rate=5.54672141364616E-4]:4.23871613806E-1)[&rate=5.54672141364616E-4]:4.051305354841E-1,((117[&rate=5.54672141364616E-4]:6.403604380983E-1,(14[&rate=5.54672141364616E-4]:5.25299282894E-1,17[&rate=5.54672141364616E-4]:5.636554472777E-1)[&rate=5.54672141364616E-4]:1.123214291767E-1)[&rate=5.54672141364616E-4]:4.306802417619E-2,9[&rate=5.54672141364616E-4]:6.724695581648E-1)[&rate=5.54672141364616E-4]:3.324491989234E-2)[&rate=5.54672141364616E-4]:1.873517904611E-1)[&rate=5.54672141364616E-4]:4.984185249154E-1)[&rate=5.54672141364616E-4]:1.464458741492E-1,((144[&rate=5.54672141364616E-4]:5.894542158482E-1,(141[&rate=5.54672141364616E-4]:5.610550840575E-2,145[&rate=5.54672141364616E-4]:5.884523443334E-2)[&rate=5.54672141364616E-4]:5.360884334698E-1)[&rate=5.54672141364616E-4]:1.254820418333E-1,142[&rate=5.54672141364616E-4]:7.204157097364E-1)[&rate=5.54672141364616E-4]:9.983368756547E-1)[&rate=5.54672141364616E-4]:8.97853490244E-2)[&rate=5.54672141364616E-4]:9.175424263079E-2)[&rate=5.54672141364616E-4]:6.948444401259E-1)[&rate=5.54672141364616E-4]:1.814247728892E-1)[&rate=5.54672141364616E-4]:4.180664716064E-2)[&rate=5.54672141364616E-4]:1.298264713529E-1,((39[&rate=5.54672141364616E-4]:6.388977879095E-1,((40[&rate=5.54672141364616E-4]:6.099261723885E-1,((98[&rate=5.54672141364616E-4]:6.362779444899E-1,(99[&rate=5.54672141364616E-4]:6.037886642666E-1,96[&rate=5.54672141364616E-4]:5.682695385837E-1)[&rate=5.54672141364616E-4]:5.434720372057E-2)[&rate=5.54672141364616E-4]:2.647225870804E-2,((100[&rate=5.54672141364616E-4]:1.325836106671E-1,94[&rate=5.54672141364616E-4]:1.325836106671E-1)[&rate=5.54672141364616E-4]:1.716480743141E-1,95[&rate=5.54672141364616E-4]:3.889311385332E-1)[&rate=5.54672141364616E-4]:2.847480264135E-1)[&rate=5.54672141364616E-4]:7.559126973689E-2)[&rate=5.54672141364616E-4]:2.358067516159E-2,97[&rate=5.54672141364616E-4]:5.624685961839E-1)[&rate=5.54672141364616E-4]:5.390940359337E-3)[&rate=5.54672141364616E-4]:5.769902670168E-2,146[&rate=5.54672141364616E-4]:8.168153938461E-1)[&rate=5.54672141364616E-4]:2.637874044937E-2)[&rate=5.54672141364616E-4]:2.212788717185E-3,147[&rate=5.54672141364616E-4]:7.82565392958E-1)[&rate=5.54672141364616E-4]:1.953111120644E-1,38[&rate=5.54672141364616E-4]:8.52193444913E-1)[&rate=5.54672141364616E-4]:2.897437451216E-1,(((35[&rate=5.54672141364616E-4]:1.25208582365E-2,121[&rate=5.54672141364616E-4]:2.138548255497E0)[&rate=5.54672141364616E-4]:1.578104100378E-1,(((((118[&rate=5.54672141364616E-4]:6.3120354188E-1,(129[&rate=5.54672141364616E-4]:3.46696814204E-1,(132[&rate=5.54672141364616E-4]:3.246157513934E-1,(131[&rate=5.54672141364616E-4]:2.371460489346E-1,130[&rate=5.54672141364616E-4]:2.344063229072E-1)[&rate=5.54672141364616E-4]:8.746970245882E-2)[&rate=5.54672141364616E-4]:2.482078883793E-2)[&rate=5.54672141364616E-4]:1.475204263061E-1)[&rate=5.54672141364616E-4]:5.119586456604E-2,69[&rate=5.54672141364616E-4]:6.933583105557E-1)[&rate=5.54672141364616E-4]:5.859343811648E-1,128[&rate=5.54672141364616E-4]:1.128607760214E0)[&rate=5.54672141364616E-4]:2.010226013826E-1,((65[&rate=5.54672141364616E-4]:3.460424595092E-1,((60[&rate=5.54672141364616E-4]:1.854342518965E-2,64[&rate=5.54672141364616E-4]:1.692283566964E-1)[&rate=5.54672141364616E-4]:2.149577241407E-1,62[&rate=5.54672141364616E-4]:4.252819712481E-1)[&rate=5.54672141364616E-4]:1.125413101788E-1)[&rate=5.54672141364616E-4]:1.664230792457E-1,(61[&rate=5.54672141364616E-4]:1.378474487997E-1,63[&rate=5.54672141364616E-4]:9.675155838864E-2)[&rate=5.54672141364616E-4]:5.663989118729E-1)[&rate=5.54672141364616E-4]:7.651100283208E-1)[&rate=5.54672141364616E-4]:3.492960496619E-1,(((47[&rate=5.54672141364616E-4]:9.804956210301E-2,44[&rate=5.54672141364616E-4]:9.258508122875E-2)[&rate=5.54672141364616E-4]:4.882779685623E-1,45[&rate=5.54672141364616E-4]:5.781308093539E-1)[&rate=5.54672141364616E-4]:1.643652980307E-1,(((50[&rate=5.54672141364616E-4]:4.269607977813E-1,49[&rate=5.54672141364616E-4]:4.269607977813E-1)[&rate=5.54672141364616E-4]:2.434327206189E-1,51[&rate=5.54672141364616E-4]:6.758579992744E-1)[&rate=5.54672141364616E-4]:1.7662564308E-2,(46[&rate=5.54672141364616E-4]:4.378220661466E-1,(((48[&rate=5.54672141364616E-4]:2.646696700177E-1,41[&rate=5.54672141364616E-4]:2.209538230232E-1)[&rate=5.54672141364616E-4]:2.303620491209E-3,42[&rate=5.54672141364616E-4]:2.287219243887E-1)[&rate=5.54672141364616E-4]:1.166733401003E-1,43[&rate=5.54672141364616E-4]:3.945755923577E-1)[&rate=5.54672141364616E-4]:4.324647378893E-2)[&rate=5.54672141364616E-4]:2.830209018073E-1)[&rate=5.54672141364616E-4]:2.984986074202E-2)[&rate=5.54672141364616E-4]:1.630340915821E-1)[&rate=5.54672141364616E-4]:2.017198030395E-2)[&rate=5.54672141364616E-4]:9.387295449701E-3,(36[&rate=5.54672141364616E-4]:2.226308645485E-1,127[&rate=5.54672141364616E-4]:2.743178809754E0)[&rate=5.54672141364616E-4]:3.663041641276E-3)[&rate=5.54672141364616E-4]:3.598531797952E-1)[&rate=5.54672141364616E-4]:3.835038301122E-1)[&rate=5.54672141364616E-4]:2.253064008065E-1,33[&rate=5.54672141364616E-4]:2.689299196434E-1);
tree STATE_45450000 [&joint=-20978.444924034193,lnP=-20978.444924034193] = [&R] (((66[&rate=5.412370770034334E-4]:4.851798523852E-1,(126[&rate=5.412370770034334E-4]:1.493236229199E0,((135[&rate=5.412370770034334E-4]:3.011112750236E-1,(138[&rate=5.412370770034334E-4]:3.091163836686E-1,136[&rate=5.412370770034334E-4]:1.776095343534E-1)[&rate=5.412370770034334E-4]:1.919948913551E-1)[&rate=5.412370770034334E-4]:4.926899653533E-1,(119[&rate=5.412370770034334E-4]:1.140168982362E0,120[&rate=5.412370770034334E-4]:1.044278571404E0)[&rate=5.412370770034334E-4]:1.577463493823E-3)[&rate=5.412370770034334E-4]:1.137192305986E0)[&rate=5.412370770034334E-4]:2.391178128716E-1)[&rate=5.412370770034334E-4]:1.352226290761E-1,(67[&rate=5.412370770034334E-4]:1.943857504324E-1,(122[&rate=5.412370770034334E-4]:4.333998989618E-1,(123[&rate=5.412370770034334E-4]:9.516799275953E-2,124[&rate=5.412370770034334E-4]:9.243575232241E-2)[&rate=5.412370770034334E-4]:3.382319062023E-1)[&rate=5.412370770034334E-4]:2.622584018112E-1)[&rate=5.412370770034334E-4]:4.260167310289E-1)[&rate=5.412370770034334E-4]:4.067340017926E-1,((33[&rate=5.412370770034334E-4]:7.974194419186E-2,((32[&rate=5.412370770034334E-4]:2.540722983873E-3,((125[&rate=5.412370770034334E-4]:9.362897874466E-1,(((((29[&rate=5.412370770034334E-4]:4.608504849798E-1,(5[&rate=5.412370770034334E-4]:1.749329251217E-1,12[&rate=5.412370770034334E-4]:2.132890895051E-1)[&rate=5.412370770034334E-4]:1.407120804062E-1)[&rate=5.412370770034334E-4]:2.545969181496E-1,103[&rate=5.412370770034334E-4]:4.825706908006E-1)[&rate=5.412370770034334E-4]:1.481687890953E0,52[&rate=5.412370770034334E-4]:2.999648471931E-1)[&rate=5.412370770034334E-4]:2.291618989259E-1,(134[&rate=5.412370770034334E-4]:3.673591536248E-1,(137[&rate=5.412370770034334E-4]:3.066195319208E-1,133[&rate=5.412370770034334E-4]:2.655236415098E-1)[&rate=5.412370770034334E-4]:1.319724984162E-1)[&rate=5.412370770034334E-4]:9.055133818498E-1)[&rate=5.412370770034334E-4]:1.201105654119E-1,(53[&rate=5.412370770034334E-4]:5.299562830319E-1,((((81[&rate=5.412370770034334E-4]:4.910809439658E-2,80[&rate=5.412370770034334E-4]:4.910809439658E-2)[&rate=5.412370770034334E-4]:6.568514723787E-1,(77[&rate=5.412370770034334E-4]:3.951644610413E-1,(71[&rate=5.412370770034334E-4]:1.852744705837E-1,73[&rate=5.412370770034334E-4]:2.537676212686E-1)[&rate=5.412370770034334E-4]:1.468762918275E-1)[&rate=5.412370770034334E-4]:3.546307221723E-1)[&rate=5.412370770034334E-4]:1.234310229559E-2,((79[&rate=5.412370770034334E-4]:1.694107262206E-1,(78[&rate=5.412370770034334E-4]:6.140049589828E-2,72[&rate=5.412370770034334E-4]:3.948268767896E-2)[&rate=5.412370770034334E-4]:1.080102303224E-1)[&rate=5.412370770034334E-4]:8.739934571932E-2,82[&rate=5.412370770034334E-4]:2.65029250022E-1)[&rate=5.412370770034334E-4]:4.697117752132E-1)[&rate=5.412370770034334E-4]:6.428919101658E-2,(((74[&rate=5.412370770034334E-4]:4.663830103973E-1,70[&rate=5.412370770034334E-4]:4.280268460139E-1)[&rate=5.412370770034334E-4]:2.219931787284E-2,76[&rate=5.412370770034334E-4]:4.885823282702E-1)[&rate=5.412370770034334E-4]:1.32519144254E-1,75[&rate=5.412370770034334E-4]:6.211014725242E-1)[&rate=5.412370770034334E-4]:2.108054560564E-1)[&rate=5.412370770034334E-4]:4.445124130635E-1)[&rate=5.412370770034334E-4]:1.110843071876E-1)[&rate=5.412370770034334E-4]:5.056317108883E-1)[&rate=5.412370770034334E-4]:2.959236126511E-1,(((37[&rate=5.412370770034334E-4]:2.733735448953E-1,(((54[&rate=5.412370770034334E-4]:1.501270006721E-1,59[&rate=5.412370770034334E-4]:1.883783667923E-1)[&rate=5.412370770034334E-4]:2.360007999608E-2,58[&rate=5.412370770034334E-4]:2.311041298485E-1)[&rate=5.412370770034334E-4]:1.537189864322E-3,57[&rate=5.412370770034334E-4]:2.162478770899E-1)[&rate=5.412370770034334E-4]:2.160654212234E-2)[&rate=5.412370770034334E-4]:1.849960030131E-2,(55[&rate=5.412370770034334E-4]:1.971143815639E-1,56[&rate=5.412370770034334E-4]:1.971143815639E-1)[&rate=5.412370770034334E-4]:4.831067620087E-2)[&rate=5.412370770034334E-4]:1.831020442234E-1,68[&rate=5.412370770034334E-4]:3.875434954309E-1)[&rate=5.412370770034334E-4]:6.780032380001E-1)[&rate=5.412370770034334E-4]:3.696461341744E-1)[&rate=5.412370770034334E-4]:2.261739125961E-2,34[&rate=5.412370770034334E-4]:4.707592246256E-2)[&rate=5.412370770034334E-4]:4.910437789367E-2)[&rate=5.412370770034334E-4]:7.346432974367E-3,((((40[&rate=5.412370770034334E-4]:6.353990691022E-1,((39[&rate=5.412370770034334E-4]:3.109244907313E-1,(146[&rate=5.412370770034334E-4]:3.827083199029E-1,(((((22[&rate=5.412370770034334E-4]:3.54174336283E-1,27[&rate=5.412370770034334E-4]:3.706126924474E-1)[&rate=5.412370770034334E-4]:3.385074545771E-1,31[&rate=5.412370770034334E-4]:7.474763114082E-1)[&rate=5.412370770034334E-4]:8.633169121589E-2,((7[&rate=5.412370770034334E-4]:1.069905794857E-1,8[&rate=5.412370770034334E-4]:1.069905794857E-1)[&rate=5.412370770034334E-4]:4.601190737778E-1,26[&rate=5.412370770034334E-4]:6.73958968332E-1)[&rate=5.412370770034334E-4]:1.160134178536E-1)[&rate=5.412370770034334E-4]:9.916198006094E-2,2[&rate=5.412370770034334E-4]:7.055727224109E-1)[&rate=5.412370770034334E-4]:1.335714082439E0,16[&rate=5.412370770034334E-4]:2.170053928138E0)[&rate=5.412370770034334E-4]:1.779287386475E-1)[&rate=5.412370770034334E-4]:4.843475006339E-2)[&rate=5.412370770034334E-4]:3.052530272662E-1,147[&rate=5.412370770034334E-4]:6.735545671779E-1)[&rate=5.412370770034334E-4]:1.922155110465E-2)[&rate=5.412370770034334E-4]:1.009955353105E-2,((99[&rate=5.412370770034334E-4]:4.930839329765E-1,96[&rate=5.412370770034334E-4]:4.575648072937E-1)[&rate=5.412370770034334E-4]:6.892100830995E-2,((97[&rate=5.412370770034334E-4]:2.4362871443E-1,(((100[&rate=5.412370770034334E-4]:7.265031598111E-2,94[&rate=5.412370770034334E-4]:7.265031598111E-2)[&rate=5.412370770034334E-4]:1.072531828971E-1,95[&rate=5.412370770034334E-4]:2.646029524303E-1)[&rate=5.412370770034334E-4]:1.500982575637E-1,(101[&rate=5.412370770034334E-4]:8.58627843577E-1,((((6[&rate=5.412370770034334E-4]:5.526874244898E-1,(18[&rate=5.412370770034334E-4]:4.396838257852E-1,3[&rate=5.412370770034334E-4]:3.246153326346E-1)[&rate=5.412370770034334E-4]:1.760172973347E-1)[&rate=5.412370770034334E-4]:1.376227088047E-1,(10[&rate=5.412370770034334E-4]:4.579111837284E-1,15[&rate=5.412370770034334E-4]:4.962673481119E-1)[&rate=5.412370770034334E-4]:2.488373057305E-1)[&rate=5.412370770034334E-4]:2.335700626008E-1,((89[&rate=5.412370770034334E-4]:1.526580826011E-1,88[&rate=5.412370770034334E-4]:1.389594524641E-1)[&rate=5.412370770034334E-4]:9.349083356314E-2,(((86[&rate=5.412370770034334E-4]:1.163919844847E-1,((83[&rate=5.412370770034334E-4]:4.914901708815E-2,85[&rate=5.412370770034334E-4]:4.914901708815E-2)[&rate=5.412370770034334E-4]:5.883585849625E-2,(84[&rate=5.412370770034334E-4]:1.021751400557E-1,93[&rate=5.412370770034334E-4]:1.158737701927E-1)[&rate=5.412370770034334E-4]:5.809735528687E-3)[&rate=5.412370770034334E-4]:8.407108900316E-3)[&rate=5.412370770034334E-4]:6.898292481827E-2,87[&rate=5.412370770034334E-4]:1.85374909303E-1)[&rate=5.412370770034334E-4]:1.939194057877E-3,(92[&rate=5.412370770034334E-4]:1.03771325543E-1,(90[&rate=5.412370770034334E-4]:9.185227267828E-2,91[&rate=5.412370770034334E-4]:9.185227267828E-2)[&rate=5.412370770034334E-4]:1.191905286473E-2)[&rate=5.412370770034334E-4]:9.724140795487E-2)[&rate=5.412370770034334E-4]:4.513618266637E-2)[&rate=5.412370770034334E-4]:1.179101142745E0)[&rate=5.412370770034334E-4]:4.326171022615E-1,((((((107[&rate=5.412370770034334E-4]:5.610199769183E-1,(((114[&rate=5.412370770034334E-4]:1.403652371037E-1,112[&rate=5.412370770034334E-4]:2.225570179256E-1)[&rate=5.412370770034334E-4]:4.908122915367E-2,109[&rate=5.412370770034334E-4]:2.688985210519E-1)[&rate=5.412370770034334E-4]:2.594903819893E-1,108[&rate=5.412370770034334E-4]:5.064710948221E-1)[&rate=5.412370770034334E-4]:5.180915606881E-2)[&rate=5.412370770034334E-4]:1.000867277641E-1,(115[&rate=5.412370770034334E-4]:3.949987392466E-1,(13[&rate=5.412370770034334E-4]:3.595885449971E-1,19[&rate=5.412370770034334E-4]:3.979447093808E-1)[&rate=5.412370770034334E-4]:1.176019750713E-1)[&rate=5.412370770034334E-4]:2.05833992833E-1)[&rate=5.412370770034334E-4]:1.256411192507E-1,(((148[&rate=5.412370770034334E-4]:3.661197903059E-1,143[&rate=5.412370770034334E-4]:3.633800642785E-1)[&rate=5.412370770034334E-4]:1.647556805415E-1,116[&rate=5.412370770034334E-4]:4.925193064637E-1)[&rate=5.412370770034334E-4]:3.956438589095E-3,(104[&rate=5.412370770034334E-4]:2.197540964744E-1,(111[&rate=5.412370770034334E-4]:2.186648682111E-1,(106[&rate=5.412370770034334E-4]:1.803918777782E-1,139[&rate=5.412370770034334E-4]:3.721726996959E-1)[&rate=5.412370770034334E-4]:2.183463426853E-2)[&rate=5.412370770034334E-4]:1.752758442771E-2)[&rate=5.412370770034334E-4]:3.369956211811E-1)[&rate=5.412370770034334E-4]:2.299981062776E-1)[&rate=5.412370770034334E-4]:2.772677637207E-1,(113[&rate=5.412370770034334E-4]:8.856374240591E-1,((14[&rate=5.412370770034334E-4]:4.854234820724E-1,17[&rate=5.412370770034334E-4]:5.237796464561E-1)[&rate=5.412370770034334E-4]:2.501179212831E-1,(((117[&rate=5.412370770034334E-4]:3.297381356638E-1,9[&rate=5.412370770034334E-4]:3.187792315541E-1)[&rate=5.412370770034334E-4]:1.965508827989E-1,(4[&rate=5.412370770034334E-4]:1.535740107058E-1,30[&rate=5.412370770034334E-4]:3.261767504318E-1)[&rate=5.412370770034334E-4]:3.124410351541E-1)[&rate=5.412370770034334E-4]:4.293503945472E-2,(105[&rate=5.412370770034334E-4]:4.355609794227E-1,110[&rate=5.412370770034334E-4]:4.574787876418E-1)[&rate=5.412370770034334E-4]:1.035260921934E-1)[&rate=5.412370770034334E-4]:1.690570714656E-1)[&rate=5.412370770034334E-4]:1.500960207036E-1)[&rate=5.412370770034334E-4]:2.002959718139E-1)[&rate=5.412370770034334E-4]:1.551092369677E-1,(((145[&rate=5.412370770034334E-4]:2.229037511086E-2,141[&rate=5.412370770034334E-4]:1.955064908327E-2)[&rate=5.412370770034334E-4]:3.936589111663E-1,144[&rate=5.412370770034334E-4]:4.104698342222E-1)[&rate=5.412370770034334E-4]:3.644344823375E-1,142[&rate=5.412370770034334E-4]:7.803837686147E-1)[&rate=5.412370770034334E-4]:6.332616039522E-1)[&rate=5.412370770034334E-4]:5.192300602545E-2,((102[&rate=5.412370770034334E-4]:8.837149294323E-2,((140[&rate=5.412370770034334E-4]:5.335018554624E-1,11[&rate=5.412370770034334E-4]:5.526799376541E-1)[&rate=5.412370770034334E-4]:2.370075973989E-1,(23[&rate=5.412370770034334E-4]:6.020824320102E-1,(25[&rate=5.412370770034334E-4]:3.421842768092E-1,20[&rate=5.412370770034334E-4]:3.230061946175E-1)[&rate=5.412370770034334E-4]:2.708570593106E-1)[&rate=5.412370770034334E-4]:2.72536609892E-1)[&rate=5.412370770034334E-4]:3.644373825477E-1)[&rate=5.412370770034334E-4]:3.940898185348E-3,(((21[&rate=5.412370770034334E-4]:5.824583785307E-1,28[&rate=5.412370770034334E-4]:6.071159127771E-1)[&rate=5.412370770034334E-4]:2.284342373343E-1,1[&rate=5.412370770034334E-4]:4.924878024853E-2)[&rate=5.412370770034334E-4]:1.902303034492E-1,24[&rate=5.412370770034334E-4]:1.020301001506E0)[&rate=5.412370770034334E-4]:2.33655225239E-1)[&rate=5.412370770034334E-4]:1.26680644998E-1)[&rate=5.412370770034334E-4]:8.81891935371E-2)[&rate=5.412370770034334E-4]:5.569250659683E-1)[&rate=5.412370770034334E-4]:3.898932631157E-1)[&rate=5.412370770034334E-4]:3.931001809728E-2)[&rate=5.412370770034334E-4]:9.106642570921E-2,98[&rate=5.412370770034334E-4]:5.341486920517E-1)[&rate=5.412370770034334E-4]:5.99832573753E-3)[&rate=5.412370770034334E-4]:2.337669053903E-1)[&rate=5.412370770034334E-4]:2.135966295839E-1,38[&rate=5.412370770034334E-4]:7.90789241288E-1)[&rate=5.412370770034334E-4]:4.536438174395E-1,(((127[&rate=5.412370770034334E-4]:2.583346841121E0,121[&rate=5.412370770034334E-4]:2.14225095071E0)[&rate=5.412370770034334E-4]:3.588795649275E-1,36[&rate=5.412370770034334E-4]:4.216784608432E-1)[&rate=5.412370770034334E-4]:7.332574736667E-2,(35[&rate=5.412370770034334E-4]:4.073839419833E-1,(((((50[&rate=5.412370770034334E-4]:3.461892021707E-1,49[&rate=5.412370770034334E-4]:3.461892021707E-1)[&rate=5.412370770034334E-4]:4.142470232165E-2,((48[&rate=5.412370770034334E-4]:2.559074809726E-1,(42[&rate=5.412370770034334E-4]:2.09146751783E-1,41[&rate=5.412370770034334E-4]:2.036822709088E-1)[&rate=5.412370770034334E-4]:8.50936306935E-3)[&rate=5.412370770034334E-4]:1.209830520257E-1,(43[&rate=5.412370770034334E-4]:3.707697023508E-1,46[&rate=5.412370770034334E-4]:3.707697023508E-1)[&rate=5.412370770034334E-4]:1.704979239601E-2)[&rate=5.412370770034334E-4]:3.25812949913E-2)[&rate=5.412370770034334E-4]:2.389555525011E-2,51[&rate=5.412370770034334E-4]:4.169739406167E-1)[&rate=5.412370770034334E-4]:3.071562506562E-2,(45[&rate=5.412370770034334E-4]:4.430803656393E-1,(47[&rate=5.412370770034334E-4]:3.174009226808E-1,44[&rate=5.412370770034334E-4]:3.119364418066E-1)[&rate=5.412370770034334E-4]:1.338761642699E-1)[&rate=5.412370770034334E-4]:2.373488310315E-2)[&rate=5.412370770034334E-4]:5.355564923165E-1,((((118[&rate=5.412370770034334E-4]:7.53096213276E-1,69[&rate=5.412370770034334E-4]:7.640551173856E-1)[&rate=5.412370770034334E-4]:2.678696964163E-1,((131[&rate=5.412370770034334E-4]:1.128108852371E-1,130[&rate=5.412370770034334E-4]:1.100711592097E-1)[&rate=5.412370770034334E-4]:8.48069725338E-2,(132[&rate=5.412370770034334E-4]:1.216722763814E-1,129[&rate=5.412370770034334E-4]:1.18932550354E-1)[&rate=5.412370770034334E-4]:7.594558138946E-2)[&rate=5.412370770034334E-4]:6.891014765789E-1)[&rate=5.412370770034334E-4]:5.995862369103E-1,128[&rate=5.412370770034334E-4]:1.480826119205E0)[&rate=5.412370770034334E-4]:2.620054921393E-1,((60[&rate=5.412370770034334E-4]:9.85597546793E-2,(65[&rate=5.412370770034334E-4]:9.159574029946E-2,(62[&rate=5.412370770034334E-4]:2.217002076009E-1,64[&rate=5.412370770034334E-4]:1.806043171898E-1)[&rate=5.412370770034334E-4]:6.167635461635E-2)[&rate=5.412370770034334E-4]:6.96401437984E-3)[&rate=5.412370770034334E-4]:2.700620307269E-1,(61[&rate=5.412370770034334E-4]:4.495307216694E-1,63[&rate=5.412370770034334E-4]:4.084348312584E-1)[&rate=5.412370770034334E-4]:1.108718856546E-1)[&rate=5.412370770034334E-4]:1.322155031418E0)[&rate=5.412370770034334E-4]:3.293634200562E-2)[&rate=5.412370770034334E-4]:1.603831119207E-1)[&rate=5.412370770034334E-4]:4.104492376081E-2)[&rate=5.412370770034334E-4]:1.93638746468E-1)[&rate=5.412370770034334E-4]:3.244728197487E-1)[&rate=5.412370770034334E-4]:6.059605129321E-2);
tree STATE_45540000 [&joint=-20958.689580864273,lnP=-20958.689580864273] = [&R] (((((126[&rate=6.281496822530847E-4]:1.010736229575E0,(119[&rate=6.281496822530847E-4]:1.701060150819E0,(135[&rate=6.281496822530847E-4]:5.174881166349E-1,(138[&rate=6.281496822530847E-4]:2.629826830552E-1,136[&rate=6.281496822530847E-4]:1.3147583374E-1)[&rate=6.281496822530847E-4]:4.545054335798E-1)[&rate=6.281496822530847E-4]:8.356268287046E-1)[&rate=6.281496822530847E-4]:9.537860140024E-2)[&rate=6.281496822530847E-4]:2.19048584056E-1,120[&rate=6.281496822530847E-4]:1.919596925316E0)[&rate=6.281496822530847E-4]:1.364417739061E-1,66[&rate=6.281496822530847E-4]:1.190523978525E-1)[&rate=6.281496822530847E-4]:6.787355350215E-1,(67[&rate=6.281496822530847E-4]:1.788073279344E-1,((124[&rate=6.281496822530847E-4]:1.358320199435E-1,123[&rate=6.281496822530847E-4]:1.385642603807E-1)[&rate=6.281496822530847E-4]:1.242196926992E-1,122[&rate=6.281496822530847E-4]:2.627839530799E-1)[&rate=6.281496822530847E-4]:4.172959251951E-1)[&rate=6.281496822530847E-4]:6.189806049396E-1)[&rate=6.281496822530847E-4]:3.857733420914E-1,((((((125[&rate=6.281496822530847E-4]:8.292304146352E-1,(((((81[&rate=6.281496822530847E-4]:8.342855946782E-2,80[&rate=6.281496822530847E-4]:8.342855946782E-2)[&rate=6.281496822530847E-4]:4.382382525679E-1,((82[&rate=6.281496822530847E-4]:1.411739209938E-1,((78[&rate=6.281496822530847E-4]:4.550519244181E-2,72[&rate=6.281496822530847E-4]:2.35873842225E-2)[&rate=6.281496822530847E-4]:8.58870026403E-2,79[&rate=6.281496822530847E-4]:1.313921950821E-1)[&rate=6.281496822530847E-4]:1.562547829572E-3)[&rate=6.281496822530847E-4]:3.964200802127E-1,(77[&rate=6.281496822530847E-4]:4.158119912833E-1,(73[&rate=6.281496822530847E-4]:3.88408552703E-1,71[&rate=6.281496822530847E-4]:3.199154020181E-1)[&rate=6.281496822530847E-4]:3.288289063501E-2)[&rate=6.281496822530847E-4]:1.491792701972E-1)[&rate=6.281496822530847E-4]:5.111669936464E-4)[&rate=6.281496822530847E-4]:2.632364280852E-1,(75[&rate=6.281496822530847E-4]:5.802006493005E-1,(74[&rate=6.281496822530847E-4]:4.81352798142E-1,(70[&rate=6.281496822530847E-4]:4.363001576805E-1,76[&rate=6.281496822530847E-4]:4.74656322064E-1)[&rate=6.281496822530847E-4]:6.696476077964E-3)[&rate=6.281496822530847E-4]:9.884785115852E-2)[&rate=6.281496822530847E-4]:2.540176593135E-1)[&rate=6.281496822530847E-4]:4.93666990164E-1,((((29[&rate=6.281496822530847E-4]:6.115014432652E-1,(5[&rate=6.281496822530847E-4]:3.10465288495E-1,12[&rate=6.281496822530847E-4]:3.488214528785E-1)[&rate=6.281496822530847E-4]:1.558306753182E-1)[&rate=6.281496822530847E-4]:1.514303066976E-1,103[&rate=6.281496822530847E-4]:5.30055037634E-1)[&rate=6.281496822530847E-4]:1.61746316076E0,52[&rate=6.281496822530847E-4]:4.832244638327E-1)[&rate=6.281496822530847E-4]:6.89736814335E-2,53[&rate=6.281496822530847E-4]:5.440014239548E-1)[&rate=6.281496822530847E-4]:3.742081621108E-2)[&rate=6.281496822530847E-4]:1.766852990844E-2,((137[&rate=6.281496822530847E-4]:2.446141461904E-1,134[&rate=6.281496822530847E-4]:1.733812694782E-1)[&rate=6.281496822530847E-4]:2.578548149662E-1,133[&rate=6.281496822530847E-4]:4.613730707456E-1)[&rate=6.281496822530847E-4]:9.197971962969E-1)[&rate=6.281496822530847E-4]:4.405221582221E-1)[&rate=6.281496822530847E-4]:4.509373648832E-1,((59[&rate=6.281496822530847E-4]:2.349607684073E-1,((((54[&rate=6.281496822530847E-4]:6.545596477787E-2,37[&rate=6.281496822530847E-4]:1.419586970183E-1)[&rate=6.281496822530847E-4]:2.428278802016E-2,57[&rate=6.281496822530847E-4]:1.307223593554E-1)[&rate=6.281496822530847E-4]:6.688621762963E-2,(56[&rate=6.281496822530847E-4]:1.220855953691E-1,55[&rate=6.281496822530847E-4]:1.220855953691E-1)[&rate=6.281496822530847E-4]:6.459401986719E-2)[&rate=6.281496822530847E-4]:8.073350754014E-3,58[&rate=6.281496822530847E-4]:2.22075370362E-1)[&rate=6.281496822530847E-4]:3.201108110544E-2)[&rate=6.281496822530847E-4]:2.164297547788E-1,68[&rate=6.281496822530847E-4]:4.022101953172E-1)[&rate=6.281496822530847E-4]:7.112909175345E-1)[&rate=6.281496822530847E-4]:3.192079026811E-1,32[&rate=6.281496822530847E-4]:5.687091136952E-5)[&rate=6.281496822530847E-4]:3.397235836496E-2,34[&rate=6.281496822530847E-4]:5.594703749542E-2)[&rate=6.281496822530847E-4]:4.402262663722E-2,33[&rate=6.281496822530847E-4]:8.353130796827E-2)[&rate=6.281496822530847E-4]:5.430738672555E-2,((((((((96[&rate=6.281496822530847E-4]:3.860010682865E-1,99[&rate=6.281496822530847E-4]:4.215201939693E-1)[&rate=6.281496822530847E-4]:6.1642775376E-2,98[&rate=6.281496822530847E-4]:4.613050458481E-1)[&rate=6.281496822530847E-4]:1.035636168567E-1,((100[&rate=6.281496822530847E-4]:3.230897606257E-1,94[&rate=6.281496822530847E-4]:3.230897606257E-1)[&rate=6.281496822530847E-4]:3.631008416437E-2,95[&rate=6.281496822530847E-4]:4.440992983421E-1)[&rate=6.281496822530847E-4]:1.316983261114E-1)[&rate=6.281496822530847E-4]:8.280341325396E-3,(101[&rate=6.281496822530847E-4]:9.11976420138E-1,(((((((((86[&rate=6.281496822530847E-4]:7.388577491321E-2,93[&rate=6.281496822530847E-4]:8.758440505022E-2)[&rate=6.281496822530847E-4]:8.945615922972E-2,85[&rate=6.281496822530847E-4]:1.633419341429E-1)[&rate=6.281496822530847E-4]:1.389188784983E-4,(83[&rate=6.281496822530847E-4]:9.362459544523E-2,84[&rate=6.281496822530847E-4]:9.362459544523E-2)[&rate=6.281496822530847E-4]:6.98562575762E-2)[&rate=6.281496822530847E-4]:3.48973402808E-2,(92[&rate=6.281496822530847E-4]:1.17795121962E-1,(90[&rate=6.281496822530847E-4]:8.840204081796E-2,91[&rate=6.281496822530847E-4]:8.840204081796E-2)[&rate=6.281496822530847E-4]:2.9393081144E-2)[&rate=6.281496822530847E-4]:9.428170147728E-2)[&rate=6.281496822530847E-4]:1.140293429816E-2,87[&rate=6.281496822530847E-4]:2.097811276004E-1)[&rate=6.281496822530847E-4]:2.28361307538E-1,(89[&rate=6.281496822530847E-4]:1.983143504608E-1,88[&rate=6.281496822530847E-4]:1.846157203238E-1)[&rate=6.281496822530847E-4]:2.535267148145E-1)[&rate=6.281496822530847E-4]:6.433805432202E-1,3[&rate=6.281496822530847E-4]:5.417969509614E-1)[&rate=6.281496822530847E-4]:2.623457081602E-2,((6[&rate=6.281496822530847E-4]:4.187071584784E-1,18[&rate=6.281496822530847E-4]:4.817208571085E-1)[&rate=6.281496822530847E-4]:1.138402285349E-1,(10[&rate=6.281496822530847E-4]:3.203988579246E-1,15[&rate=6.281496822530847E-4]:3.587550223081E-1)[&rate=6.281496822530847E-4]:2.28586885253E-1)[&rate=6.281496822530847E-4]:8.753892928458E-2)[&rate=6.281496822530847E-4]:7.887109490163E-1,((((((13[&rate=6.281496822530847E-4]:3.75739720543E-1,19[&rate=6.281496822530847E-4]:4.140958849267E-1)[&rate=6.281496822530847E-4]:1.083385248031E-1,115[&rate=6.281496822530847E-4]:4.018864645243E-1)[&rate=6.281496822530847E-4]:2.640821097506E-1,((109[&rate=6.281496822530847E-4]:4.225991829057E-1,((114[&rate=6.281496822530847E-4]:2.445731002577E-1,112[&rate=6.281496822530847E-4]:3.267648810796E-1)[&rate=6.281496822530847E-4]:3.880126287942E-2,116[&rate=6.281496822530847E-4]:2.833743631372E-1)[&rate=6.281496822530847E-4]:5.977276497401E-2)[&rate=6.281496822530847E-4]:9.759306778406E-2,(107[&rate=6.281496822530847E-4]:3.884257288106E-1,108[&rate=6.281496822530847E-4]:3.856860027832E-1)[&rate=6.281496822530847E-4]:1.125884396874E-1)[&rate=6.281496822530847E-4]:2.252283783797E-1)[&rate=6.281496822530847E-4]:8.2009613871E-2,((148[&rate=6.281496822530847E-4]:1.749522856695E-1,143[&rate=6.281496822530847E-4]:1.722125596421E-1)[&rate=6.281496822530847E-4]:5.003112321153E-1,(((111[&rate=6.281496822530847E-4]:3.027429166369E-1,104[&rate=6.281496822530847E-4]:2.863045604725E-1)[&rate=6.281496822530847E-4]:1.355608472305E-1,106[&rate=6.281496822530847E-4]:4.21865407703E-1)[&rate=6.281496822530847E-4]:1.475900499247E-3,139[&rate=6.281496822530847E-4]:6.1512213012E-1)[&rate=6.281496822530847E-4]:2.738400178016E-1)[&rate=6.281496822530847E-4]:1.110708347448E-1)[&rate=6.281496822530847E-4]:1.979296463035E-1,((((4[&rate=6.281496822530847E-4]:7.717861932845E-2,30[&rate=6.281496822530847E-4]:2.497813590545E-1)[&rate=6.281496822530847E-4]:5.161394348837E-1,(117[&rate=6.281496822530847E-4]:4.324866071303E-1,9[&rate=6.281496822530847E-4]:4.215277030206E-1)[&rate=6.281496822530847E-4]:2.211054196846E-1)[&rate=6.281496822530847E-4]:7.278745326774E-2,(110[&rate=6.281496822530847E-4]:5.400342526802E-1,(113[&rate=6.281496822530847E-4]:5.233475661428E-1,105[&rate=6.281496822530847E-4]:4.95950305869E-1)[&rate=6.281496822530847E-4]:2.216613859212E-2)[&rate=6.281496822530847E-4]:1.781260493202E-1)[&rate=6.281496822530847E-4]:6.140224183375E-2,(14[&rate=6.281496822530847E-4]:3.066027870852E-1,17[&rate=6.281496822530847E-4]:3.449589514688E-1)[&rate=6.281496822530847E-4]:4.784392088037E-1)[&rate=6.281496822530847E-4]:2.430576193824E-1)[&rate=6.281496822530847E-4]:2.315824579676E-1,(((145[&rate=6.281496822530847E-4]:1.07589980939E-1,(141[&rate=6.281496822530847E-4]:9.812788489154E-2,144[&rate=6.281496822530847E-4]:9.538815886418E-2)[&rate=6.281496822530847E-4]:6.722370019875E-3)[&rate=6.281496822530847E-4]:9.266427641472E-2,142[&rate=6.281496822530847E-4]:2.002542573537E-1)[&rate=6.281496822530847E-4]:1.204587531707E0,(((1[&rate=6.281496822530847E-4]:1.185892371528E-1,(21[&rate=6.281496822530847E-4]:6.299813459071E-1,28[&rate=6.281496822530847E-4]:6.546388801535E-1)[&rate=6.281496822530847E-4]:2.502517268622E-1)[&rate=6.281496822530847E-4]:2.225623137538E-1,24[&rate=6.281496822530847E-4]:1.121973468715E0)[&rate=6.281496822530847E-4]:1.51000618949E-1,(((23[&rate=6.281496822530847E-4]:5.973676278241E-1,(25[&rate=6.281496822530847E-4]:3.890486614291E-1,20[&rate=6.281496822530847E-4]:3.698705792374E-1)[&rate=6.281496822530847E-4]:2.192778705046E-1)[&rate=6.281496822530847E-4]:1.221500448288E-1,(11[&rate=6.281496822530847E-4]:5.971110739824E-1,140[&rate=6.281496822530847E-4]:5.779329917907E-1)[&rate=6.281496822530847E-4]:3.747509182131E-2)[&rate=6.281496822530847E-4]:5.197242394481E-1,102[&rate=6.281496822530847E-4]:8.855698059435E-2)[&rate=6.281496822530847E-4]:2.277327145305E-2)[&rate=6.281496822530847E-4]:4.693619454734E-2)[&rate=6.281496822530847E-4]:2.744302390456E-2)[&rate=6.281496822530847E-4]:1.737727263218E-1)[&rate=6.281496822530847E-4]:5.579736753719E-1)[&rate=6.281496822530847E-4]:5.059214423396E-1)[&rate=6.281496822530847E-4]:8.176877672711E-3,40[&rate=6.281496822530847E-4]:4.529105811566E-1)[&rate=6.281496822530847E-4]:8.201466898864E-3,(((39[&rate=6.281496822530847E-4]:3.659511753611E-1,97[&rate=6.281496822530847E-4]:2.949129239949E-1)[&rate=6.281496822530847E-4]:5.066943607657E-2,147[&rate=6.281496822530847E-4]:4.73997660618E-1)[&rate=6.281496822530847E-4]:3.816954454297E-2,(146[&rate=6.281496822530847E-4]:5.660708025963E-1,(16[&rate=6.281496822530847E-4]:2.518412143327E0,(2[&rate=6.281496822530847E-4]:4.584142948987E-1,(((22[&rate=6.281496822530847E-4]:2.097127933401E-1,27[&rate=6.281496822530847E-4]:2.261511495045E-1)[&rate=6.281496822530847E-4]:2.295463632122E-1,31[&rate=6.281496822530847E-4]:4.940536771004E-1)[&rate=6.281496822530847E-4]:1.113200402695E-1,((7[&rate=6.281496822530847E-4]:2.103220198225E-1,8[&rate=6.281496822530847E-4]:2.103220198225E-1)[&rate=6.281496822530847E-4]:8.20741102845E-2,26[&rate=6.281496822530847E-4]:3.992454451755E-1)[&rate=6.281496822530847E-4]:1.622926557559E-1)[&rate=6.281496822530847E-4]:8.043783780295E-2)[&rate=6.281496822530847E-4]:1.931230725141E0)[&rate=6.281496822530847E-4]:1.293300615139E-2)[&rate=6.281496822530847E-4]:8.937932619243E-3)[&rate=6.281496822530847E-4]:6.321892074821E-3)[&rate=6.281496822530847E-4]:2.616840644199E-1,38[&rate=6.281496822530847E-4]:6.544901015462E-1)[&rate=6.281496822530847E-4]:5.82900305536E-1,(((((65[&rate=6.281496822530847E-4]:2.349786070282E-1,(64[&rate=6.281496822530847E-4]:2.606038147632E-1,(62[&rate=6.281496822530847E-4]:1.971064096231E-1,60[&rate=6.281496822530847E-4]:5.325587705354E-3)[&rate=6.281496822530847E-4]:1.045932955511E-1)[&rate=6.281496822530847E-4]:1.250597237718E-1)[&rate=6.281496822530847E-4]:3.948384977686E-1,(61[&rate=6.281496822530847E-4]:3.009606088283E-1,63[&rate=6.281496822530847E-4]:2.598647184173E-1)[&rate=6.281496822530847E-4]:5.206373178863E-1)[&rate=6.281496822530847E-4]:8.094756957241E-1,((((131[&rate=6.281496822530847E-4]:8.543263229283E-2,130[&rate=6.281496822530847E-4]:8.269290626547E-2)[&rate=6.281496822530847E-4]:1.171419840865E-1,(132[&rate=6.281496822530847E-4]:5.878327753205E-2,129[&rate=6.281496822530847E-4]:5.604355150469E-2)[&rate=6.281496822530847E-4]:1.437913388472E-1)[&rate=6.281496822530847E-4]:4.374154524624E-1,(118[&rate=6.281496822530847E-4]:5.447857184081E-1,69[&rate=6.281496822530847E-4]:5.557446225177E-1)[&rate=6.281496822530847E-4]:2.294509257762E-1)[&rate=6.281496822530847E-4]:5.658756300034E-1,128[&rate=6.281496822530847E-4]:1.20038624679E0)[&rate=6.281496822530847E-4]:2.90961348251E-1)[&rate=6.281496822530847E-4]:1.109091377354E-1,((((46[&rate=6.281496822530847E-4]:4.012459230182E-1,43[&rate=6.281496822530847E-4]:4.012459230182E-1)[&rate=6.281496822530847E-4]:1.279091256297E-3,((42[&rate=6.281496822530847E-4]:3.447289311556E-2,48[&rate=6.281496822530847E-4]:7.272425923578E-2)[&rate=6.281496822530847E-4]:2.404252410915E-1,41[&rate=6.281496822530847E-4]:2.694336533328E-1)[&rate=6.281496822530847E-4]:7.844655219874E-2)[&rate=6.281496822530847E-4]:5.081229240384E-2,(51[&rate=6.281496822530847E-4]:3.715512396366E-1,(44[&rate=6.281496822530847E-4]:3.659922515443E-1,(47[&rate=6.281496822530847E-4]:3.026539214422E-1,(50[&rate=6.281496822530847E-4]:1.59208146498E-1,49[&rate=6.281496822530847E-4]:1.59208146498E-1)[&rate=6.281496822530847E-4]:1.106588896984E-1)[&rate=6.281496822530847E-4]:6.880281097639E-2)[&rate=6.281496822530847E-4]:2.74169115895E-2)[&rate=6.281496822530847E-4]:5.446366267025E-2)[&rate=6.281496822530847E-4]:6.807094480501E-2,45[&rate=6.281496822530847E-4]:5.13211530172E-1)[&rate=6.281496822530847E-4]:3.156489903136E-1)[&rate=6.281496822530847E-4]:5.80807842235E-2,((36[&rate=6.281496822530847E-4]:5.075199718475E-2,(121[&rate=6.281496822530847E-4]:1.928829460195E0,127[&rate=6.281496822530847E-4]:2.369925350606E0)[&rate=6.281496822530847E-4]:2.013745917846E-1)[&rate=6.281496822530847E-4]:3.603094540522E-2,35[&rate=6.281496822530847E-4]:4.020760012421E-2)[&rate=6.281496822530847E-4]:9.136279358848E-2)[&rate=6.281496822530847E-4]:5.03454566854E-1)[&rate=6.281496822530847E-4]:3.822657889215E-1)[&rate=6.281496822530847E-4]:1.662705254772E-1);
tree STATE_45630000 [&joint=-20965.94981710832,lnP=-20965.94981710832] = [&R] (33[&rate=6.698099330667465E-4]:1.470665489342E-1,(((66[&rate=6.698099330667465E-4]:2.014066604218E-1,((((135[&rate=6.698099330667465E-4]:3.809856167587E-1,(138[&rate=6.698099330667465E-4]:1.831250819515E-1,136[&rate=6.698099330667465E-4]:5.161823263627E-2)[&rate=6.698099330667465E-4]:3.978605348072E-1)[&rate=6.698099330667465E-4]:9.096288771321E-1,(120[&rate=6.698099330667465E-4]:7.09156031371E-1,119[&rate=6.698099330667465E-4]:8.050464423299E-1)[&rate=6.698099330667465E-4]:8.335132570403E-1)[&rate=6.698099330667465E-4]:2.767776392885E-2,126[&rate=6.698099330667465E-4]:8.805349406553E-1)[&rate=6.698099330667465E-4]:5.100087763197E-1,(67[&rate=6.698099330667465E-4]:1.304301232224E-1,(122[&rate=6.698099330667465E-4]:2.52818798807E-1,(124[&rate=6.698099330667465E-4]:1.668755248793E-1,123[&rate=6.698099330667465E-4]:1.696077653164E-1)[&rate=6.698099330667465E-4]:8.32110334906E-2)[&rate=6.698099330667465E-4]:3.78883874756E-1)[&rate=6.698099330667465E-4]:1.293940406762E-2)[&rate=6.698099330667465E-4]:5.803713313177E-2)[&rate=6.698099330667465E-4]:4.833015553013E-1,((((57[&rate=6.698099330667465E-4]:3.246188017358E-1,(((55[&rate=6.698099330667465E-4]:1.96462375806E-1,56[&rate=6.698099330667465E-4]:1.96462375806E-1)[&rate=6.698099330667465E-4]:8.423027261844E-2,(58[&rate=6.698099330667465E-4]:2.438402901359E-1,(54[&rate=6.698099330667465E-4]:1.217705058224E-1,37[&rate=6.698099330667465E-4]:1.982732380629E-1)[&rate=6.698099330667465E-4]:6.469273513315E-2)[&rate=6.698099330667465E-4]:6.417476266022E-2)[&rate=6.698099330667465E-4]:1.597682134159E-2,59[&rate=6.698099330667465E-4]:3.048661910776E-1)[&rate=6.698099330667465E-4]:1.702037022102E-2)[&rate=6.698099330667465E-4]:1.32292183118E-1,68[&rate=6.698099330667465E-4]:4.049984165477E-1)[&rate=6.698099330667465E-4]:2.992611911768E-1,(125[&rate=6.698099330667465E-4]:7.039835181657E-1,((52[&rate=6.698099330667465E-4]:6.548673648763E-1,((133[&rate=6.698099330667465E-4]:4.966681476791E-1,(137[&rate=6.698099330667465E-4]:4.198253906005E-1,134[&rate=6.698099330667465E-4]:3.485925138883E-1)[&rate=6.698099330667465E-4]:1.179386474896E-1)[&rate=6.698099330667465E-4]:8.899621937338E-1,((29[&rate=6.698099330667465E-4]:5.038439413764E-1,(5[&rate=6.698099330667465E-4]:5.639950435884E-2,12[&rate=6.698099330667465E-4]:9.47556687423E-2)[&rate=6.698099330667465E-4]:3.022389575656E-1)[&rate=6.698099330667465E-4]:3.927053065367E-1,103[&rate=6.698099330667465E-4]:6.636725355843E-1)[&rate=6.698099330667465E-4]:1.613368764733E0)[&rate=6.698099330667465E-4]:4.211979912031E-2)[&rate=6.698099330667465E-4]:5.41945941957E-2,((((73[&rate=6.698099330667465E-4]:2.235638006145E-1,77[&rate=6.698099330667465E-4]:2.180843485598E-1)[&rate=6.698099330667465E-4]:2.137408038707E-1,((81[&rate=6.698099330667465E-4]:2.94422981878E-1,80[&rate=6.698099330667465E-4]:2.94422981878E-1)[&rate=6.698099330667465E-4]:7.815201986947E-2,(((71[&rate=6.698099330667465E-4]:2.636708455742E-1,79[&rate=6.698099330667465E-4]:2.910681058482E-1)[&rate=6.698099330667465E-4]:1.68529674485E-2,(72[&rate=6.698099330667465E-4]:4.02369056858E-2,78[&rate=6.698099330667465E-4]:6.215471390511E-2)[&rate=6.698099330667465E-4]:2.457663593916E-1)[&rate=6.698099330667465E-4]:2.592150054363E-2,82[&rate=6.698099330667465E-4]:3.420617519224E-1)[&rate=6.698099330667465E-4]:4.695160598941E-2)[&rate=6.698099330667465E-4]:1.541453424468E-2)[&rate=6.698099330667465E-4]:5.977242281794E-2,(((76[&rate=6.698099330667465E-4]:1.999123975499E-1,74[&rate=6.698099330667465E-4]:1.999123975499E-1)[&rate=6.698099330667465E-4]:4.946481844905E-2,70[&rate=6.698099330667465E-4]:2.110210516155E-1)[&rate=6.698099330667465E-4]:1.488366912641E-1,75[&rate=6.698099330667465E-4]:3.982139072631E-1)[&rate=6.698099330667465E-4]:9.88631200401E-2)[&rate=6.698099330667465E-4]:8.310049737573E-1,53[&rate=6.698099330667465E-4]:5.816189424484E-1)[&rate=6.698099330667465E-4]:1.192462953123E-1)[&rate=6.698099330667465E-4]:2.135007940663E-1)[&rate=6.698099330667465E-4]:1.669427562255E-1)[&rate=6.698099330667465E-4]:4.62750494013E-1,((((40[&rate=6.698099330667465E-4]:5.48072671246E-1,((((100[&rate=6.698099330667465E-4]:1.573795494947E-1,94[&rate=6.698099330667465E-4]:1.573795494947E-1)[&rate=6.698099330667465E-4]:1.717762586835E-1,95[&rate=6.698099330667465E-4]:4.138552617302E-1)[&rate=6.698099330667465E-4]:2.545812561947E-1,(98[&rate=6.698099330667465E-4]:4.963434878361E-1,(96[&rate=6.698099330667465E-4]:4.269765334136E-1,99[&rate=6.698099330667465E-4]:4.624956590964E-1)[&rate=6.698099330667465E-4]:5.570575223691E-2)[&rate=6.698099330667465E-4]:1.611640683401E-1)[&rate=6.698099330667465E-4]:5.253751113209E-3,16[&rate=6.698099330667465E-4]:2.61983893286E0)[&rate=6.698099330667465E-4]:1.372666450283E-2)[&rate=6.698099330667465E-4]:4.023447432886E-2,(((2[&rate=6.698099330667465E-4]:2.615101754315E-1,31[&rate=6.698099330667465E-4]:4.889074357056E-1)[&rate=6.698099330667465E-4]:4.692214097145E-1,((22[&rate=6.698099330667465E-4]:4.801020300818E-1,27[&rate=6.698099330667465E-4]:4.965403862461E-1)[&rate=6.698099330667465E-4]:3.552635343665E-1,(26[&rate=6.698099330667465E-4]:7.98176713107E-1,(7[&rate=6.698099330667465E-4]:2.192405307484E-1,8[&rate=6.698099330667465E-4]:2.192405307484E-1)[&rate=6.698099330667465E-4]:4.720868672901E-1)[&rate=6.698099330667465E-4]:4.814775545086E-2)[&rate=6.698099330667465E-4]:6.796876042377E-2)[&rate=6.698099330667465E-4]:1.793993819717E0,((146[&rate=6.698099330667465E-4]:4.298426241933E-1,97[&rate=6.698099330667465E-4]:2.385857935922E-1)[&rate=6.698099330667465E-4]:2.289855329869E-1,((101[&rate=6.698099330667465E-4]:5.857487148496E-1,(((((((20[&rate=6.698099330667465E-4]:4.126951068223E-1,25[&rate=6.698099330667465E-4]:4.318731890141E-1)[&rate=6.698099330667465E-4]:1.852697094521E-1,23[&rate=6.698099330667465E-4]:6.061839943566E-1)[&rate=6.698099330667465E-4]:1.875603713798E-1,(140[&rate=6.698099330667465E-4]:4.929728658078E-1,11[&rate=6.698099330667465E-4]:5.121509479996E-1)[&rate=6.698099330667465E-4]:1.966619108876E-1)[&rate=6.698099330667465E-4]:2.873055709889E-1,((1[&rate=6.698099330667465E-4]:4.666477044968E-2,(21[&rate=6.698099330667465E-4]:5.975995363083E-1,28[&rate=6.698099330667465E-4]:6.222570705547E-1)[&rate=6.698099330667465E-4]:2.107090697579E-1)[&rate=6.698099330667465E-4]:6.625386301311E-2,24[&rate=6.698099330667465E-4]:8.93740551271E-1)[&rate=6.698099330667465E-4]:1.982682895639E-1)[&rate=6.698099330667465E-4]:1.329748430942E-1,102[&rate=6.698099330667465E-4]:6.333984831275E-2)[&rate=6.698099330667465E-4]:6.723303008211E-2,(((141[&rate=6.698099330667465E-4]:2.499879582742E-1,(145[&rate=6.698099330667465E-4]:1.751763493304E-1,144[&rate=6.698099330667465E-4]:1.696968972754E-1)[&rate=6.698099330667465E-4]:7.755133497141E-2)[&rate=6.698099330667465E-4]:1.84255256531E-1,142[&rate=6.698099330667465E-4]:4.369829408328E-1)[&rate=6.698099330667465E-4]:8.958530285674E-1,(((((148[&rate=6.698099330667465E-4]:1.296693296442E-1,143[&rate=6.698099330667465E-4]:1.269296036169E-1)[&rate=6.698099330667465E-4]:6.165796111711E-1,(111[&rate=6.698099330667465E-4]:3.495568083318E-1,((104[&rate=6.698099330667465E-4]:1.748402882439E-2,106[&rate=6.698099330667465E-4]:1.748402882439E-2)[&rate=6.698099330667465E-4]:2.638593486341E-1,139[&rate=6.698099330667465E-4]:4.731241993762E-1)[&rate=6.698099330667465E-4]:5.177507470898E-2)[&rate=6.698099330667465E-4]:4.350482968669E-1)[&rate=6.698099330667465E-4]:5.368158247644E-2,((13[&rate=6.698099330667465E-4]:4.166830343925E-1,19[&rate=6.698099330667465E-4]:4.550391987762E-1)[&rate=6.698099330667465E-4]:1.834754728447E-1,115[&rate=6.698099330667465E-4]:5.179667264154E-1)[&rate=6.698099330667465E-4]:2.436076324926E-1)[&rate=6.698099330667465E-4]:1.552602253192E-1,((107[&rate=6.698099330667465E-4]:1.181521835172E-1,108[&rate=6.698099330667465E-4]:1.154124574898E-1)[&rate=6.698099330667465E-4]:5.174240691198E-1,((112[&rate=6.698099330667465E-4]:3.835947766987E-1,(114[&rate=6.698099330667465E-4]:2.638392658638E-1,109[&rate=6.698099330667465E-4]:3.432913206583E-1)[&rate=6.698099330667465E-4]:3.756373001299E-2)[&rate=6.698099330667465E-4]:1.298211044183E-1,116[&rate=6.698099330667465E-4]:4.312241002951E-1)[&rate=6.698099330667465E-4]:1.440781797391E-1)[&rate=6.698099330667465E-4]:3.415323041931E-1)[&rate=6.698099330667465E-4]:3.225974609891E-2,(((14[&rate=6.698099330667465E-4]:4.46671257057E-1,17[&rate=6.698099330667465E-4]:4.850274214407E-1)[&rate=6.698099330667465E-4]:2.114799788351E-1,((9[&rate=6.698099330667465E-4]:3.4111717887E-1,113[&rate=6.698099330667465E-4]:3.49336356952E-1)[&rate=6.698099330667465E-4]:1.333452413194E-1,((4[&rate=6.698099330667465E-4]:1.915940244513E-2,30[&rate=6.698099330667465E-4]:1.917621421711E-1)[&rate=6.698099330667465E-4]:3.70833196986E-1,117[&rate=6.698099330667465E-4]:4.502665720339E-1)[&rate=6.698099330667465E-4]:3.515475226513E-2)[&rate=6.698099330667465E-4]:1.754696376207E-1)[&rate=6.698099330667465E-4]:3.618106839559E-2,(110[&rate=6.698099330667465E-4]:3.311200726164E-1,105[&rate=6.698099330667465E-4]:3.092022643973E-1)[&rate=6.698099330667465E-4]:3.577327796166E-1)[&rate=6.698099330667465E-4]:3.369538068604E-1)[&rate=6.698099330667465E-4]:1.289471185259E-1)[&rate=6.698099330667465E-4]:4.431225146046E-2)[&rate=6.698099330667465E-4]:2.189783605888E-1,((6[&rate=6.698099330667465E-4]:4.895033244165E-1,((10[&rate=6.698099330667465E-4]:3.04266909323E-1,15[&rate=6.698099330667465E-4]:3.426230737064E-1)[&rate=6.698099330667465E-4]:1.512550553436E-1,18[&rate=6.698099330667465E-4]:5.020973071323E-1)[&rate=6.698099330667465E-4]:5.041971591426E-2)[&rate=6.698099330667465E-4]:2.872606369866E-1,(((89[&rate=6.698099330667465E-4]:2.458720811225E-2,88[&rate=6.698099330667465E-4]:1.088857797523E-2)[&rate=6.698099330667465E-4]:2.391744623722E-1,((87[&rate=6.698099330667465E-4]:1.442735155534E-1,(92[&rate=6.698099330667465E-4]:1.329668570237E-1,(90[&rate=6.698099330667465E-4]:8.783621914119E-2,91[&rate=6.698099330667465E-4]:8.783621914119E-2)[&rate=6.698099330667465E-4]:4.51306378825E-2)[&rate=6.698099330667465E-4]:2.500528866677E-2)[&rate=6.698099330667465E-4]:7.81192052197E-2,((83[&rate=6.698099330667465E-4]:5.380385594275E-2,86[&rate=6.698099330667465E-4]:5.380385594275E-2)[&rate=6.698099330667465E-4]:1.372671724539E-1,((93[&rate=6.698099330667465E-4]:4.078915970962E-2,84[&rate=6.698099330667465E-4]:2.70905295726E-2)[&rate=6.698099330667465E-4]:5.833116998664E-2,85[&rate=6.698099330667465E-4]:8.542169955924E-2)[&rate=6.698099330667465E-4]:1.056493288374E-1)[&rate=6.698099330667465E-4]:3.132169237648E-2)[&rate=6.698099330667465E-4]:2.767031957426E-2)[&rate=6.698099330667465E-4]:5.544764282046E-1,3[&rate=6.698099330667465E-4]:2.648134411549E-1)[&rate=6.698099330667465E-4]:4.598957257277E-1)[&rate=6.698099330667465E-4]:6.221023460737E-1)[&rate=6.698099330667465E-4]:2.416769279209E-1)[&rate=6.698099330667465E-4]:8.836270938231E-1,(147[&rate=6.698099330667465E-4]:3.952841978891E-1,39[&rate=6.698099330667465E-4]:3.379071487088E-1)[&rate=6.698099330667465E-4]:1.583045009702E-1)[&rate=6.698099330667465E-4]:4.239792826627E-2)[&rate=6.698099330667465E-4]:2.93900240886E-2)[&rate=6.698099330667465E-4]:2.030754354102E-2)[&rate=6.698099330667465E-4]:2.075563631235E-2,38[&rate=6.698099330667465E-4]:5.407567709581E-1)[&rate=6.698099330667465E-4]:2.370057317796E-1,(((((128[&rate=6.698099330667465E-4]:1.135225439449E0,(((60[&rate=6.698099330667465E-4]:1.548471776675E-1,62[&rate=6.698099330667465E-4]:3.466279995852E-1)[&rate=6.698099330667465E-4]:7.627741752976E-2,(65[&rate=6.698099330667465E-4]:1.832991421072E-1,64[&rate=6.698099330667465E-4]:3.339840736139E-1)[&rate=6.698099330667465E-4]:4.782545309004E-2)[&rate=6.698099330667465E-4]:4.119817735538E-1,(61[&rate=6.698099330667465E-4]:1.060435382746E-1,63[&rate=6.698099330667465E-4]:6.494764786356E-2)[&rate=6.698099330667465E-4]:7.288436523942E-1)[&rate=6.698099330667465E-4]:4.400642761774E-1)[&rate=6.698099330667465E-4]:1.390206768202E-2,(118[&rate=6.698099330667465E-4]:8.061044922299E-1,(69[&rate=6.698099330667465E-4]:6.862458523642E-1,(131[&rate=6.698099330667465E-4]:3.256193131457E-1,((132[&rate=6.698099330667465E-4]:2.054703558156E-1,130[&rate=6.698099330667465E-4]:2.027306297882E-1)[&rate=6.698099330667465E-4]:2.57940844757E-2,129[&rate=6.698099330667465E-4]:2.285247142639E-1)[&rate=6.698099330667465E-4]:9.435487285441E-2)[&rate=6.698099330667465E-4]:2.154210597663E-1)[&rate=6.698099330667465E-4]:1.308175439754E-1)[&rate=6.698099330667465E-4]:4.827490422983E-1)[&rate=6.698099330667465E-4]:4.456543123975E-1,((((46[&rate=6.698099330667465E-4]:3.73798996471E-1,43[&rate=6.698099330667465E-4]:3.73798996471E-1)[&rate=6.698099330667465E-4]:1.409748386544E-1,(41[&rate=6.698099330667465E-4]:2.994126222179E-1,(42[&rate=6.698099330667465E-4]:1.858446337349E-1,48[&rate=6.698099330667465E-4]:2.240959998551E-1)[&rate=6.698099330667465E-4]:1.190324693573E-1)[&rate=6.698099330667465E-4]:1.607164041644E-1)[&rate=6.698099330667465E-4]:1.118268124805E-1,((51[&rate=6.698099330667465E-4]:5.680325192124E-1,(50[&rate=6.698099330667465E-4]:4.65777458337E-1,49[&rate=6.698099330667465E-4]:4.65777458337E-1)[&rate=6.698099330667465E-4]:9.679058000118E-2)[&rate=6.698099330667465E-4]:1.100735792466E-2,(47[&rate=6.698099330667465E-4]:4.865907847488E-1,44[&rate=6.698099330667465E-4]:4.811263038745E-1)[&rate=6.698099330667465E-4]:1.197714967598E-1)[&rate=6.698099330667465E-4]:2.023836609729E-2)[&rate=6.698099330667465E-4]:3.169381444805E-2,45[&rate=6.698099330667465E-4]:6.500977407425E-1)[&rate=6.698099330667465E-4]:1.712878664946E-1)[&rate=6.698099330667465E-4]:3.34654346085E-2,(36[&rate=6.698099330667465E-4]:3.538728041158E-2,(127[&rate=6.698099330667465E-4]:2.179896241758E0,121[&rate=6.698099330667465E-4]:1.738800351347E0)[&rate=6.698099330667465E-4]:3.760389838594E-1)[&rate=6.698099330667465E-4]:1.106681929035E-1)[&rate=6.698099330667465E-4]:4.456535454207E-3,35[&rate=6.698099330667465E-4]:1.039366663035E-1)[&rate=6.698099330667465E-4]:7.146038991876E-2)[&rate=6.698099330667465E-4]:4.43892407743E-1)[&rate=6.698099330667465E-4]:6.541875175785E-2)[&rate=6.698099330667465E-4]:2.079479527388E-1,(32[&rate=6.698099330667465E-4]:2.42449766826E-3,34[&rate=6.698099330667465E-4]:2.434230588735E-2)[&rate=6.698099330667465E-4]:5.300163944464E-3)[&rate=6.698099330667465E-4]:1.338624352668E-1);
tree STATE_45720000 [&joint=-20970.271706081683,lnP=-20970.271706081683] = [&R] (((34[&rate=6.106188380321157E-4]:2.470729719463E-2,((((57[&rate=6.106188380321157E-4]:3.969620727045E-1,((58[&rate=6.106188380321157E-4]:2.096430814543E-1,(59[&rate=6.106188380321157E-4]:1.687384757062E-1,(54[&rate=6.106188380321157E-4]:8.529807985472E-2,37[&rate=6.106188380321157E-4]:1.618008120952E-1)[&rate=6.106188380321157E-4]:4.518902973127E-2)[&rate=6.106188380321157E-4]:2.177892268801E-2)[&rate=6.106188380321157E-4]:1.818199352713E-1,(55[&rate=6.106188380321157E-4]:3.532764111409E-1,56[&rate=6.106188380321157E-4]:3.532764111409E-1)[&rate=6.106188380321157E-4]:1.086420121296E-2)[&rate=6.106188380321157E-4]:2.189249860191E-2)[&rate=6.106188380321157E-4]:2.280773279914E-1,68[&rate=6.106188380321157E-4]:5.731268323899E-1)[&rate=6.106188380321157E-4]:4.546104836787E-1,(125[&rate=6.106188380321157E-4]:6.216812824833E-1,(((53[&rate=6.106188380321157E-4]:6.421529844006E-1,((((82[&rate=6.106188380321157E-4]:3.016747384794E-1,(78[&rate=6.106188380321157E-4]:4.066531134502E-2,72[&rate=6.106188380321157E-4]:1.874750312571E-2)[&rate=6.106188380321157E-4]:2.527902490523E-1)[&rate=6.106188380321157E-4]:3.78502671493E-3,79[&rate=6.106188380321157E-4]:2.972405871122E-1)[&rate=6.106188380321157E-4]:2.573921462303E-2,(((71[&rate=6.106188380321157E-4]:2.266625575947E-1,73[&rate=6.106188380321157E-4]:2.951557082795E-1)[&rate=6.106188380321157E-4]:6.469566166051E-2,77[&rate=6.106188380321157E-4]:3.543719178853E-1)[&rate=6.106188380321157E-4]:1.573590230544E-3,(81[&rate=6.106188380321157E-4]:1.615354119356E-2,80[&rate=6.106188380321157E-4]:1.615354119356E-2)[&rate=6.106188380321157E-4]:2.959563504839E-1)[&rate=6.106188380321157E-4]:2.650731975476E-3)[&rate=6.106188380321157E-4]:3.108543308662E-1,(75[&rate=6.106188380321157E-4]:5.591406714327E-1,((74[&rate=6.106188380321157E-4]:3.499186032459E-1,76[&rate=6.106188380321157E-4]:3.499186032459E-1)[&rate=6.106188380321157E-4]:4.677164928558E-3,70[&rate=6.106188380321157E-4]:3.16239603791E-1)[&rate=6.106188380321157E-4]:2.045449032582E-1)[&rate=6.106188380321157E-4]:1.157893515796E-1)[&rate=6.106188380321157E-4]:7.136860200004E-1)[&rate=6.106188380321157E-4]:4.886164644315E-2,(52[&rate=6.106188380321157E-4]:1.522882529789E-1,((29[&rate=6.106188380321157E-4]:6.435172298238E-1,(5[&rate=6.106188380321157E-4]:1.52524883986E-1,12[&rate=6.106188380321157E-4]:1.908810483694E-1)[&rate=6.106188380321157E-4]:3.457868663858E-1)[&rate=6.106188380321157E-4]:1.434010740848E-1,103[&rate=6.106188380321157E-4]:5.540415915798E-1)[&rate=6.106188380321157E-4]:1.26254039596E0)[&rate=6.106188380321157E-4]:5.469230991762E-1)[&rate=6.106188380321157E-4]:1.276954226071E-2,(133[&rate=6.106188380321157E-4]:3.814992880758E-1,(134[&rate=6.106188380321157E-4]:1.770705317818E-1,137[&rate=6.106188380321157E-4]:2.48303408494E-1)[&rate=6.106188380321157E-4]:1.742917699928E-1)[&rate=6.106188380321157E-4]:1.104364381997E0)[&rate=6.106188380321157E-4]:1.282796230401E-1)[&rate=6.106188380321157E-4]:5.72722700252E-1)[&rate=6.106188380321157E-4]:9.125067670905E-2,((((((146[&rate=6.106188380321157E-4]:6.335713137335E-1,(101[&rate=6.106188380321157E-4]:8.142398251685E-1,((((141[&rate=6.106188380321157E-4]:4.091400764999E-1,(144[&rate=6.106188380321157E-4]:2.869975767034E-1,145[&rate=6.106188380321157E-4]:2.924770287584E-1)[&rate=6.106188380321157E-4]:1.194027737691E-1)[&rate=6.106188380321157E-4]:1.715442924594E-1,142[&rate=6.106188380321157E-4]:5.834240949868E-1)[&rate=6.106188380321157E-4]:9.314644206893E-1,((((((21[&rate=6.106188380321157E-4]:6.078838284557E-1,28[&rate=6.106188380321157E-4]:6.325413627022E-1)[&rate=6.106188380321157E-4]:1.572260530084E-1,1[&rate=6.106188380321157E-4]:3.466045847632E-3)[&rate=6.106188380321157E-4]:1.592968843344E-1,24[&rate=6.106188380321157E-4]:9.435848479903E-1)[&rate=6.106188380321157E-4]:2.250984449828E-1,102[&rate=6.106188380321157E-4]:7.039457356753E-3)[&rate=6.106188380321157E-4]:1.005215062518E-2,((140[&rate=6.106188380321157E-4]:3.944857021085E-1,11[&rate=6.106188380321157E-4]:4.136637843002E-1)[&rate=6.106188380321157E-4]:1.460543885341E-1,(23[&rate=6.106188380321157E-4]:5.322158507532E-1,(25[&rate=6.106188380321157E-4]:3.032820303256E-1,20[&rate=6.106188380321157E-4]:2.841039481339E-1)[&rate=6.106188380321157E-4]:2.398927245372E-1)[&rate=6.106188380321157E-4]:1.124338289304E-1)[&rate=6.106188380321157E-4]:5.231268598051E-1)[&rate=6.106188380321157E-4]:2.474235994678E-1,((((115[&rate=6.106188380321157E-4]:6.054304002621E-1,(13[&rate=6.106188380321157E-4]:5.769332024009E-1,19[&rate=6.106188380321157E-4]:6.152893667846E-1)[&rate=6.106188380321157E-4]:1.106889786831E-1)[&rate=6.106188380321157E-4]:6.090284976001E-2,(108[&rate=6.106188380321157E-4]:4.943781729528E-1,((107[&rate=6.106188380321157E-4]:3.878484025454E-1,109[&rate=6.106188380321157E-4]:4.070264847371E-1)[&rate=6.106188380321157E-4]:8.717324796871E-3,(114[&rate=6.106188380321157E-4]:2.687493694834E-1,112[&rate=6.106188380321157E-4]:3.509411503053E-1)[&rate=6.106188380321157E-4]:6.754238525605E-2)[&rate=6.106188380321157E-4]:1.00552171638E-1)[&rate=6.106188380321157E-4]:2.294893236447E-1)[&rate=6.106188380321157E-4]:1.711173510362E-1,((148[&rate=6.106188380321157E-4]:4.232844553195E-1,143[&rate=6.106188380321157E-4]:4.205447292921E-1)[&rate=6.106188380321157E-4]:4.021782080661E-1,(((139[&rate=6.106188380321157E-4]:3.48791137098E-1,111[&rate=6.106188380321157E-4]:1.734486713446E-1)[&rate=6.106188380321157E-4]:2.433005088422E-1,(104[&rate=6.106188380321157E-4]:1.908243553476E-1,106[&rate=6.106188380321157E-4]:1.908243553476E-1)[&rate=6.106188380321157E-4]:2.094864686748E-1)[&rate=6.106188380321157E-4]:3.531714886067E-1,116[&rate=6.106188380321157E-4]:6.932083400263E-1)[&rate=6.106188380321157E-4]:9.38981589755E-2)[&rate=6.106188380321157E-4]:5.034410205644E-2)[&rate=6.106188380321157E-4]:1.909568246307E-2,(((4[&rate=6.106188380321157E-4]:1.1895337513E-1,30[&rate=6.106188380321157E-4]:2.915561148561E-1)[&rate=6.106188380321157E-4]:4.543478286375E-1,9[&rate=6.106188380321157E-4]:6.226162722606E-1)[&rate=6.106188380321157E-4]:9.177411955693E-2,((117[&rate=6.106188380321157E-4]:6.47129120566E-1,(14[&rate=6.106188380321157E-4]:4.88572222233E-1,17[&rate=6.106188380321157E-4]:5.269283866167E-1)[&rate=6.106188380321157E-4]:1.558171723053E-1)[&rate=6.106188380321157E-4]:4.597372803432E-2,(110[&rate=6.106188380321157E-4]:5.36076571231E-1,(105[&rate=6.106188380321157E-4]:4.123738737195E-1,113[&rate=6.106188380321157E-4]:4.397711339933E-1)[&rate=6.106188380321157E-4]:1.017848892924E-1)[&rate=6.106188380321157E-4]:1.48807099287E-1)[&rate=6.106188380321157E-4]:3.224644732695E-2)[&rate=6.106188380321157E-4]:2.161284944436E-1)[&rate=6.106188380321157E-4]:3.997497458461E-1)[&rate=6.106188380321157E-4]:3.797965760557E-3)[&rate=6.106188380321157E-4]:5.288267732724E-2,(((10[&rate=6.106188380321157E-4]:4.436489581845E-1,15[&rate=6.106188380321157E-4]:4.82005122568E-1)[&rate=6.106188380321157E-4]:2.217972552188E-1,(6[&rate=6.106188380321157E-4]:6.457709291006E-1,18[&rate=6.106188380321157E-4]:7.087846277307E-1)[&rate=6.106188380321157E-4]:3.236928138333E-3)[&rate=6.106188380321157E-4]:8.104488363324E-2,(((89[&rate=6.106188380321157E-4]:8.084872074621E-2,88[&rate=6.106188380321157E-4]:6.715009060919E-2)[&rate=6.106188380321157E-4]:2.335640180003E-1,(((92[&rate=6.106188380321157E-4]:9.770545940493E-2,(90[&rate=6.106188380321157E-4]:7.10330640554E-2,91[&rate=6.106188380321157E-4]:7.10330640554E-2)[&rate=6.106188380321157E-4]:2.667239534953E-2)[&rate=6.106188380321157E-4]:9.148338264373E-2,87[&rate=6.106188380321157E-4]:1.754902119116E-1)[&rate=6.106188380321157E-4]:2.741673058218E-2,(86[&rate=6.106188380321157E-4]:1.758809267008E-1,((83[&rate=6.106188380321157E-4]:5.076017947173E-2,85[&rate=6.106188380321157E-4]:5.076017947173E-2)[&rate=6.106188380321157E-4]:1.18180690373E-1,(93[&rate=6.106188380321157E-4]:1.794217127882E-1,84[&rate=6.106188380321157E-4]:1.657230826512E-1)[&rate=6.106188380321157E-4]:3.217787193578E-3)[&rate=6.106188380321157E-4]:6.940056856016E-3)[&rate=6.106188380321157E-4]:2.702601579307E-2)[&rate=6.106188380321157E-4]:9.780716611566E-2)[&rate=6.106188380321157E-4]:7.991908415139E-1,3[&rate=6.106188380321157E-4]:5.601789227262E-1)[&rate=6.106188380321157E-4]:1.178190236255E-1)[&rate=6.106188380321157E-4]:6.404581781585E-1)[&rate=6.106188380321157E-4]:4.985234266859E-1)[&rate=6.106188380321157E-4]:6.722770683238E-1)[&rate=6.106188380321157E-4]:4.610654171853E-2,(((96[&rate=6.106188380321157E-4]:3.627704837334E-1,99[&rate=6.106188380321157E-4]:3.982896094162E-1)[&rate=6.106188380321157E-4]:1.476739659402E-1,((95[&rate=6.106188380321157E-4]:3.35736993664E-1,100[&rate=6.106188380321157E-4]:2.51037540112E-1)[&rate=6.106188380321157E-4]:1.512404055708E-1,98[&rate=6.106188380321157E-4]:4.760484374861E-1)[&rate=6.106188380321157E-4]:4.80572143732E-2)[&rate=6.106188380321157E-4]:1.407562288102E-1,40[&rate=6.106188380321157E-4]:5.364465801232E-1)[&rate=6.106188380321157E-4]:2.301269609394E-2)[&rate=6.106188380321157E-4]:1.132550947512E-1,((94[&rate=6.106188380321157E-4]:4.933598397973E-1,97[&rate=6.106188380321157E-4]:3.676767796881E-1)[&rate=6.106188380321157E-4]:1.393043963055E-1,((147[&rate=6.106188380321157E-4]:5.157363956784E-1,(39[&rate=6.106188380321157E-4]:4.415728028042E-1,(2[&rate=6.106188380321157E-4]:9.496976885835E-1,(((7[&rate=6.106188380321157E-4]:1.077110832915E-1,8[&rate=6.106188380321157E-4]:1.077110832915E-1)[&rate=6.106188380321157E-4]:3.551559635199E-1,(22[&rate=6.106188380321157E-4]:1.962191354277E-1,27[&rate=6.106188380321157E-4]:2.126574915921E-1)[&rate=6.106188380321157E-4]:3.625383223425E-1)[&rate=6.106188380321157E-4]:1.429146540989E-1,(31[&rate=6.106188380321157E-4]:7.131253566495E-1,26[&rate=6.106188380321157E-4]:6.692897402111E-1)[&rate=6.106188380321157E-4]:4.334127576772E-2)[&rate=6.106188380321157E-4]:4.206283164404E-1)[&rate=6.106188380321157E-4]:1.44860091705E0)[&rate=6.106188380321157E-4]:1.678654369387E-2)[&rate=6.106188380321157E-4]:1.061585147056E-2,16[&rate=6.106188380321157E-4]:2.554468124086E0)[&rate=6.106188380321157E-4]:1.090442293913E-1)[&rate=6.106188380321157E-4]:9.469494360849E-2)[&rate=6.106188380321157E-4]:2.063658191243E-1,38[&rate=6.106188380321157E-4]:8.107741791636E-1)[&rate=6.106188380321157E-4]:2.295690514073E-1,((36[&rate=6.106188380321157E-4]:2.855137919237E-1,(((44[&rate=6.106188380321157E-4]:3.80238496291E-3,47[&rate=6.106188380321157E-4]:9.266865837162E-3)[&rate=6.106188380321157E-4]:5.161318177721E-1,((51[&rate=6.106188380321157E-4]:4.206214105346E-1,(43[&rate=6.106188380321157E-4]:4.3162900808E-1,(((48[&rate=6.106188380321157E-4]:1.938758671619E-1,41[&rate=6.106188380321157E-4]:1.501600201674E-1)[&rate=6.106188380321157E-4]:1.037819365015E-1,42[&rate=6.106188380321157E-4]:2.594064375431E-1)[&rate=6.106188380321157E-4]:7.194116178769E-2,46[&rate=6.106188380321157E-4]:3.805279271996E-1)[&rate=6.106188380321157E-4]:5.110108088049E-2)[&rate=6.106188380321157E-4]:1.631480682603E-2)[&rate=6.106188380321157E-4]:7.684314906311E-2,(50[&rate=6.106188380321157E-4]:3.659133416048E-1,49[&rate=6.106188380321157E-4]:3.659133416048E-1)[&rate=6.106188380321157E-4]:1.260867371186E-1)[&rate=6.106188380321157E-4]:6.11719640061E-4)[&rate=6.106188380321157E-4]:1.058503615728E-1,45[&rate=6.106188380321157E-4]:6.230523238707E-1)[&rate=6.106188380321157E-4]:3.712570365836E-1)[&rate=6.106188380321157E-4]:6.020733247687E-3,(((121[&rate=6.106188380321157E-4]:1.351759675587E0,127[&rate=6.106188380321157E-4]:1.792855565997E0)[&rate=6.106188380321157E-4]:6.826651720214E-1,((((65[&rate=6.106188380321157E-4]:3.00164040473E-1,64[&rate=6.106188380321157E-4]:4.508489719797E-1)[&rate=6.106188380321157E-4]:1.850141517348E-1,(60[&rate=6.106188380321157E-4]:1.024062952695E-1,62[&rate=6.106188380321157E-4]:2.941871171872E-1)[&rate=6.106188380321157E-4]:3.827718969383E-1)[&rate=6.106188380321157E-4]:2.105963808597E-1,(61[&rate=6.106188380321157E-4]:3.466766795155E-1,63[&rate=6.106188380321157E-4]:3.055807891045E-1)[&rate=6.106188380321157E-4]:5.408787154697E-1)[&rate=6.106188380321157E-4]:5.949759969377E-1,((118[&rate=6.106188380321157E-4]:9.17166145278E-1,(69[&rate=6.106188380321157E-4]:8.999615081457E-1,((130[&rate=6.106188380321157E-4]:1.550017899702E-1,(129[&rate=6.106188380321157E-4]:1.171514455084E-1,132[&rate=6.106188380321157E-4]:1.198911715357E-1)[&rate=6.106188380321157E-4]:3.78503444618E-2)[&rate=6.106188380321157E-4]:1.06397838086E-1,131[&rate=6.106188380321157E-4]:2.641393540836E-1)[&rate=6.106188380321157E-4]:4.906166746099E-1)[&rate=6.106188380321157E-4]:2.816354124203E-2)[&rate=6.106188380321157E-4]:5.415174041318E-1,128[&rate=6.106188380321157E-4]:1.318957522013E0)[&rate=6.106188380321157E-4]:2.384784251309E-2)[&rate=6.106188380321157E-4]:9.435920910977E-2)[&rate=6.106188380321157E-4]:1.667103627504E-1,35[&rate=6.106188380321157E-4]:7.510781309812E-2)[&rate=6.106188380321157E-4]:1.698513696075E-1)[&rate=6.106188380321157E-4]:1.930186013498E-1)[&rate=6.106188380321157E-4]:1.040767753707E-1,((((119[&rate=6.106188380321157E-4]:1.209977097292E0,120[&rate=6.106188380321157E-4]:1.114086686334E0)[&rate=6.106188380321157E-4]:4.44561784563E-2,(135[&rate=6.106188380321157E-4]:3.686877473517E-1,(138[&rate=6.106188380321157E-4]:1.961320672316E-1,136[&rate=6.106188380321157E-4]:6.462521791643E-2)[&rate=6.106188380321157E-4]:3.725556801202E-1)[&rate=6.106188380321157E-4]:5.378003229176E-1)[&rate=6.106188380321157E-4]:5.669205412256E-1,126[&rate=6.106188380321157E-4]:1.035651294331E0)[&rate=6.106188380321157E-4]:4.810591236196E-1,((67[&rate=6.106188380321157E-4]:1.818602004198E-1,(122[&rate=6.106188380321157E-4]:2.818801760719E-1,(124[&rate=6.106188380321157E-4]:8.704387354808E-2,123[&rate=6.106188380321157E-4]:8.97761139852E-2)[&rate=6.106188380321157E-4]:1.921040620867E-1)[&rate=6.106188380321157E-4]:4.012525746886E-1)[&rate=6.106188380321157E-4]:7.292408298787E-2,66[&rate=6.106188380321157E-4]:2.547842834077E-1)[&rate=6.106188380321157E-4]:1.475194485753E-2)[&rate=6.106188380321157E-4]:2.725183311609E-1)[&rate=6.106188380321157E-4]:2.921279557921E-2)[&rate=6.106188380321157E-4]:3.164536408193E-1)[&rate=6.106188380321157E-4]:3.066609867735E-3,32[&rate=6.106188380321157E-4]:5.856098843275E-3)[&rate=6.106188380321157E-4]:1.014117103201E-2,33[&rate=6.106188380321157E-4]:2.147672193E-2);
tree STATE_45810000 [&joint=-20967.360722925532,lnP=-20967.360722925532] = [&R] (33[&rate=5.615778945887653E-4]:1.605924655666E-2,((34[&rate=5.615778945887653E-4]:2.288327240787E-2,(((((((55[&rate=5.615778945887653E-4]:2.84628251292E-1,56[&rate=5.615778945887653E-4]:2.84628251292E-1)[&rate=5.615778945887653E-4]:1.838264401949E-2,(58[&rate=5.615778945887653E-4]:3.201154116278E-1,(54[&rate=5.615778945887653E-4]:6.609149042248E-2,37[&rate=5.615778945887653E-4]:1.425942226629E-1)[&rate=5.615778945887653E-4]:1.96646872025E-1)[&rate=5.615778945887653E-4]:1.021788805533E-2)[&rate=5.615778945887653E-4]:7.393131691863E-3,57[&rate=5.615778945887653E-4]:3.213329887521E-1)[&rate=5.615778945887653E-4]:7.300802975051E-3,59[&rate=5.615778945887653E-4]:3.2590155129E-1)[&rate=5.615778945887653E-4]:1.726571068313E-1,68[&rate=5.615778945887653E-4]:4.493783302523E-1)[&rate=5.615778945887653E-4]:5.852998859842E-1,((53[&rate=5.615778945887653E-4]:7.541568317574E-1,((137[&rate=5.615778945887653E-4]:9.227592163806E-1,(133[&rate=5.615778945887653E-4]:8.139904606488E-1,134[&rate=5.615778945887653E-4]:7.838534743477E-1)[&rate=5.615778945887653E-4]:6.767286532075E-2)[&rate=5.615778945887653E-4]:6.289861731169E-1,((52[&rate=5.615778945887653E-4]:6.131525810658E-1,((29[&rate=5.615778945887653E-4]:6.787012098844E-1,(5[&rate=5.615778945887653E-4]:3.538773391897E-1,12[&rate=5.615778945887653E-4]:3.922335035731E-1)[&rate=5.615778945887653E-4]:1.796183912428E-1)[&rate=5.615778945887653E-4]:2.614459373517E-1,103[&rate=5.615778945887653E-4]:7.072704349073E-1)[&rate=5.615778945887653E-4]:1.570175880719E0)[&rate=5.615778945887653E-4]:1.047731663977E-1,(((71[&rate=5.615778945887653E-4]:3.581787471665E-1,((77[&rate=5.615778945887653E-4]:3.236746670259E-1,73[&rate=5.615778945887653E-4]:3.291541190806E-1)[&rate=5.615778945887653E-4]:5.106348924649E-2,(81[&rate=5.615778945887653E-4]:9.132911983401E-2,80[&rate=5.615778945887653E-4]:9.132911983401E-2)[&rate=5.615778945887653E-4]:2.3957342E-1)[&rate=5.615778945887653E-4]:4.645428952422E-2)[&rate=5.615778945887653E-4]:5.294302607022E-2,(82[&rate=5.615778945887653E-4]:4.385701608045E-1,(79[&rate=5.615778945887653E-4]:1.277117705459E-1,(72[&rate=5.615778945887653E-4]:1.439154350357E-2,78[&rate=5.615778945887653E-4]:3.630935172289E-2)[&rate=5.615778945887653E-4]:9.140241882305E-2)[&rate=5.615778945887653E-4]:3.026392121764E-1)[&rate=5.615778945887653E-4]:8.168050788356E-3)[&rate=5.615778945887653E-4]:2.443683033553E-1,((70[&rate=5.615778945887653E-4]:4.914564533643E-1,(76[&rate=5.615778945887653E-4]:5.056628563269E-1,74[&rate=5.615778945887653E-4]:5.056628563269E-1)[&rate=5.615778945887653E-4]:2.414976142082E-2)[&rate=5.615778945887653E-4]:1.764986061521E-1,75[&rate=5.615778945887653E-4]:7.063112238999E-1)[&rate=5.615778945887653E-4]:1.767200337696E-2)[&rate=5.615778945887653E-4]:7.322088574875E-1)[&rate=5.615778945887653E-4]:1.884097596602E-2)[&rate=5.615778945887653E-4]:2.558682963916E-2)[&rate=5.615778945887653E-4]:4.450579756977E-1,125[&rate=5.615778945887653E-4]:9.888322937939E-1)[&rate=5.615778945887653E-4]:2.125125891094E-1)[&rate=5.615778945887653E-4]:3.339237237322E-1,((((((95[&rate=5.615778945887653E-4]:5.540171946865E-1,(100[&rate=5.615778945887653E-4]:4.019935961431E-1,94[&rate=5.615778945887653E-4]:4.019935961431E-1)[&rate=5.615778945887653E-4]:6.73241449913E-2)[&rate=5.615778945887653E-4]:7.937884772559E-2,(98[&rate=5.615778945887653E-4]:6.022422480388E-1,(96[&rate=5.615778945887653E-4]:4.354076348503E-1,99[&rate=5.615778945887653E-4]:4.709267605332E-1)[&rate=5.615778945887653E-4]:1.531734110028E-1)[&rate=5.615778945887653E-4]:2.022483262453E-2)[&rate=5.615778945887653E-4]:1.916381890648E-1,((((2[&rate=5.615778945887653E-4]:8.504084912887E-1,(((26[&rate=5.615778945887653E-4]:7.066174068541E-1,(7[&rate=5.615778945887653E-4]:1.966629803255E-1,8[&rate=5.615778945887653E-4]:1.966629803255E-1)[&rate=5.615778945887653E-4]:4.031051114601E-1)[&rate=5.615778945887653E-4]:1.229355620126E-1,31[&rate=5.615778945887653E-4]:8.733885853051E-1)[&rate=5.615778945887653E-4]:1.427107189492E-1,(22[&rate=5.615778945887653E-4]:4.519874420548E-1,27[&rate=5.615778945887653E-4]:4.684257982191E-1)[&rate=5.615778945887653E-4]:5.093173416515E-1)[&rate=5.615778945887653E-4]:6.170644730845E-2)[&rate=5.615778945887653E-4]:1.561550045944E0,39[&rate=5.615778945887653E-4]:4.552327344032E-1)[&rate=5.615778945887653E-4]:1.006749203532E-1,(40[&rate=5.615778945887653E-4]:4.825492241685E-1,((97[&rate=5.615778945887653E-4]:3.602742123151E-1,(101[&rate=5.615778945887653E-4]:8.859599875095E-1,((((141[&rate=5.615778945887653E-4]:2.722056120976E-1,(144[&rate=5.615778945887653E-4]:8.127437130233E-2,145[&rate=5.615778945887653E-4]:8.675382335727E-2)[&rate=5.615778945887653E-4]:1.881915147679E-1)[&rate=5.615778945887653E-4]:5.523303472786E-1,142[&rate=5.615778945887653E-4]:8.272756854038E-1)[&rate=5.615778945887653E-4]:7.68688745607E-1,(((((((111[&rate=5.615778945887653E-4]:5.704477663027E-1,106[&rate=5.615778945887653E-4]:5.540094101384E-1)[&rate=5.615778945887653E-4]:8.761351004601E-2,104[&rate=5.615778945887653E-4]:6.416229201844E-1)[&rate=5.615778945887653E-4]:1.663393446709E-1,(139[&rate=5.615778945887653E-4]:6.511544652304E-1,116[&rate=5.615778945887653E-4]:3.990996707099E-1)[&rate=5.615778945887653E-4]:3.485886215426E-1)[&rate=5.615778945887653E-4]:1.352413374709E-1,(148[&rate=5.615778945887653E-4]:5.231536306229E-1,143[&rate=5.615778945887653E-4]:5.204139045956E-1)[&rate=5.615778945887653E-4]:3.981321634841E-1)[&rate=5.615778945887653E-4]:5.822229240282E-2,((((109[&rate=5.615778945887653E-4]:4.592774495081E-1,(114[&rate=5.615778945887653E-4]:3.201855975213E-1,112[&rate=5.615778945887653E-4]:4.023773783432E-1)[&rate=5.615778945887653E-4]:5.963979719225E-2)[&rate=5.615778945887653E-4]:6.614276000891E-2,107[&rate=5.615778945887653E-4]:5.062421273253E-1)[&rate=5.615778945887653E-4]:2.568272878074E-1,108[&rate=5.615778945887653E-4]:7.603296891053E-1)[&rate=5.615778945887653E-4]:8.640124044316E-2,((13[&rate=5.615778945887653E-4]:4.769779344898E-1,19[&rate=5.615778945887653E-4]:5.153340988735E-1)[&rate=5.615778945887653E-4]:8.60251864915E-2,115[&rate=5.615778945887653E-4]:4.808113401595E-1)[&rate=5.615778945887653E-4]:3.083853428136E-1)[&rate=5.615778945887653E-4]:1.519552391532E-1)[&rate=5.615778945887653E-4]:1.441031918695E-1,((((4[&rate=5.615778945887653E-4]:2.997777755306E-1,30[&rate=5.615778945887653E-4]:4.723805152566E-1)[&rate=5.615778945887653E-4]:4.658362108789E-1,113[&rate=5.615778945887653E-4]:8.231482329847E-1)[&rate=5.615778945887653E-4]:5.985893072102E-2,((14[&rate=5.615778945887653E-4]:5.512897535646E-1,17[&rate=5.615778945887653E-4]:5.896459179482E-1)[&rate=5.615778945887653E-4]:2.528277558729E-1,(9[&rate=5.615778945887653E-4]:7.806066246454E-1,117[&rate=5.615778945887653E-4]:7.915655287551E-1)[&rate=5.615778945887653E-4]:1.529170671003E-2)[&rate=5.615778945887653E-4]:7.888965426821E-2)[&rate=5.615778945887653E-4]:8.121783351821E-2,(110[&rate=5.615778945887653E-4]:5.452599502411E-1,105[&rate=5.615778945887653E-4]:5.23342142022E-1)[&rate=5.615778945887653E-4]:4.134855949282E-1)[&rate=5.615778945887653E-4]:2.032218975936E-1)[&rate=5.615778945887653E-4]:1.986639626596E-1,(((11[&rate=5.615778945887653E-4]:5.57360889275E-1,140[&rate=5.615778945887653E-4]:5.381828070833E-1)[&rate=5.615778945887653E-4]:2.817973164529E-1,((20[&rate=5.615778945887653E-4]:4.761634177167E-1,25[&rate=5.615778945887653E-4]:4.953414999084E-1)[&rate=5.615778945887653E-4]:1.942536255221E-1,23[&rate=5.615778945887653E-4]:6.786362213209E-1)[&rate=5.615778945887653E-4]:2.454534912562E-1)[&rate=5.615778945887653E-4]:2.358636049911E-1,(102[&rate=5.615778945887653E-4]:8.921067421679E-4,(((21[&rate=5.615778945887653E-4]:6.494988758257E-1,28[&rate=5.615778945887653E-4]:6.741564100722E-1)[&rate=5.615778945887653E-4]:2.722523419211E-1,1[&rate=5.615778945887653E-4]:1.601073821304E-1)[&rate=5.615778945887653E-4]:9.394032509347E-2,24[&rate=5.615778945887653E-4]:1.034869625032E0)[&rate=5.615778945887653E-4]:1.276663173265E-1)[&rate=5.615778945887653E-4]:8.376279319381E-3)[&rate=5.615778945887653E-4]:2.82869868676E-1)[&rate=5.615778945887653E-4]:5.725083380736E-2)[&rate=5.615778945887653E-4]:5.577952829765E-2,((18[&rate=5.615778945887653E-4]:5.989205753856E-1,3[&rate=5.615778945887653E-4]:4.83852082235E-1)[&rate=5.615778945887653E-4]:3.242302037724E-1,(((10[&rate=5.615778945887653E-4]:3.25244351504E-1,15[&rate=5.615778945887653E-4]:3.636005158875E-1)[&rate=5.615778945887653E-4]:2.969786975384E-1,6[&rate=5.615778945887653E-4]:6.05784692878E-1)[&rate=5.615778945887653E-4]:1.761570176097E-1,((((93[&rate=5.615778945887653E-4]:9.283800024881E-2,84[&rate=5.615778945887653E-4]:7.91393701118E-2)[&rate=5.615778945887653E-4]:5.263143939639E-2,87[&rate=5.615778945887653E-4]:1.317708095082E-1)[&rate=5.615778945887653E-4]:2.862039600088E-2,(92[&rate=5.615778945887653E-4]:9.112381117062E-2,(90[&rate=5.615778945887653E-4]:1.639140856274E-2,91[&rate=5.615778945887653E-4]:1.639140856274E-2)[&rate=5.615778945887653E-4]:7.473240260788E-2)[&rate=5.615778945887653E-4]:8.296602447546E-2)[&rate=5.615778945887653E-4]:6.463001758242E-2,((89[&rate=5.615778945887653E-4]:4.122360245608E-2,88[&rate=5.615778945887653E-4]:2.752497231906E-2)[&rate=5.615778945887653E-4]:9.491652881896E-2,((83[&rate=5.615778945887653E-4]:2.089384503628E-2,85[&rate=5.615778945887653E-4]:2.089384503628E-2)[&rate=5.615778945887653E-4]:6.731657588356E-2,86[&rate=5.615778945887653E-4]:8.821042091983E-2)[&rate=5.615778945887653E-4]:3.423108021819E-2)[&rate=5.615778945887653E-4]:1.025797219535E-1)[&rate=5.615778945887653E-4]:1.044591720273E0)[&rate=5.615778945887653E-4]:7.81953700402E-2)[&rate=5.615778945887653E-4]:5.943466048078E-1)[&rate=5.615778945887653E-4]:4.862708227219E-1)[&rate=5.615778945887653E-4]:5.185166351656E-1)[&rate=5.615778945887653E-4]:4.690773843594E-2,(146[&rate=5.615778945887653E-4]:5.246948668113E-1,147[&rate=5.615778945887653E-4]:4.618533367567E-1)[&rate=5.615778945887653E-4]:7.37439145409E-2)[&rate=5.615778945887653E-4]:4.329022051236E-3)[&rate=5.615778945887653E-4]:7.335843058796E-2)[&rate=5.615778945887653E-4]:1.058554000724E-1,16[&rate=5.615778945887653E-4]:2.747255980946E0)[&rate=5.615778945887653E-4]:2.392691435304E-2)[&rate=5.615778945887653E-4]:2.876593493083E-1,38[&rate=5.615778945887653E-4]:9.050433075611E-1)[&rate=5.615778945887653E-4]:4.107461139114E-1,(((45[&rate=5.615778945887653E-4]:8.638705067896E-1,((47[&rate=5.615778945887653E-4]:5.73518687583E-1,(51[&rate=5.615778945887653E-4]:5.12013870141E-1,((50[&rate=5.615778945887653E-4]:4.308961095017E-1,49[&rate=5.615778945887653E-4]:4.308961095017E-1)[&rate=5.615778945887653E-4]:4.982438647302E-2,44[&rate=5.615778945887653E-4]:5.080429003462E-1)[&rate=5.615778945887653E-4]:2.582889329198E-2)[&rate=5.615778945887653E-4]:3.418241307057E-2)[&rate=5.615778945887653E-4]:9.207047946099E-2,((42[&rate=5.615778945887653E-4]:3.91930233745E-1,(48[&rate=5.615778945887653E-4]:2.870554201103E-1,41[&rate=5.615778945887653E-4]:2.433395731158E-1)[&rate=5.615778945887653E-4]:1.43126179755E-1)[&rate=5.615778945887653E-4]:1.291100805685E-1,(43[&rate=5.615778945887653E-4]:5.415707552446E-1,46[&rate=5.615778945887653E-4]:5.415707552446E-1)[&rate=5.615778945887653E-4]:2.864988693766E-2)[&rate=5.615778945887653E-4]:9.536852486178E-2)[&rate=5.615778945887653E-4]:2.06478061057E-1)[&rate=5.615778945887653E-4]:3.288378203171E-1,((128[&rate=5.615778945887653E-4]:1.818216655569E0,(118[&rate=5.615778945887653E-4]:8.237626392815E-1,(69[&rate=5.615778945887653E-4]:7.962646532322E-1,((130[&rate=5.615778945887653E-4]:1.478403911485E-1,(132[&rate=5.615778945887653E-4]:1.169296461659E-1,129[&rate=5.615778945887653E-4]:1.141899201386E-1)[&rate=5.615778945887653E-4]:3.365047100993E-2)[&rate=5.615778945887653E-4]:1.186647396519E-1,131[&rate=5.615778945887653E-4]:2.692448568278E-1)[&rate=5.615778945887653E-4]:3.818143169522E-1)[&rate=5.615778945887653E-4]:3.845689015894E-2)[&rate=5.615778945887653E-4]:1.134180043685E0)[&rate=5.615778945887653E-4]:1.245962321959E-1,((65[&rate=5.615778945887653E-4]:2.265595032797E-1,((60[&rate=5.615778945887653E-4]:6.471856769324E-2,64[&rate=5.615778945887653E-4]:2.154034991999E-1)[&rate=5.615778945887653E-4]:2.038360096242E-2,62[&rate=5.615778945887653E-4]:2.768829905734E-1)[&rate=5.615778945887653E-4]:1.41457334624E-1)[&rate=5.615778945887653E-4]:7.381665524682E-2,(61[&rate=5.615778945887653E-4]:6.40752513298E-2,63[&rate=5.615778945887653E-4]:2.297936091875E-2)[&rate=5.615778945887653E-4]:4.280817291145E-1)[&rate=5.615778945887653E-4]:1.590381934718E0)[&rate=5.615778945887653E-4]:2.329165163327E-2)[&rate=5.615778945887653E-4]:4.842500750363E-2,((36[&rate=5.615778945887653E-4]:2.177150998986E-1,35[&rate=5.615778945887653E-4]:1.711397574328E-1)[&rate=5.615778945887653E-4]:1.739528980047E-1,(121[&rate=5.615778945887653E-4]:1.898369591383E0,127[&rate=5.615778945887653E-4]:2.339465481794E0)[&rate=5.615778945887653E-4]:5.727504613152E-1)[&rate=5.615778945887653E-4]:1.406697681764E-1)[&rate=5.615778945887653E-4]:2.276615513431E-1)[&rate=5.615778945887653E-4]:6.119823522881E-2,((67[&rate=5.615778945887653E-4]:3.210147758851E-1,((123[&rate=5.615778945887653E-4]:2.017123224827E-1,124[&rate=5.615778945887653E-4]:1.989800820455E-1)[&rate=5.615778945887653E-4]:6.787678670879E-2,122[&rate=5.615778945887653E-4]:2.695891091914E-1)[&rate=5.615778945887653E-4]:5.526982170343E-1)[&rate=5.615778945887653E-4]:1.517446970653E-1,(66[&rate=5.615778945887653E-4]:4.424386087496E-1,((119[&rate=5.615778945887653E-4]:1.805489995345E0,126[&rate=5.615778945887653E-4]:1.019787472702E0)[&rate=5.615778945887653E-4]:6.350171142031E-2,(120[&rate=5.615778945887653E-4]:1.04172283251E0,(135[&rate=5.615778945887653E-4]:5.361217738635E-1,(138[&rate=5.615778945887653E-4]:1.474291992183E-1,136[&rate=5.615778945887653E-4]:1.592234990305E-2)[&rate=5.615778945887653E-4]:5.886925746453E-1)[&rate=5.615778945887653E-4]:2.535462641256E-1)[&rate=5.615778945887653E-4]:7.313784632973E-1)[&rate=5.615778945887653E-4]:6.063236143125E-1)[&rate=5.615778945887653E-4]:3.03208642008E-2)[&rate=5.615778945887653E-4]:3.018627372355E-1)[&rate=5.615778945887653E-4]:4.625909201063E-2)[&rate=5.615778945887653E-4]:6.501566884149E-2)[&rate=5.615778945887653E-4]:9.53366863249E-3,32[&rate=5.615778945887653E-4]:1.049913282128E-2)[&rate=5.615778945887653E-4]:8.066168066367E-5);
tree STATE_45900000 [&joint=-20948.11035046652,lnP=-20948.11035046652] = [&R] (((34[&rate=6.169084366585726E-4]:2.927871310993E-2,((66[&rate=6.169084366585726E-4]:2.582350550124E-1,((67[&rate=6.169084366585726E-4]:1.603604685285E-1,((124[&rate=6.169084366585726E-4]:2.358658803855E-1,123[&rate=6.169084366585726E-4]:2.385981208226E-1)[&rate=6.169084366585726E-4]:6.697681793129E-2,122[&rate=6.169084366585726E-4]:3.055749387539E-1)[&rate=6.169084366585726E-4]:3.560580801153E-1)[&rate=6.169084366585726E-4]:6.98670737969E-2,((120[&rate=6.169084366585726E-4]:1.024267349768E0,(135[&rate=6.169084366585726E-4]:4.272432837533E-1,(138[&rate=6.169084366585726E-4]:1.986541683433E-1,136[&rate=6.169084366585726E-4]:6.714731902812E-2)[&rate=6.169084366585726E-4]:4.285891154101E-1)[&rate=6.169084366585726E-4]:3.44969271494E-1)[&rate=6.169084366585726E-4]:8.808750366168E-1,(119[&rate=6.169084366585726E-4]:1.594766831675E0,126[&rate=6.169084366585726E-4]:8.090643090317E-1)[&rate=6.169084366585726E-4]:4.062659656681E-1)[&rate=6.169084366585726E-4]:2.620714573107E-1)[&rate=6.169084366585726E-4]:2.800751268697E-2)[&rate=6.169084366585726E-4]:3.963057767301E-1,((((((55[&rate=6.169084366585726E-4]:2.949478817499E-1,56[&rate=6.169084366585726E-4]:2.949478817499E-1)[&rate=6.169084366585726E-4]:9.834460296818E-2,((37[&rate=6.169084366585726E-4]:3.971787199834E-1,(54[&rate=6.169084366585726E-4]:2.928964167489E-1,58[&rate=6.169084366585726E-4]:3.502734659292E-1)[&rate=6.169084366585726E-4]:2.777957099409E-2)[&rate=6.169084366585726E-4]:1.598061779488E-2,59[&rate=6.169084366585726E-4]:3.749079716581E-1)[&rate=6.169084366585726E-4]:2.658123437159E-2)[&rate=6.169084366585726E-4]:1.214987399171E-1,57[&rate=6.169084366585726E-4]:5.257201863839E-1)[&rate=6.169084366585726E-4]:1.795254887438E-1,68[&rate=6.169084366585726E-4]:6.533331068217E-1)[&rate=6.169084366585726E-4]:4.561836090144E-1,((((((82[&rate=6.169084366585726E-4]:3.73726386602E-1,((((72[&rate=6.169084366585726E-4]:3.431739722145E-2,78[&rate=6.169084366585726E-4]:5.623520544077E-2)[&rate=6.169084366585726E-4]:6.337912111243E-2,79[&rate=6.169084366585726E-4]:1.196143265532E-1)[&rate=6.169084366585726E-4]:3.866239420242E-2,73[&rate=6.169084366585726E-4]:1.993726111664E-1)[&rate=6.169084366585726E-4]:1.871638950741E-1,71[&rate=6.169084366585726E-4]:3.180433555557E-1)[&rate=6.169084366585726E-4]:2.006659269022E-2)[&rate=6.169084366585726E-4]:6.170426040918E-2,(77[&rate=6.169084366585726E-4]:3.817744643104E-1,(81[&rate=6.169084366585726E-4]:7.157771420756E-2,80[&rate=6.169084366585726E-4]:7.157771420756E-2)[&rate=6.169084366585726E-4]:2.663611336644E-1)[&rate=6.169084366585726E-4]:8.105344297483E-2)[&rate=6.169084366585726E-4]:3.075175829238E-1,(((74[&rate=6.169084366585726E-4]:3.086601499242E-1,70[&rate=6.169084366585726E-4]:2.703039855407E-1)[&rate=6.169084366585726E-4]:5.753028081145E-2,76[&rate=6.169084366585726E-4]:3.661904307356E-1)[&rate=6.169084366585726E-4]:1.906541567223E-1,75[&rate=6.169084366585726E-4]:5.56844587458E-1)[&rate=6.169084366585726E-4]:2.189803548058E-1)[&rate=6.169084366585726E-4]:5.774398029288E-1,53[&rate=6.169084366585726E-4]:6.068016865804E-1)[&rate=6.169084366585726E-4]:1.818362568894E-1,(52[&rate=6.169084366585726E-4]:4.756633553652E-1,(((29[&rate=6.169084366585726E-4]:4.887633716559E-1,(5[&rate=6.169084366585726E-4]:5.790832021028E-2,12[&rate=6.169084366585726E-4]:9.626448459374E-2)[&rate=6.169084366585726E-4]:2.856495719937E-1)[&rate=6.169084366585726E-4]:2.300638987817E-1,103[&rate=6.169084366585726E-4]:4.859505581088E-1)[&rate=6.169084366585726E-4]:1.489115937273E0,(133[&rate=6.169084366585726E-4]:8.567677454678E-1,(137[&rate=6.169084366585726E-4]:4.888512394865E-1,134[&rate=6.169084366585726E-4]:4.176183627743E-1)[&rate=6.169084366585726E-4]:4.090123963924E-1)[&rate=6.169084366585726E-4]:2.278877910101E-1)[&rate=6.169084366585726E-4]:1.648905945442E-1)[&rate=6.169084366585726E-4]:3.21171309416E-1)[&rate=6.169084366585726E-4]:1.062988206163E-1,125[&rate=6.169084366585726E-4]:6.845542504248E-1)[&rate=6.169084366585726E-4]:5.91629132078E-1)[&rate=6.169084366585726E-4]:4.547572304624E-2,(((((((39[&rate=6.169084366585726E-4]:5.125622384338E-1,146[&rate=6.169084366585726E-4]:6.327808176687E-1)[&rate=6.169084366585726E-4]:2.354951032032E-2,((96[&rate=6.169084366585726E-4]:4.625843835203E-1,99[&rate=6.169084366585726E-4]:4.981035092032E-1)[&rate=6.169084366585726E-4]:1.174341323597E-1,(98[&rate=6.169084366585726E-4]:5.277852984812E-1,(95[&rate=6.169084366585726E-4]:4.27309965827E-1,(94[&rate=6.169084366585726E-4]:1.513101772063E-1,100[&rate=6.169084366585726E-4]:1.513101772063E-1)[&rate=6.169084366585726E-4]:1.913003350686E-1)[&rate=6.169084366585726E-4]:1.11404294403E-1)[&rate=6.169084366585726E-4]:6.589441958438E-2)[&rate=6.169084366585726E-4]:7.084733123484E-2)[&rate=6.169084366585726E-4]:6.778847023216E-3,(16[&rate=6.169084366585726E-4]:2.589925542347E0,147[&rate=6.169084366585726E-4]:5.618096654099E-1)[&rate=6.169084366585726E-4]:3.845797954774E-2)[&rate=6.169084366585726E-4]:1.88343519904E-2,((97[&rate=6.169084366585726E-4]:3.635120722596E-1,(101[&rate=6.169084366585726E-4]:7.483243878787E-1,(((102[&rate=6.169084366585726E-4]:1.395111314911E-1,(((1[&rate=6.169084366585726E-4]:1.25941007524E-1,(21[&rate=6.169084366585726E-4]:4.906709232353E-1,28[&rate=6.169084366585726E-4]:5.153284574818E-1)[&rate=6.169084366585726E-4]:3.969139199052E-1)[&rate=6.169084366585726E-4]:6.109863940111E-2,24[&rate=6.169084366585726E-4]:9.678615647333E-1)[&rate=6.169084366585726E-4]:3.004904450721E-1,(((20[&rate=6.169084366585726E-4]:2.937430452836E-1,25[&rate=6.169084366585726E-4]:3.129211274753E-1)[&rate=6.169084366585726E-4]:4.552096578467E-1,23[&rate=6.169084366585726E-4]:7.571718812123E-1)[&rate=6.169084366585726E-4]:9.227966577175E-2,(11[&rate=6.169084366585726E-4]:6.444363964615E-1,140[&rate=6.169084366585726E-4]:6.252583142698E-1)[&rate=6.169084366585726E-4]:1.200836436733E-1)[&rate=6.169084366585726E-4]:4.079415587117E-1)[&rate=6.169084366585726E-4]:3.280295730203E-2)[&rate=6.169084366585726E-4]:1.785981913636E-1,(((((148[&rate=6.169084366585726E-4]:4.551279608224E-1,143[&rate=6.169084366585726E-4]:4.523882347951E-1)[&rate=6.169084366585726E-4]:3.98963456018E-1,(((111[&rate=6.169084366585726E-4]:2.005389463208E-2,139[&rate=6.169084366585726E-4]:1.953963603855E-1)[&rate=6.169084366585726E-4]:7.721011217566E-2,(106[&rate=6.169084366585726E-4]:3.517825579035E-2,104[&rate=6.169084366585726E-4]:3.517825579035E-2)[&rate=6.169084366585726E-4]:4.564739485302E-2)[&rate=6.169084366585726E-4]:4.985180708742E-1,116[&rate=6.169084366585726E-4]:5.190697489148E-1)[&rate=6.169084366585726E-4]:2.966655035419E-1)[&rate=6.169084366585726E-4]:2.590723649722E-2,((115[&rate=6.169084366585726E-4]:5.621733313909E-1,((107[&rate=6.169084366585726E-4]:2.895859742903E-1,108[&rate=6.169084366585726E-4]:2.868462482629E-1)[&rate=6.169084366585726E-4]:2.307465784502E-1,((114[&rate=6.169084366585726E-4]:3.151212171951E-1,112[&rate=6.169084366585726E-4]:3.973129980169E-1)[&rate=6.169084366585726E-4]:8.071788060573E-2,109[&rate=6.169084366585726E-4]:4.752911525953E-1)[&rate=6.169084366585726E-4]:6.421948233693E-2)[&rate=6.169084366585726E-4]:1.021147512532E-1)[&rate=6.169084366585726E-4]:4.390693855372E-3,(13[&rate=6.169084366585726E-4]:5.090763491317E-1,19[&rate=6.169084366585726E-4]:5.474325135153E-1)[&rate=6.169084366585726E-4]:1.396794569365E-1)[&rate=6.169084366585726E-4]:2.750784637077E-1)[&rate=6.169084366585726E-4]:2.260626259396E-1,(((14[&rate=6.169084366585726E-4]:5.724601690482E-1,17[&rate=6.169084366585726E-4]:6.108163334319E-1)[&rate=6.169084366585726E-4]:1.271333154239E-1,((117[&rate=6.169084366585726E-4]:3.906648065127E-1,9[&rate=6.169084366585726E-4]:3.797059024031E-1)[&rate=6.169084366585726E-4]:9.722327988395E-2,(113[&rate=6.169084366585726E-4]:4.557304220446E-1,(4[&rate=6.169084366585726E-4]:1.134626407541E-1,30[&rate=6.169084366585726E-4]:2.860653804801E-1)[&rate=6.169084366585726E-4]:2.847335347154E-1)[&rate=6.169084366585726E-4]:2.941793832444E-2)[&rate=6.169084366585726E-4]:2.14445124103E-1)[&rate=6.169084366585726E-4]:6.870676338625E-3,(110[&rate=6.169084366585726E-4]:4.930604043605E-1,105[&rate=6.169084366585726E-4]:4.711425961414E-1)[&rate=6.169084366585726E-4]:2.079243043955E-1)[&rate=6.169084366585726E-4]:4.434327349047E-1)[&rate=6.169084366585726E-4]:7.844906837602E-2,(((141[&rate=6.169084366585726E-4]:1.025630028645E-1,145[&rate=6.169084366585726E-4]:1.053027288921E-1)[&rate=6.169084366585726E-4]:6.244792051723E-3,144[&rate=6.169084366585726E-4]:1.060680688889E-1)[&rate=6.169084366585726E-4]:1.639289047155E-1,142[&rate=6.169084366585726E-4]:2.754764256593E-1)[&rate=6.169084366585726E-4]:1.125472278158E0)[&rate=6.169084366585726E-4]:1.637359615027E-1)[&rate=6.169084366585726E-4]:4.951196843367E-2,(((((((93[&rate=6.169084366585726E-4]:7.049381398202E-2,85[&rate=6.169084366585726E-4]:5.679518384501E-2)[&rate=6.169084366585726E-4]:8.274909222855E-3,84[&rate=6.169084366585726E-4]:6.507009306786E-2)[&rate=6.169084366585726E-4]:5.036546473132E-2,83[&rate=6.169084366585726E-4]:1.154355577992E-1)[&rate=6.169084366585726E-4]:5.35235751365E-2,86[&rate=6.169084366585726E-4]:1.689591329357E-1)[&rate=6.169084366585726E-4]:1.035938977387E-1,(((91[&rate=6.169084366585726E-4]:8.641838182867E-2,90[&rate=6.169084366585726E-4]:8.641838182867E-2)[&rate=6.169084366585726E-4]:3.346598755718E-2,92[&rate=6.169084366585726E-4]:1.198843693859E-1)[&rate=6.169084366585726E-4]:1.093067418615E-1,87[&rate=6.169084366585726E-4]:2.154924811103E-1)[&rate=6.169084366585726E-4]:5.706054956406E-2)[&rate=6.169084366585726E-4]:1.138018990633E-1,(89[&rate=6.169084366585726E-4]:5.575389660612E-2,88[&rate=6.169084366585726E-4]:4.205526646911E-2)[&rate=6.169084366585726E-4]:3.442996632686E-1)[&rate=6.169084366585726E-4]:1.478351835034E0,((6[&rate=6.169084366585726E-4]:5.958209133593E-1,(10[&rate=6.169084366585726E-4]:2.6711135365E-1,15[&rate=6.169084366585726E-4]:3.054675180334E-1)[&rate=6.169084366585726E-4]:3.451479158737E-1)[&rate=6.169084366585726E-4]:5.781618429724E-3,(18[&rate=6.169084366585726E-4]:5.079456640679E-1,3[&rate=6.169084366585726E-4]:3.928771709173E-1)[&rate=6.169084366585726E-4]:1.566705663513E-1)[&rate=6.169084366585726E-4]:7.754330001061E-1)[&rate=6.169084366585726E-4]:3.990082788625E-2)[&rate=6.169084366585726E-4]:3.861825486453E-1)[&rate=6.169084366585726E-4]:6.593900947409E-1)[&rate=6.169084366585726E-4]:9.695099728157E-3,(((((7[&rate=6.169084366585726E-4]:3.006267601403E-1,8[&rate=6.169084366585726E-4]:3.006267601403E-1)[&rate=6.169084366585726E-4]:2.016799550318E-1,26[&rate=6.169084366585726E-4]:6.091560302407E-1)[&rate=6.169084366585726E-4]:1.086152685957E-1,31[&rate=6.169084366585726E-4]:7.616069152747E-1)[&rate=6.169084366585726E-4]:2.82429488475E-2,(22[&rate=6.169084366585726E-4]:3.198239904117E-1,27[&rate=6.169084366585726E-4]:3.36262346576E-1)[&rate=6.169084366585726E-4]:4.152313531625E-1)[&rate=6.169084366585726E-4]:2.033419815393E-1,2[&rate=6.169084366585726E-4]:7.657945853875E-1)[&rate=6.169084366585726E-4]:1.635176640796E0)[&rate=6.169084366585726E-4]:1.174795244138E-1)[&rate=6.169084366585726E-4]:1.117978772456E-2,40[&rate=6.169084366585726E-4]:5.729047354923E-1)[&rate=6.169084366585726E-4]:8.993805818322E-2,38[&rate=6.169084366585726E-4]:5.945367827465E-1)[&rate=6.169084366585726E-4]:4.73739722761E-1,(((45[&rate=6.169084366585726E-4]:6.068619527967E-1,(((49[&rate=6.169084366585726E-4]:3.301028854477E-1,50[&rate=6.169084366585726E-4]:3.301028854477E-1)[&rate=6.169084366585726E-4]:1.256202253644E-1,(51[&rate=6.169084366585726E-4]:4.474761729052E-1,(44[&rate=6.169084366585726E-4]:4.381004657996E-1,47[&rate=6.169084366585726E-4]:4.435649466739E-1)[&rate=6.169084366585726E-4]:3.12336306028E-2)[&rate=6.169084366585726E-4]:1.371141878116E-2)[&rate=6.169084366585726E-4]:9.000842243764E-2,((46[&rate=6.169084366585726E-4]:4.266069558856E-1,(42[&rate=6.169084366585726E-4]:1.43557637911E-1,(48[&rate=6.169084366585726E-4]:1.643430497137E-1,41[&rate=6.169084366585726E-4]:1.206272027192E-1)[&rate=6.169084366585726E-4]:1.746595431751E-2)[&rate=6.169084366585726E-4]:2.338689901059E-1)[&rate=6.169084366585726E-4]:1.851436616559E-2,43[&rate=6.169084366585726E-4]:4.451213220512E-1)[&rate=6.169084366585726E-4]:1.333970964443E-1)[&rate=6.169084366585726E-4]:3.654025561257E-2)[&rate=6.169084366585726E-4]:8.258223246856E-2,(128[&rate=6.169084366585726E-4]:1.295367184324E0,(((69[&rate=6.169084366585726E-4]:8.115652131102E-1,118[&rate=6.169084366585726E-4]:8.006063090006E-1)[&rate=6.169084366585726E-4]:2.295745866993E-2,(131[&rate=6.169084366585726E-4]:2.567545661225E-1,(130[&rate=6.169084366585726E-4]:1.080109553203E-1,(129[&rate=6.169084366585726E-4]:6.231059415796E-2,132[&rate=6.169084366585726E-4]:6.505032018532E-2)[&rate=6.169084366585726E-4]:4.570036116235E-2)[&rate=6.169084366585726E-4]:1.460038847749E-1)[&rate=6.169084366585726E-4]:4.325626262054E-1)[&rate=6.169084366585726E-4]:5.359794263321E-1,(((60[&rate=6.169084366585726E-4]:1.791773724817E-1,64[&rate=6.169084366585726E-4]:3.298623039884E-1)[&rate=6.169084366585726E-4]:7.573814644559E-3,(62[&rate=6.169084366585726E-4]:3.397170853523E-1,65[&rate=6.169084366585726E-4]:1.479362634345E-1)[&rate=6.169084366585726E-4]:3.881492369174E-2)[&rate=6.169084366585726E-4]:2.815729011197E-1,(61[&rate=6.169084366585726E-4]:1.23876904869E-1,63[&rate=6.169084366585726E-4]:8.278101445791E-2)[&rate=6.169084366585726E-4]:5.362280052948E-1)[&rate=6.169084366585726E-4]:6.994382838388E-1)[&rate=6.169084366585726E-4]:7.555001771861E-2)[&rate=6.169084366585726E-4]:1.674732132326E-1)[&rate=6.169084366585726E-4]:1.693922349731E-1,((36[&rate=6.169084366585726E-4]:3.354054805537E-2,(121[&rate=6.169084366585726E-4]:1.859581901777E0,127[&rate=6.169084366585726E-4]:2.300677792188E0)[&rate=6.169084366585726E-4]:2.534107010724E-1)[&rate=6.169084366585726E-4]:1.064749131782E-1,35[&rate=6.169084366585726E-4]:9.344011876778E-2)[&rate=6.169084366585726E-4]:1.002539047416E-2)[&rate=6.169084366585726E-4]:3.6244554975E-1)[&rate=6.169084366585726E-4]:1.413607421181E-1)[&rate=6.169084366585726E-4]:4.726903063242E-2)[&rate=6.169084366585726E-4]:2.377515799975E-1)[&rate=6.169084366585726E-4]:2.542924809598E-2,33[&rate=6.169084366585726E-4]:3.826960504154E-2)[&rate=6.169084366585726E-4]:2.449959339858E-2,32[&rate=6.169084366585726E-4]:5.72897463854E-2);
tree STATE_45990000 [&joint=-20972.55126323712,lnP=-20972.55126323712] = [&R] (((((((121[&rate=5.738793432763065E-4]:2.371360200941E0,127[&rate=5.738793432763065E-4]:2.812456091352E0)[&rate=5.738793432763065E-4]:2.470295828992E-2,((((((64[&rate=5.738793432763065E-4]:2.266582696826E-1,65[&rate=5.738793432763065E-4]:7.597333817587E-2)[&rate=5.738793432763065E-4]:1.573805752378E-3,60[&rate=5.738793432763065E-4]:7.754714392824E-2)[&rate=5.738793432763065E-4]:9.851501167817E-2,62[&rate=5.738793432763065E-4]:3.678429775242E-1)[&rate=5.738793432763065E-4]:3.851569250368E-1,(61[&rate=5.738793432763065E-4]:4.814028681218E-2,63[&rate=5.738793432763065E-4]:7.04439640114E-3)[&rate=5.738793432763065E-4]:7.048596157488E-1)[&rate=5.738793432763065E-4]:7.547646446233E-1,(128[&rate=5.738793432763065E-4]:1.332247542939E0,(118[&rate=5.738793432763065E-4]:9.749817415085E-1,(69[&rate=5.738793432763065E-4]:8.906184894856E-1,((131[&rate=5.738793432763065E-4]:1.139898835228E-1,130[&rate=5.738793432763065E-4]:1.112501574954E-1)[&rate=5.738793432763065E-4]:2.839080299433E-1,(129[&rate=5.738793432763065E-4]:3.303722915143E-1,132[&rate=5.738793432763065E-4]:3.331120175416E-1)[&rate=5.738793432763065E-4]:6.47858959245E-2)[&rate=5.738793432763065E-4]:3.475150965672E-1)[&rate=5.738793432763065E-4]:9.532215613259E-2)[&rate=5.738793432763065E-4]:4.969918288282E-1)[&rate=5.738793432763065E-4]:3.579097684757E-2)[&rate=5.738793432763065E-4]:2.155864479696E-1,(51[&rate=5.738793432763065E-4]:6.194357890744E-1,(((44[&rate=5.738793432763065E-4]:7.252786337121E-3,47[&rate=5.738793432763065E-4]:1.271726721137E-2)[&rate=5.738793432763065E-4]:5.124681673017E-1,((((42[&rate=5.738793432763065E-4]:2.819725076919E-1,41[&rate=5.738793432763065E-4]:2.765080268177E-1)[&rate=5.738793432763065E-4]:6.442812734939E-3,48[&rate=5.738793432763065E-4]:3.266666865471E-1)[&rate=5.738793432763065E-4]:7.516079400771E-2,43[&rate=5.738793432763065E-4]:4.127564423033E-1)[&rate=5.738793432763065E-4]:2.701390888129E-2,46[&rate=5.738793432763065E-4]:4.397703511846E-1)[&rate=5.738793432763065E-4]:8.541508332852E-2)[&rate=5.738793432763065E-4]:1.164807189424E-1,((49[&rate=5.738793432763065E-4]:5.415162347323E-1,50[&rate=5.738793432763065E-4]:5.415162347323E-1)[&rate=5.738793432763065E-4]:3.211434078603E-2,45[&rate=5.738793432763065E-4]:5.982207394526E-1)[&rate=5.738793432763065E-4]:3.524869269153E-2)[&rate=5.738793432763065E-4]:5.092039990302E-3)[&rate=5.738793432763065E-4]:1.716672833308E-1)[&rate=5.738793432763065E-4]:2.151779175015E-1)[&rate=5.738793432763065E-4]:2.517869793526E-2,(36[&rate=5.738793432763065E-4]:2.004115156559E-1,35[&rate=5.738793432763065E-4]:1.538361731902E-1)[&rate=5.738793432763065E-4]:1.413782867156E-1)[&rate=5.738793432763065E-4]:1.35208410071E-1,((((((99[&rate=5.738793432763065E-4]:5.824451408766E-1,40[&rate=5.738793432763065E-4]:4.321719168331E-1)[&rate=5.738793432763065E-4]:5.265784862507E-4,96[&rate=5.738793432763065E-4]:5.4745259368E-1)[&rate=5.738793432763065E-4]:5.509665893634E-2,(98[&rate=5.738793432763065E-4]:5.903064813056E-1,(95[&rate=5.738793432763065E-4]:2.869162962696E-1,(94[&rate=5.738793432763065E-4]:6.962954489767E-2,100[&rate=5.738793432763065E-4]:6.962954489767E-2)[&rate=5.738793432763065E-4]:1.325872978199E-1)[&rate=5.738793432763065E-4]:3.143191467847E-1)[&rate=5.738793432763065E-4]:2.590397349636E-2)[&rate=5.738793432763065E-4]:2.263322172627E-2,((16[&rate=5.738793432763065E-4]:2.520837461101E0,((26[&rate=5.738793432763065E-4]:6.494480433725E-1,(7[&rate=5.738793432763065E-4]:2.305714396396E-1,8[&rate=5.738793432763065E-4]:2.305714396396E-1)[&rate=5.738793432763065E-4]:3.120272886644E-1)[&rate=5.738793432763065E-4]:8.989947886697E-2,((2[&rate=5.738793432763065E-4]:2.812809612091E-1,31[&rate=5.738793432763065E-4]:5.086782214832E-1)[&rate=5.738793432763065E-4]:2.558970082268E-1,(22[&rate=5.738793432763065E-4]:3.420253652226E-1,27[&rate=5.738793432763065E-4]:3.58463721387E-1)[&rate=5.738793432763065E-4]:3.677553439393E-1)[&rate=5.738793432763065E-4]:1.860790896783E-2)[&rate=5.738793432763065E-4]:1.836284459409E0)[&rate=5.738793432763065E-4]:5.650107588731E-2,(39[&rate=5.738793432763065E-4]:4.66544213835E-1,97[&rate=5.738793432763065E-4]:3.955059624688E-1)[&rate=5.738793432763065E-4]:2.530139703609E-2)[&rate=5.738793432763065E-4]:1.858276511085E-2)[&rate=5.738793432763065E-4]:4.904782099512E-2,(146[&rate=5.738793432763065E-4]:6.629531784633E-1,((101[&rate=5.738793432763065E-4]:9.566924544817E-1,((((((116[&rate=5.738793432763065E-4]:7.271547511777E-1,((((111[&rate=5.738793432763065E-4]:1.386128799832E-1,139[&rate=5.738793432763065E-4]:3.139553457366E-1)[&rate=5.738793432763065E-4]:7.554765101186E-2,104[&rate=5.738793432763065E-4]:1.977221748307E-1)[&rate=5.738793432763065E-4]:4.741873102678E-1,106[&rate=5.738793432763065E-4]:6.719094850986E-1)[&rate=5.738793432763065E-4]:6.65835687373E-2,(148[&rate=5.738793432763065E-4]:5.109338999386E-1,143[&rate=5.738793432763065E-4]:5.081941739112E-1)[&rate=5.738793432763065E-4]:2.056413456782E-1)[&rate=5.738793432763065E-4]:4.893566994465E-2)[&rate=5.738793432763065E-4]:7.751362545861E-2,((115[&rate=5.738793432763065E-4]:5.487373018731E-1,(13[&rate=5.738793432763065E-4]:4.517583619698E-1,19[&rate=5.738793432763065E-4]:4.901145263535E-1)[&rate=5.738793432763065E-4]:1.791707207251E-1)[&rate=5.738793432763065E-4]:1.860221807512E-1,((108[&rate=5.738793432763065E-4]:1.017952240016E-1,107[&rate=5.738793432763065E-4]:1.045349500289E-1)[&rate=5.738793432763065E-4]:4.698538006513E-1,(109[&rate=5.738793432763065E-4]:4.272585786389E-1,(114[&rate=5.738793432763065E-4]:2.065352462233E-1,112[&rate=5.738793432763065E-4]:2.887270270452E-1)[&rate=5.738793432763065E-4]:1.412712776211E-1)[&rate=5.738793432763065E-4]:1.66308254233E-1)[&rate=5.738793432763065E-4]:2.206447045468E-1)[&rate=5.738793432763065E-4]:6.990889401202E-2)[&rate=5.738793432763065E-4]:1.056700852351E-1,((113[&rate=5.738793432763065E-4]:6.618689451317E-1,((9[&rate=5.738793432763065E-4]:5.573352847786E-1,((4[&rate=5.738793432763065E-4]:6.024797750369E-2,30[&rate=5.738793432763065E-4]:2.328507172297E-1)[&rate=5.738793432763065E-4]:3.801718176586E-1,117[&rate=5.738793432763065E-4]:5.006937677651E-1)[&rate=5.738793432763065E-4]:6.760042112319E-2)[&rate=5.738793432763065E-4]:7.381194185574E-2,(105[&rate=5.738793432763065E-4]:5.874820402941E-1,110[&rate=5.738793432763065E-4]:6.093998485132E-1)[&rate=5.738793432763065E-4]:2.448710414856E-2)[&rate=5.738793432763065E-4]:2.250254041522E-2)[&rate=5.738793432763065E-4]:3.878112566338E-3,(14[&rate=5.738793432763065E-4]:3.7734816764E-1,17[&rate=5.738793432763065E-4]:4.157043320237E-1)[&rate=5.738793432763065E-4]:2.883988900579E-1)[&rate=5.738793432763065E-4]:3.267831849953E-1)[&rate=5.738793432763065E-4]:1.749181642983E-1,((((11[&rate=5.738793432763065E-4]:6.126478038865E-1,140[&rate=5.738793432763065E-4]:5.934697216948E-1)[&rate=5.738793432763065E-4]:2.111133299111E-1,((20[&rate=5.738793432763065E-4]:5.85478111705E-1,25[&rate=5.738793432763065E-4]:6.046561938967E-1)[&rate=5.738793432763065E-4]:1.484279498219E-1,23[&rate=5.738793432763065E-4]:7.42125239609E-1)[&rate=5.738793432763065E-4]:1.665674010378E-1)[&rate=5.738793432763065E-4]:2.530618877019E-1,102[&rate=5.738793432763065E-4]:1.106959684201E-2)[&rate=5.738793432763065E-4]:3.729117973387E-2,(24[&rate=5.738793432763065E-4]:9.040249222284E-1,(1[&rate=5.738793432763065E-4]:1.209519515869E-2,(21[&rate=5.738793432763065E-4]:6.65630468973E-1,28[&rate=5.738793432763065E-4]:6.902880032195E-1)[&rate=5.738793432763065E-4]:1.081085618022E-1)[&rate=5.738793432763065E-4]:1.111078092615E-1)[&rate=5.738793432763065E-4]:3.059796899638E-1)[&rate=5.738793432763065E-4]:4.511502767617E-2)[&rate=5.738793432763065E-4]:7.51723249846E-4,(142[&rate=5.738793432763065E-4]:3.161708103616E-1,(144[&rate=5.738793432763065E-4]:2.032111302916E-1,(141[&rate=5.738793432763065E-4]:1.113775386018E-1,145[&rate=5.738793432763065E-4]:1.141172646294E-1)[&rate=5.738793432763065E-4]:9.45733177172E-2)[&rate=5.738793432763065E-4]:1.074802280151E-1)[&rate=5.738793432763065E-4]:1.024632059606E0)[&rate=5.738793432763065E-4]:5.793525672203E-2,((((10[&rate=5.738793432763065E-4]:4.657702093076E-1,15[&rate=5.738793432763065E-4]:5.041263736911E-1)[&rate=5.738793432763065E-4]:2.810979524499E-1,(6[&rate=5.738793432763065E-4]:4.085104618189E-1,18[&rate=5.738793432763065E-4]:4.715241604491E-1)[&rate=5.738793432763065E-4]:3.219193437742E-1)[&rate=5.738793432763065E-4]:5.821668051532E-2,(((89[&rate=5.738793432763065E-4]:8.025607691204E-2,88[&rate=5.738793432763065E-4]:6.655744677503E-2)[&rate=5.738793432763065E-4]:1.358185981097E-1,(85[&rate=5.738793432763065E-4]:7.350172809351E-2,87[&rate=5.738793432763065E-4]:7.350172809351E-2)[&rate=5.738793432763065E-4]:1.288743167912E-1)[&rate=5.738793432763065E-4]:9.037793430142E-2,(((91[&rate=5.738793432763065E-4]:9.342041768341E-2,90[&rate=5.738793432763065E-4]:9.342041768341E-2)[&rate=5.738793432763065E-4]:2.022664844221E-2,92[&rate=5.738793432763065E-4]:1.136470661256E-1)[&rate=5.738793432763065E-4]:8.855692003314E-2,(((93[&rate=5.738793432763065E-4]:8.542721958003E-2,86[&rate=5.738793432763065E-4]:7.172858944302E-2)[&rate=5.738793432763065E-4]:5.017696905516E-2,84[&rate=5.738793432763065E-4]:1.219055584982E-1)[&rate=5.738793432763065E-4]:2.014055855622E-3,83[&rate=5.738793432763065E-4]:1.239196143538E-1)[&rate=5.738793432763065E-4]:6.458574166795E-2)[&rate=5.738793432763065E-4]:1.042486231644E-1)[&rate=5.738793432763065E-4]:9.83563739799E-1)[&rate=5.738793432763065E-4]:1.655941798055E-2,3[&rate=5.738793432763065E-4]:7.531511095686E-1)[&rate=5.738793432763065E-4]:3.96271948628E-1)[&rate=5.738793432763065E-4]:8.100091223127E-1)[&rate=5.738793432763065E-4]:4.553386082155E-1,147[&rate=5.738793432763065E-4]:4.962439528837E-1)[&rate=5.738793432763065E-4]:1.03867695525E-1)[&rate=5.738793432763065E-4]:1.674159774871E-2)[&rate=5.738793432763065E-4]:2.103168303653E-1,38[&rate=5.738793432763065E-4]:7.014870164133E-1)[&rate=5.738793432763065E-4]:3.313013000789E-1)[&rate=5.738793432763065E-4]:4.171385001964E-1,((((57[&rate=5.738793432763065E-4]:5.57019964109E-1,(59[&rate=5.738793432763065E-4]:5.045316657318E-1,((56[&rate=5.738793432763065E-4]:3.449151067693E-1,55[&rate=5.738793432763065E-4]:3.449151067693E-1)[&rate=5.738793432763065E-4]:7.676936858117E-2,(37[&rate=5.738793432763065E-4]:2.808548541084E-1,(58[&rate=5.738793432763065E-4]:2.509354000521E-1,54[&rate=5.738793432763065E-4]:1.935583508718E-1)[&rate=5.738793432763065E-4]:1.079377099616E-2)[&rate=5.738793432763065E-4]:1.872777086739E-1)[&rate=5.738793432763065E-4]:7.465046906981E-2)[&rate=5.738793432763065E-4]:4.975605794003E-2)[&rate=5.738793432763065E-4]:2.517299856422E-1,68[&rate=5.738793432763065E-4]:7.568373814451E-1)[&rate=5.738793432763065E-4]:1.622822545583E-1,((((((79[&rate=5.738793432763065E-4]:7.350485651546E-2,(78[&rate=5.738793432763065E-4]:4.222104881961E-2,72[&rate=5.738793432763065E-4]:2.03032406003E-2)[&rate=5.738793432763065E-4]:3.128380769584E-2)[&rate=5.738793432763065E-4]:2.931413189352E-1,82[&rate=5.738793432763065E-4]:3.748653535328E-1)[&rate=5.738793432763065E-4]:1.43786340542E-1,((81[&rate=5.738793432763065E-4]:3.003661986234E-2,80[&rate=5.738793432763065E-4]:3.003661986234E-2)[&rate=5.738793432763065E-4]:3.785420534236E-1,((71[&rate=5.738793432763065E-4]:1.74436240157E-1,73[&rate=5.738793432763065E-4]:2.429293908418E-1)[&rate=5.738793432763065E-4]:7.711964762676E-2,77[&rate=5.738793432763065E-4]:3.145695864139E-1)[&rate=5.738793432763065E-4]:1.378447033105E-1)[&rate=5.738793432763065E-4]:9.363466462443E-2)[&rate=5.738793432763065E-4]:3.825985916156E-1,((76[&rate=5.738793432763065E-4]:4.109687428346E-1,(70[&rate=5.738793432763065E-4]:3.554298659991E-1,74[&rate=5.738793432763065E-4]:3.937860303826E-1)[&rate=5.738793432763065E-4]:1.718271245198E-2)[&rate=5.738793432763065E-4]:1.632231984636E-1,75[&rate=5.738793432763065E-4]:5.741919412982E-1)[&rate=5.738793432763065E-4]:3.599350567209E-1)[&rate=5.738793432763065E-4]:7.09620517369E-1,(53[&rate=5.738793432763065E-4]:7.733886547758E-1,((52[&rate=5.738793432763065E-4]:7.048669085404E-1,(133[&rate=5.738793432763065E-4]:4.67376803482E-1,(137[&rate=5.738793432763065E-4]:3.903087191218E-1,134[&rate=5.738793432763065E-4]:3.190758424096E-1)[&rate=5.738793432763065E-4]:1.181639747713E-1)[&rate=5.738793432763065E-4]:1.011372880715E0)[&rate=5.738793432763065E-4]:1.236604797473E-2,((29[&rate=5.738793432763065E-4]:5.591856731241E-1,(5[&rate=5.738793432763065E-4]:2.245347866616E-1,12[&rate=5.738793432763065E-4]:2.62890951045E-1)[&rate=5.738793432763065E-4]:1.894454070105E-1)[&rate=5.738793432763065E-4]:3.073271814002E-1,103[&rate=5.738793432763065E-4]:6.336361421954E-1)[&rate=5.738793432763065E-4]:1.747890548881E0)[&rate=5.738793432763065E-4]:6.435241957202E-2)[&rate=5.738793432763065E-4]:1.238958020001E-1)[&rate=5.738793432763065E-4]:3.415308809111E-1,125[&rate=5.738793432763065E-4]:1.028432824026E0)[&rate=5.738793432763065E-4]:5.735347864433E-2)[&rate=5.738793432763065E-4]:3.60094998907E-1,((67[&rate=5.738793432763065E-4]:3.168476009127E-1,(122[&rate=5.738793432763065E-4]:2.432012329094E-1,(123[&rate=5.738793432763065E-4]:1.67761231579E-1,124[&rate=5.738793432763065E-4]:1.650289911419E-1)[&rate=5.738793432763065E-4]:7.544000133037E-2)[&rate=5.738793432763065E-4]:5.74918918344E-1)[&rate=5.738793432763065E-4]:8.927360369642E-2,(66[&rate=5.738793432763065E-4]:3.054998103656E-1,((126[&rate=5.738793432763065E-4]:1.001412299184E0,((135[&rate=5.738793432763065E-4]:8.819973989179E-1,(138[&rate=5.738793432763065E-4]:2.877853564519E-1,136[&rate=5.738793432763065E-4]:1.562785071367E-1)[&rate=5.738793432763065E-4]:7.942120424661E-1)[&rate=5.738793432763065E-4]:5.316981765184E-1,119[&rate=5.738793432763065E-4]:1.761640780916E0)[&rate=5.738793432763065E-4]:2.547404091184E-2)[&rate=5.738793432763065E-4]:1.064299442921E-1,120[&rate=5.738793432763065E-4]:1.797654355161E0)[&rate=5.738793432763065E-4]:4.448317565747E-1)[&rate=5.738793432763065E-4]:1.006213942435E-1)[&rate=5.738793432763065E-4]:3.25372792529E-1)[&rate=5.738793432763065E-4]:1.160673730352E-1)[&rate=5.738793432763065E-4]:2.307006176753E-2,34[&rate=5.738793432763065E-4]:7.617733310667E-3)[&rate=5.738793432763065E-4]:4.730431711175E-1,(33[&rate=5.738793432763065E-4]:1.042191822883E-1,32[&rate=5.738793432763065E-4]:9.873973023356E-2)[&rate=5.738793432763065E-4]:3.600033659755E-1);
tree STATE_46080000 [&joint=-20974.755102724626,lnP=-20974.755102724626] = [&R] (((((((59[&rate=5.449129959400504E-4]:3.930481679087E-1,((56[&rate=5.449129959400504E-4]:2.656210902891E-1,55[&rate=5.449129959400504E-4]:2.656210902891E-1)[&rate=5.449129959400504E-4]:9.086436641974E-2,((57[&rate=5.449129959400504E-4]:2.385177951118E-1,(37[&rate=5.449129959400504E-4]:1.907889689242E-1,58[&rate=5.449129959400504E-4]:1.716632858641E-1)[&rate=5.449129959400504E-4]:8.324795187067E-2)[&rate=5.449129959400504E-4]:1.048352702086E-2,54[&rate=5.449129959400504E-4]:2.080177155753E-1)[&rate=5.449129959400504E-4]:1.184130963249E-1)[&rate=5.449129959400504E-4]:2.836598988821E-2)[&rate=5.449129959400504E-4]:4.060944836113E-1,68[&rate=5.449129959400504E-4]:7.49962323651E-1)[&rate=5.449129959400504E-4]:3.915925108247E-1,((((((29[&rate=5.449129959400504E-4]:6.440541067784E-1,(5[&rate=5.449129959400504E-4]:1.387796718065E-1,12[&rate=5.449129959400504E-4]:1.7713583619E-1)[&rate=5.449129959400504E-4]:3.600689555199E-1)[&rate=5.449129959400504E-4]:1.057856653533E-1,103[&rate=5.449129959400504E-4]:5.169630598029E-1)[&rate=5.449129959400504E-4]:1.903189886771E0,(((134[&rate=5.449129959400504E-4]:3.542722755274E-1,137[&rate=5.449129959400504E-4]:4.255051522396E-1)[&rate=5.449129959400504E-4]:5.513060885474E-2,133[&rate=5.449129959400504E-4]:4.395398706833E-1)[&rate=5.449129959400504E-4]:1.071693604171E0,52[&rate=5.449129959400504E-4]:7.373506991974E-1)[&rate=5.449129959400504E-4]:1.850851281551E-2)[&rate=5.449129959400504E-4]:5.671092503018E-2,53[&rate=5.449129959400504E-4]:8.043734157317E-1)[&rate=5.449129959400504E-4]:5.743298101644E-4,(((((81[&rate=5.449129959400504E-4]:3.436451025364E-2,80[&rate=5.449129959400504E-4]:3.436451025364E-2)[&rate=5.449129959400504E-4]:2.660008281191E-1,71[&rate=5.449129959400504E-4]:2.81187256181E-1)[&rate=5.449129959400504E-4]:4.480187643784E-2,(77[&rate=5.449129959400504E-4]:3.479795706305E-1,73[&rate=5.449129959400504E-4]:3.534590226852E-1)[&rate=5.449129959400504E-4]:4.102326061849E-2)[&rate=5.449129959400504E-4]:5.710694691432E-4,((82[&rate=5.449129959400504E-4]:3.301675891052E-1,(72[&rate=5.449129959400504E-4]:2.957101556572E-2,78[&rate=5.449129959400504E-4]:5.148882378504E-2)[&rate=5.449129959400504E-4]:2.704595872381E-1)[&rate=5.449129959400504E-4]:1.831320453203E-3,79[&rate=5.449129959400504E-4]:3.237797314763E-1)[&rate=5.449129959400504E-4]:3.017773088567E-2)[&rate=5.449129959400504E-4]:3.623664175425E-1,(75[&rate=5.449129959400504E-4]:6.942241487716E-1,(76[&rate=5.449129959400504E-4]:4.105672679857E-1,(74[&rate=5.449129959400504E-4]:3.577199823487E-1,70[&rate=5.449129959400504E-4]:3.193638179652E-1)[&rate=5.449129959400504E-4]:5.284728563704E-2)[&rate=5.449129959400504E-4]:2.836568807859E-1)[&rate=5.449129959400504E-4]:6.319562154373E-2)[&rate=5.449129959400504E-4]:7.939910338386E-1)[&rate=5.449129959400504E-4]:6.126469822664E-1,125[&rate=5.449129959400504E-4]:1.207212214147E0)[&rate=5.449129959400504E-4]:1.010092869955E-1)[&rate=5.449129959400504E-4]:1.362497367891E-1,(((67[&rate=5.449129959400504E-4]:2.137197537898E-1,(122[&rate=5.449129959400504E-4]:2.975395855588E-1,(123[&rate=5.449129959400504E-4]:1.467274113877E-1,124[&rate=5.449129959400504E-4]:1.439951709506E-1)[&rate=5.449129959400504E-4]:1.508121741711E-1)[&rate=5.449129959400504E-4]:4.174527185717E-1)[&rate=5.449129959400504E-4]:2.670590843222E-1,((120[&rate=5.449129959400504E-4]:9.862266698187E-1,(135[&rate=5.449129959400504E-4]:3.375105389352E-1,(138[&rate=5.449129959400504E-4]:2.131962903046E-1,136[&rate=5.449129959400504E-4]:8.168944098937E-2)[&rate=5.449129959400504E-4]:3.243142486306E-1)[&rate=5.449129959400504E-4]:3.966613363631E-1)[&rate=5.449129959400504E-4]:7.350336528019E-1,(119[&rate=5.449129959400504E-4]:1.767516350485E0,126[&rate=5.449129959400504E-4]:9.818138278415E-1)[&rate=5.449129959400504E-4]:4.963438309421E-2)[&rate=5.449129959400504E-4]:6.965048168613E-1)[&rate=5.449129959400504E-4]:1.526617051884E-1,66[&rate=5.449129959400504E-4]:6.334405433004E-1)[&rate=5.449129959400504E-4]:9.664339019224E-2)[&rate=5.449129959400504E-4]:1.449698383795E-1,34[&rate=5.449129959400504E-4]:1.204007324202E-2)[&rate=5.449129959400504E-4]:2.198076304848E-2,(((121[&rate=5.449129959400504E-4]:1.411488877402E0,127[&rate=5.449129959400504E-4]:1.852584767813E0)[&rate=5.449129959400504E-4]:9.700710898704E-1,((35[&rate=5.449129959400504E-4]:2.265765836075E-1,36[&rate=5.449129959400504E-4]:2.731519260732E-1)[&rate=5.449129959400504E-4]:7.982531232567E-3,(((((64[&rate=5.449129959400504E-4]:3.18725937017E-1,(60[&rate=5.449129959400504E-4]:1.59416013724E-1,65[&rate=5.449129959400504E-4]:1.59416013724E-1)[&rate=5.449129959400504E-4]:8.62499178629E-3)[&rate=5.449129959400504E-4]:4.490915742026E-2,62[&rate=5.449129959400504E-4]:4.047309848483E-1)[&rate=5.449129959400504E-4]:2.410067530604E-1,(61[&rate=5.449129959400504E-4]:4.466364829081E-2,63[&rate=5.449129959400504E-4]:3.567757879764E-3)[&rate=5.449129959400504E-4]:6.010740896179E-1)[&rate=5.449129959400504E-4]:8.15851808595E-1,128[&rate=5.449129959400504E-4]:1.321863519106E0)[&rate=5.449129959400504E-4]:3.968787042668E-1,((((129[&rate=5.449129959400504E-4]:2.076098977818E-1,132[&rate=5.449129959400504E-4]:2.103496238092E-1)[&rate=5.449129959400504E-4]:4.838520154008E-2,(131[&rate=5.449129959400504E-4]:2.493922881994E-1,130[&rate=5.449129959400504E-4]:2.46652562172E-1)[&rate=5.449129959400504E-4]:9.34253714985E-3)[&rate=5.449129959400504E-4]:6.571948768417E-1,(118[&rate=5.449129959400504E-4]:8.362649426571E-1,69[&rate=5.449129959400504E-4]:8.472238467668E-1)[&rate=5.449129959400504E-4]:2.139113348764E-1)[&rate=5.449129959400504E-4]:7.924315856652E-1,((((49[&rate=5.449129959400504E-4]:4.489604401147E-1,50[&rate=5.449129959400504E-4]:4.489604401147E-1)[&rate=5.449129959400504E-4]:3.315474247858E-2,(44[&rate=5.449129959400504E-4]:2.287484958005E-1,47[&rate=5.449129959400504E-4]:2.342129766748E-1)[&rate=5.449129959400504E-4]:2.806890911643E-1)[&rate=5.449129959400504E-4]:2.329154819123E-2,((43[&rate=5.449129959400504E-4]:4.625942846371E-1,(((48[&rate=5.449129959400504E-4]:2.749379338651E-1,42[&rate=5.449129959400504E-4]:2.366865677449E-1)[&rate=5.449129959400504E-4]:5.164071609095E-2,41[&rate=5.449129959400504E-4]:2.828628029616E-1)[&rate=5.449129959400504E-4]:6.129929789875E-2,46[&rate=5.449129959400504E-4]:3.988069096033E-1)[&rate=5.449129959400504E-4]:6.378737503378E-2)[&rate=5.449129959400504E-4]:1.901494706044E-2,51[&rate=5.449129959400504E-4]:4.542868273261E-1)[&rate=5.449129959400504E-4]:5.658438433269E-2)[&rate=5.449129959400504E-4]:2.595216467127E-1,45[&rate=5.449129959400504E-4]:7.895185414316E-1)[&rate=5.449129959400504E-4]:1.399670820785E-1)[&rate=5.449129959400504E-4]:1.586038757179E-2)[&rate=5.449129959400504E-4]:4.45840147545E-2)[&rate=5.449129959400504E-4]:2.097345517194E-2)[&rate=5.449129959400504E-4]:4.062148415505E-1,(38[&rate=5.449129959400504E-4]:8.949107952325E-1,(((((31[&rate=5.449129959400504E-4]:8.463449998059E-1,((26[&rate=5.449129959400504E-4]:7.044514939202E-1,(7[&rate=5.449129959400504E-4]:2.796179232696E-1,8[&rate=5.449129959400504E-4]:2.796179232696E-1)[&rate=5.449129959400504E-4]:3.179842555821E-1)[&rate=5.449129959400504E-4]:2.572870347259E-2,(22[&rate=5.449129959400504E-4]:2.793059328562E-1,27[&rate=5.449129959400504E-4]:2.957442890206E-1)[&rate=5.449129959400504E-4]:4.39915360427E-1)[&rate=5.449129959400504E-4]:7.232918597471E-2)[&rate=5.449129959400504E-4]:3.2345175194E-1,2[&rate=5.449129959400504E-4]:9.423994914718E-1)[&rate=5.449129959400504E-4]:1.3759998547E0,39[&rate=5.449129959400504E-4]:3.616735433427E-1)[&rate=5.449129959400504E-4]:2.029650492618E-1,((98[&rate=5.449129959400504E-4]:6.044606109093E-1,((96[&rate=5.449129959400504E-4]:5.624058813758E-1,99[&rate=5.449129959400504E-4]:5.979250070586E-1)[&rate=5.449129959400504E-4]:2.469780082275E-2,(100[&rate=5.449129959400504E-4]:4.072383567782E-1,95[&rate=5.449129959400504E-4]:4.919378103303E-1)[&rate=5.449129959400504E-4]:1.197560358026E-1)[&rate=5.449129959400504E-4]:3.695726525142E-3)[&rate=5.449129959400504E-4]:7.156716592655E-2,(94[&rate=5.449129959400504E-4]:5.454519019639E-1,(101[&rate=5.449129959400504E-4]:9.531278980219E-1,(((((((13[&rate=5.449129959400504E-4]:1.791088769189E-1,19[&rate=5.449129959400504E-4]:2.174650413026E-1)[&rate=5.449129959400504E-4]:2.82865056958E-1,115[&rate=5.449129959400504E-4]:3.797821530551E-1)[&rate=5.449129959400504E-4]:3.253812282995E-1,((108[&rate=5.449129959400504E-4]:4.906202330731E-1,107[&rate=5.449129959400504E-4]:4.933599591005E-1)[&rate=5.449129959400504E-4]:6.074758691981E-2,((112[&rate=5.449129959400504E-4]:1.854216754502E-1,114[&rate=5.449129959400504E-4]:1.032298946284E-1)[&rate=5.449129959400504E-4]:2.339753561125E-1,109[&rate=5.449129959400504E-4]:4.166573055354E-1)[&rate=5.449129959400504E-4]:1.566283226766E-1)[&rate=5.449129959400504E-4]:2.113298079371E-1)[&rate=5.449129959400504E-4]:2.759092334916E-1,((((139[&rate=5.449129959400504E-4]:3.879584703418E-1,(111[&rate=5.449129959400504E-4]:9.254689989647E-2,106[&rate=5.449129959400504E-4]:7.61085437321E-2)[&rate=5.449129959400504E-4]:1.200691046919E-1)[&rate=5.449129959400504E-4]:1.468571407447E-1,104[&rate=5.449129959400504E-4]:3.430347891687E-1)[&rate=5.449129959400504E-4]:3.431147413263E-1,116[&rate=5.449129959400504E-4]:6.258755578923E-1)[&rate=5.449129959400504E-4]:2.171832064204E-1,(148[&rate=5.449129959400504E-4]:3.582100808588E-1,143[&rate=5.449129959400504E-4]:3.554703548315E-1)[&rate=5.449129959400504E-4]:5.232048478375E-1)[&rate=5.449129959400504E-4]:1.380138505335E-1)[&rate=5.449129959400504E-4]:5.967978625206E-2,((14[&rate=5.449129959400504E-4]:4.669816045591E-1,17[&rate=5.449129959400504E-4]:5.053377689428E-1)[&rate=5.449129959400504E-4]:3.541242656503E-1,((105[&rate=5.449129959400504E-4]:4.292348761199E-1,(110[&rate=5.449129959400504E-4]:3.080880738872E-1,117[&rate=5.449129959400504E-4]:3.163072519695E-1)[&rate=5.449129959400504E-4]:1.430646104518E-1)[&rate=5.449129959400504E-4]:2.862782781306E-1,(((4[&rate=5.449129959400504E-4]:5.825776239022E-2,30[&rate=5.449129959400504E-4]:2.308605021162E-1)[&rate=5.449129959400504E-4]:3.52484911465E-1,9[&rate=5.449129959400504E-4]:4.600577423483E-1)[&rate=5.449129959400504E-4]:1.430687754642E-3,113[&rate=5.449129959400504E-4]:4.69707608185E-1)[&rate=5.449129959400504E-4]:2.732028063393E-1)[&rate=5.449129959400504E-4]:7.819545568516E-2)[&rate=5.449129959400504E-4]:3.018383117107E-1)[&rate=5.449129959400504E-4]:2.705351507124E-1,((((1[&rate=5.449129959400504E-4]:1.57292570914E-1,(21[&rate=5.449129959400504E-4]:5.574277739236E-1,28[&rate=5.449129959400504E-4]:5.820853081701E-1)[&rate=5.449129959400504E-4]:3.615086326069E-1)[&rate=5.449129959400504E-4]:9.254363111573E-2,24[&rate=5.449129959400504E-4]:1.030658119838E0)[&rate=5.449129959400504E-4]:2.857914252392E-1,(((23[&rate=5.449129959400504E-4]:6.170787575152E-1,(20[&rate=5.449129959400504E-4]:4.923933378307E-1,25[&rate=5.449129959400504E-4]:5.115714200224E-1)[&rate=5.449129959400504E-4]:1.164662416025E-1)[&rate=5.449129959400504E-4]:3.17928321776E-1,(11[&rate=5.449129959400504E-4]:5.262182787328E-1,140[&rate=5.449129959400504E-4]:5.070401965411E-1)[&rate=5.449129959400504E-4]:3.238572937091E-1)[&rate=5.449129959400504E-4]:2.45529531416E-1,102[&rate=5.449129959400504E-4]:2.985167920049E-2)[&rate=5.449129959400504E-4]:1.249540302603E-1)[&rate=5.449129959400504E-4]:1.568929946759E-1,(142[&rate=5.449129959400504E-4]:3.501571751481E-1,((144[&rate=5.449129959400504E-4]:1.740750067929E-1,145[&rate=5.449129959400504E-4]:1.795544588478E-1)[&rate=5.449129959400504E-4]:7.954211798266E-3,141[&rate=5.449129959400504E-4]:1.847689446185E-1)[&rate=5.449129959400504E-4]:1.62648504502E-1)[&rate=5.449129959400504E-4]:1.208116871454E0)[&rate=5.449129959400504E-4]:7.808025756348E-3)[&rate=5.449129959400504E-4]:3.662379094982E-2,(3[&rate=5.449129959400504E-4]:6.616128903137E-1,(((89[&rate=5.449129959400504E-4]:1.168930053141E-1,88[&rate=5.449129959400504E-4]:1.031943751771E-1)[&rate=5.449129959400504E-4]:6.020147080475E-1,(((91[&rate=5.449129959400504E-4]:1.147488115961E-1,90[&rate=5.449129959400504E-4]:1.147488115961E-1)[&rate=5.449129959400504E-4]:5.763244201146E-2,92[&rate=5.449129959400504E-4]:1.723812536075E-1)[&rate=5.449129959400504E-4]:1.869661495495E-1,(((((85[&rate=5.449129959400504E-4]:7.910185492077E-2,83[&rate=5.449129959400504E-4]:7.910185492077E-2)[&rate=5.449129959400504E-4]:7.863233508181E-4,84[&rate=5.449129959400504E-4]:7.988817827158E-2)[&rate=5.449129959400504E-4]:2.709695526533E-2,93[&rate=5.449129959400504E-4]:1.206837636739E-1)[&rate=5.449129959400504E-4]:1.862028939761E-2,86[&rate=5.449129959400504E-4]:1.256054229345E-1)[&rate=5.449129959400504E-4]:6.322690130672E-2,87[&rate=5.449129959400504E-4]:1.888323242412E-1)[&rate=5.449129959400504E-4]:1.568164487788E-1)[&rate=5.449129959400504E-4]:3.595603102045E-1)[&rate=5.449129959400504E-4]:4.152889389473E-1,(6[&rate=5.449129959400504E-4]:4.724370300501E-1,(18[&rate=5.449129959400504E-4]:5.223620986596E-1,(10[&rate=5.449129959400504E-4]:2.363839709749E-1,15[&rate=5.449129959400504E-4]:2.747401353584E-1)[&rate=5.449129959400504E-4]:2.394027852189E-1)[&rate=5.449129959400504E-4]:1.308863002071E-2)[&rate=5.449129959400504E-4]:1.603897592451E-1)[&rate=5.449129959400504E-4]:8.084089553896E-2)[&rate=5.449129959400504E-4]:6.917779045017E-1)[&rate=5.449129959400504E-4]:6.024768292341E-1)[&rate=5.449129959400504E-4]:5.108433541928E-1)[&rate=5.449129959400504E-4]:5.680538306859E-2)[&rate=5.449129959400504E-4]:1.702611631494E-2)[&rate=5.449129959400504E-4]:7.649671784621E-2,((((147[&rate=5.449129959400504E-4]:4.239350288952E-1,97[&rate=5.449129959400504E-4]:2.955197283486E-1)[&rate=5.449129959400504E-4]:6.392117636364E-2,146[&rate=5.449129959400504E-4]:5.506977353134E-1)[&rate=5.449129959400504E-4]:3.244012771106E-2,16[&rate=5.449129959400504E-4]:2.548412209907E0)[&rate=5.449129959400504E-4]:3.471434816296E-2,40[&rate=5.449129959400504E-4]:4.976336319525E-1)[&rate=5.449129959400504E-4]:1.435016784982E-1)[&rate=5.449129959400504E-4]:3.220814957109E-1)[&rate=5.449129959400504E-4]:3.692020628454E-1)[&rate=5.449129959400504E-4]:2.352871233581E-1)[&rate=5.449129959400504E-4]:2.33143680237E-2,(32[&rate=5.449129959400504E-4]:1.650398303966E-3,33[&rate=5.449129959400504E-4]:7.12985035868E-3)[&rate=5.449129959400504E-4]:3.376699779115E-2);
tree STATE_46170000 [&joint=-20996.448291336706,lnP=-20996.448291336706] = [&R] ((33[&rate=5.365706985829131E-4]:3.277350131567E-2,34[&rate=5.365706985829131E-4]:4.921185748004E-2)[&rate=5.365706985829131E-4]:1.034118724838E-3,(((((((((58[&rate=5.365706985829131E-4]:2.331803351484E-1,37[&rate=5.365706985829131E-4]:2.523060182085E-1)[&rate=5.365706985829131E-4]:3.161416051349E-2,54[&rate=5.365706985829131E-4]:2.074174464815E-1)[&rate=5.365706985829131E-4]:2.986329965337E-2,((56[&rate=5.365706985829131E-4]:2.380331912566E-1,55[&rate=5.365706985829131E-4]:2.380331912566E-1)[&rate=5.365706985829131E-4]:2.70616819665E-2,57[&rate=5.365706985829131E-4]:2.760238349718E-1)[&rate=5.365706985829131E-4]:2.240517720427E-3)[&rate=5.365706985829131E-4]:1.515287468684E-1,59[&rate=5.365706985829131E-4]:4.270608591235E-1)[&rate=5.365706985829131E-4]:2.817466376645E-1,68[&rate=5.365706985829131E-4]:6.59627168919E-1)[&rate=5.365706985829131E-4]:3.774157322941E-1,((((((29[&rate=5.365706985829131E-4]:5.191622939671E-1,(5[&rate=5.365706985829131E-4]:2.133290312076E-1,12[&rate=5.365706985829131E-4]:2.516851955911E-1)[&rate=5.365706985829131E-4]:1.606277833075E-1)[&rate=5.365706985829131E-4]:4.909553966632E-1,103[&rate=5.365706985829131E-4]:7.772409783016E-1)[&rate=5.365706985829131E-4]:1.522980947283E0,(((((79[&rate=5.365706985829131E-4]:3.411050053655E-1,71[&rate=5.365706985829131E-4]:3.137077450915E-1)[&rate=5.365706985829131E-4]:1.109882440953E-1,(82[&rate=5.365706985829131E-4]:3.953932663815E-1,(72[&rate=5.365706985829131E-4]:1.272539987314E-1,78[&rate=5.365706985829131E-4]:1.491718069507E-1)[&rate=5.365706985829131E-4]:2.380022813487E-1)[&rate=5.365706985829131E-4]:6.491916116136E-2)[&rate=5.365706985829131E-4]:1.053011857118E-1,((73[&rate=5.365706985829131E-4]:4.778013306661E-1,77[&rate=5.365706985829131E-4]:4.723218786114E-1)[&rate=5.365706985829131E-4]:6.273467486806E-2,(81[&rate=5.365706985829131E-4]:7.669401498332E-2,80[&rate=5.365706985829131E-4]:7.669401498332E-2)[&rate=5.365706985829131E-4]:4.145269220577E-1)[&rate=5.365706985829131E-4]:5.795432004921E-2)[&rate=5.365706985829131E-4]:1.759967458378E-1,(75[&rate=5.365706985829131E-4]:6.676006836367E-1,(74[&rate=5.365706985829131E-4]:6.357569203591E-1,(76[&rate=5.365706985829131E-4]:5.312634318412E-1,70[&rate=5.365706985829131E-4]:4.929072674577E-1)[&rate=5.365706985829131E-4]:1.044934885179E-1)[&rate=5.365706985829131E-4]:3.184376327762E-2)[&rate=5.365706985829131E-4]:1.068863877845E-1)[&rate=5.365706985829131E-4]:5.606782735033E-1,52[&rate=5.365706985829131E-4]:5.968990076238E-1)[&rate=5.365706985829131E-4]:3.902918340002E-2)[&rate=5.365706985829131E-4]:1.647547100615E-1,53[&rate=5.365706985829131E-4]:7.924861797739E-1)[&rate=5.365706985829131E-4]:1.06362745586E-1,(133[&rate=5.365706985829131E-4]:6.490967983783E-1,(134[&rate=5.365706985829131E-4]:3.147078637316E-1,137[&rate=5.365706985829131E-4]:3.859407404438E-1)[&rate=5.365706985829131E-4]:3.042519483456E-1)[&rate=5.365706985829131E-4]:1.03183162395E0)[&rate=5.365706985829131E-4]:1.705444078891E-1,125[&rate=5.365706985829131E-4]:8.590108195877E-1)[&rate=5.365706985829131E-4]:3.446987482922E-1)[&rate=5.365706985829131E-4]:3.696322403685E-1,((66[&rate=5.365706985829131E-4]:3.762101742728E-1,(((119[&rate=5.365706985829131E-4]:9.335316993338E-1,120[&rate=5.365706985829131E-4]:8.376412883749E-1)[&rate=5.365706985829131E-4]:8.010787229945E-1,((138[&rate=5.365706985829131E-4]:3.632126884176E-1,136[&rate=5.365706985829131E-4]:2.317058391024E-1)[&rate=5.365706985829131E-4]:3.897970651535E-1,135[&rate=5.365706985829131E-4]:5.53009753571E-1)[&rate=5.365706985829131E-4]:8.336554632778E-1)[&rate=5.365706985829131E-4]:2.887067931128E-1,126[&rate=5.365706985829131E-4]:1.237614692797E0)[&rate=5.365706985829131E-4]:3.857696711605E-1)[&rate=5.365706985829131E-4]:5.999766876202E-2,(67[&rate=5.365706985829131E-4]:2.48895020965E-1,((124[&rate=5.365706985829131E-4]:4.582886065305E-3,123[&rate=5.365706985829131E-4]:7.315126502431E-3)[&rate=5.365706985829131E-4]:4.16600605517E-1,122[&rate=5.365706985829131E-4]:4.239157320194E-1)[&rate=5.365706985829131E-4]:3.262518392863E-1)[&rate=5.365706985829131E-4]:1.873128220698E-1)[&rate=5.365706985829131E-4]:4.227466607745E-1)[&rate=5.365706985829131E-4]:4.433240864359E-3,((35[&rate=5.365706985829131E-4]:2.786978688391E-1,((((45[&rate=5.365706985829131E-4]:6.778392758777E-1,(((48[&rate=5.365706985829131E-4]:3.569293847414E-1,(42[&rate=5.365706985829131E-4]:2.237978316778E-1,41[&rate=5.365706985829131E-4]:2.183333508035E-1)[&rate=5.365706985829131E-4]:9.488018694347E-2)[&rate=5.365706985829131E-4]:8.196717700134E-2,46[&rate=5.365706985829131E-4]:4.498255234913E-1)[&rate=5.365706985829131E-4]:2.612542765315E-2,43[&rate=5.365706985829131E-4]:4.759509511444E-1)[&rate=5.365706985829131E-4]:2.100850460447E-1)[&rate=5.365706985829131E-4]:5.250737047336E-2,((44[&rate=5.365706985829131E-4]:3.887305302807E-1,(49[&rate=5.365706985829131E-4]:3.056345525311E-1,50[&rate=5.365706985829131E-4]:3.056345525311E-1)[&rate=5.365706985829131E-4]:5.577357337812E-2)[&rate=5.365706985829131E-4]:2.004031917534E-1,(51[&rate=5.365706985829131E-4]:5.046435343864E-1,47[&rate=5.365706985829131E-4]:5.319659387578E-1)[&rate=5.365706985829131E-4]:6.263226415056E-2)[&rate=5.365706985829131E-4]:1.439451647541E-1)[&rate=5.365706985829131E-4]:1.542642990633E-1,(128[&rate=5.365706985829131E-4]:1.409297226952E0,((118[&rate=5.365706985829131E-4]:7.746217149997E-1,(69[&rate=5.365706985829131E-4]:7.326512081853E-1,((130[&rate=5.365706985829131E-4]:1.060506207579E-1,131[&rate=5.365706985829131E-4]:1.087903467853E-1)[&rate=5.365706985829131E-4]:1.977407524818E-1,(129[&rate=5.365706985829131E-4]:9.425836141804E-2,132[&rate=5.365706985829131E-4]:9.69980874454E-2)[&rate=5.365706985829131E-4]:2.095330118216E-1)[&rate=5.365706985829131E-4]:2.80914629466E-1)[&rate=5.365706985829131E-4]:5.292941092404E-2)[&rate=5.365706985829131E-4]:6.777594250658E-1,((((64[&rate=5.365706985829131E-4]:1.927199173916E-1,60[&rate=5.365706985829131E-4]:4.203498588486E-2)[&rate=5.365706985829131E-4]:2.867900074865E-1,62[&rate=5.365706985829131E-4]:5.206058152891E-1)[&rate=5.365706985829131E-4]:3.004276271267E-2,65[&rate=5.365706985829131E-4]:3.58867756084E-1)[&rate=5.365706985829131E-4]:2.286952897713E-1,(61[&rate=5.365706985829131E-4]:1.212439764032E-1,63[&rate=5.365706985829131E-4]:8.014808599212E-2)[&rate=5.365706985829131E-4]:6.580998913699E-1)[&rate=5.365706985829131E-4]:6.730372722924E-1)[&rate=5.365706985829131E-4]:9.664211428415E-2)[&rate=5.365706985829131E-4]:2.487099307534E-1)[&rate=5.365706985829131E-4]:1.288435672101E-1,((127[&rate=5.365706985829131E-4]:2.430329005166E0,121[&rate=5.365706985829131E-4]:1.989233114755E0)[&rate=5.365706985829131E-4]:3.738147455527E-1,36[&rate=5.365706985829131E-4]:2.835958055135E-1)[&rate=5.365706985829131E-4]:2.106313858045E-2)[&rate=5.365706985829131E-4]:2.061426721094E-2)[&rate=5.365706985829131E-4]:4.519518659547E-1,(38[&rate=5.365706985829131E-4]:1.013148206302E0,((40[&rate=5.365706985829131E-4]:6.110243649718E-1,(39[&rate=5.365706985829131E-4]:5.497383575917E-1,(((147[&rate=5.365706985829131E-4]:4.632309024424E-1,146[&rate=5.365706985829131E-4]:5.26072432497E-1)[&rate=5.365706985829131E-4]:1.841711902511E-2,((((22[&rate=5.365706985829131E-4]:6.006716221537E-1,27[&rate=5.365706985829131E-4]:6.17109978318E-1)[&rate=5.365706985829131E-4]:3.372118192611E-1,(31[&rate=5.365706985829131E-4]:5.286785489481E-1,2[&rate=5.365706985829131E-4]:3.01281288674E-1)[&rate=5.365706985829131E-4]:4.639994130147E-1)[&rate=5.365706985829131E-4]:8.333977778219E-2,(26[&rate=5.365706985829131E-4]:9.276566288452E-1,(7[&rate=5.365706985829131E-4]:4.969510053681E-1,8[&rate=5.365706985829131E-4]:4.969510053681E-1)[&rate=5.365706985829131E-4]:3.238563084086E-1)[&rate=5.365706985829131E-4]:1.045254944614E-1)[&rate=5.365706985829131E-4]:1.459224144615E0,16[&rate=5.365706985829131E-4]:2.436611747374E0)[&rate=5.365706985829131E-4]:7.315215103085E-2)[&rate=5.365706985829131E-4]:1.246081993309E-1,(101[&rate=5.365706985829131E-4]:6.590687840415E-1,((((24[&rate=5.365706985829131E-4]:1.031864373092E0,((21[&rate=5.365706985829131E-4]:5.860182110222E-1,28[&rate=5.365706985829131E-4]:6.106757452687E-1)[&rate=5.365706985829131E-4]:2.388091731677E-1,1[&rate=5.365706985829131E-4]:6.318354857345E-2)[&rate=5.365706985829131E-4]:1.878589067103E-1)[&rate=5.365706985829131E-4]:2.002940072972E-1,(((140[&rate=5.365706985829131E-4]:7.47401485715E-1,(23[&rate=5.365706985829131E-4]:7.386559396931E-1,(20[&rate=5.365706985829131E-4]:4.260382869077E-1,25[&rate=5.365706985829131E-4]:4.452163690994E-1)[&rate=5.365706985829131E-4]:3.043984747033E-1)[&rate=5.365706985829131E-4]:1.128551350629E-1)[&rate=5.365706985829131E-4]:1.602228119087E-1,11[&rate=5.365706985829131E-4]:9.268023798154E-1)[&rate=5.365706985829131E-4]:1.581465335371E-1,102[&rate=5.365706985829131E-4]:1.919548869503E-2)[&rate=5.365706985829131E-4]:5.131905607775E-2)[&rate=5.365706985829131E-4]:2.922768330369E-1,((((116[&rate=5.365706985829131E-4]:8.148999163458E-1,((148[&rate=5.365706985829131E-4]:1.773771612575E-1,143[&rate=5.365706985829131E-4]:1.746374352302E-1)[&rate=5.365706985829131E-4]:4.157545217168E-1,((111[&rate=5.365706985829131E-4]:8.530226967742E-2,106[&rate=5.365706985829131E-4]:6.886391351305E-2)[&rate=5.365706985829131E-4]:3.044533679399E-1,(104[&rate=5.365706985829131E-4]:2.237610232916E-1,139[&rate=5.365706985829131E-4]:4.155418452093E-1)[&rate=5.365706985829131E-4]:1.495562581614E-1)[&rate=5.365706985829131E-4]:2.417322097405E-1)[&rate=5.365706985829131E-4]:2.601243977551E-1)[&rate=5.365706985829131E-4]:3.203423746708E-1,(((13[&rate=5.365706985829131E-4]:1.835335398516E-1,19[&rate=5.365706985829131E-4]:2.218897042352E-1)[&rate=5.365706985829131E-4]:2.804802522364E-1,115[&rate=5.365706985829131E-4]:3.818220112661E-1)[&rate=5.365706985829131E-4]:3.318186812091E-1,((109[&rate=5.365706985829131E-4]:4.692720170251E-1,(114[&rate=5.365706985829131E-4]:1.953158184952E-1,112[&rate=5.365706985829131E-4]:2.77507599317E-1)[&rate=5.365706985829131E-4]:1.945041437355E-1)[&rate=5.365706985829131E-4]:6.215390737242E-2,(108[&rate=5.365706985829131E-4]:1.796635626467E-1,107[&rate=5.365706985829131E-4]:1.82403288674E-1)[&rate=5.365706985829131E-4]:3.298445535318E-1)[&rate=5.365706985829131E-4]:2.616668228721E-1)[&rate=5.365706985829131E-4]:4.216015985414E-1)[&rate=5.365706985829131E-4]:1.576770623356E-1,((117[&rate=5.365706985829131E-4]:5.310894403948E-1,(113[&rate=5.365706985829131E-4]:5.264198824611E-1,(110[&rate=5.365706985829131E-4]:3.482771981692E-1,105[&rate=5.365706985829131E-4]:3.263593899501E-1)[&rate=5.365706985829131E-4]:1.726632322373E-1)[&rate=5.365706985829131E-4]:1.929831906089E-3)[&rate=5.365706985829131E-4]:3.492060051796E-1,(((4[&rate=5.365706985829131E-4]:1.987925888573E-1,30[&rate=5.365706985829131E-4]:3.713953285833E-1)[&rate=5.365706985829131E-4]:3.266649766822E-1,(14[&rate=5.365706985829131E-4]:1.953883452772E-1,17[&rate=5.365706985829131E-4]:2.337445096609E-1)[&rate=5.365706985829131E-4]:3.876034668375E-1)[&rate=5.365706985829131E-4]:2.111621772687E-1,9[&rate=5.365706985829131E-4]:7.859348113013E-1)[&rate=5.365706985829131E-4]:8.340173016344E-2)[&rate=5.365706985829131E-4]:4.975554146272E-1)[&rate=5.365706985829131E-4]:4.583493644463E-2,(142[&rate=5.365706985829131E-4]:6.459361809428E-1,((141[&rate=5.365706985829131E-4]:2.543174384676E-1,145[&rate=5.365706985829131E-4]:2.570571644952E-1)[&rate=5.365706985829131E-4]:1.557663548698E-1,144[&rate=5.365706985829131E-4]:4.0734406731E-1)[&rate=5.365706985829131E-4]:2.331126615778E-1)[&rate=5.365706985829131E-4]:9.476126294021E-1)[&rate=5.365706985829131E-4]:1.581790993061E-2)[&rate=5.365706985829131E-4]:1.627093263648E-1,(((89[&rate=5.365706985829131E-4]:6.566079235077E-2,88[&rate=5.365706985829131E-4]:5.196216221375E-2)[&rate=5.365706985829131E-4]:6.580247937423E-1,((((91[&rate=5.365706985829131E-4]:2.237031468291E-2,90[&rate=5.365706985829131E-4]:2.237031468291E-2)[&rate=5.365706985829131E-4]:1.638289728073E-1,92[&rate=5.365706985829131E-4]:1.861992874902E-1)[&rate=5.365706985829131E-4]:8.155494783649E-2,87[&rate=5.365706985829131E-4]:2.540556051897E-1)[&rate=5.365706985829131E-4]:1.13048110672E-2,((83[&rate=5.365706985829131E-4]:1.214440693633E-1,84[&rate=5.365706985829131E-4]:1.214440693633E-1)[&rate=5.365706985829131E-4]:1.060621639596E-1,((85[&rate=5.365706985829131E-4]:1.24014779439E-1,93[&rate=5.365706985829131E-4]:1.37713409576E-1)[&rate=5.365706985829131E-4]:4.955684469211E-2,86[&rate=5.365706985829131E-4]:1.735716241311E-1)[&rate=5.365706985829131E-4]:5.393460919185E-2)[&rate=5.365706985829131E-4]:3.785418293389E-2)[&rate=5.365706985829131E-4]:4.446265396992E-1)[&rate=5.365706985829131E-4]:7.008066837948E-1,(3[&rate=5.365706985829131E-4]:8.44319438318E-1,((18[&rate=5.365706985829131E-4]:6.083659218436E-1,6[&rate=5.365706985829131E-4]:5.453522232135E-1)[&rate=5.365706985829131E-4]:1.942588943344E-1,(10[&rate=5.365706985829131E-4]:2.826924371159E-1,15[&rate=5.365706985829131E-4]:3.210486014994E-1)[&rate=5.365706985829131E-4]:4.733570365964E-1)[&rate=5.365706985829131E-4]:1.567631152906E-1)[&rate=5.365706985829131E-4]:2.674817403575E-2)[&rate=5.365706985829131E-4]:6.516933657934E-1)[&rate=5.365706985829131E-4]:1.390475319219E-1)[&rate=5.365706985829131E-4]:8.629745465704E-1)[&rate=5.365706985829131E-4]:8.591859735785E-4)[&rate=5.365706985829131E-4]:6.128600738007E-2)[&rate=5.365706985829131E-4]:3.396876032086E-1,((96[&rate=5.365706985829131E-4]:4.92368018252E-1,99[&rate=5.365706985829131E-4]:5.278871439349E-1)[&rate=5.365706985829131E-4]:4.601776701237E-1,((((100[&rate=5.365706985829131E-4]:1.744263187071E-1,94[&rate=5.365706985829131E-4]:1.744263187071E-1)[&rate=5.365706985829131E-4]:1.569853269656E-1,95[&rate=5.365706985829131E-4]:4.161110992248E-1)[&rate=5.365706985829131E-4]:3.529764328408E-1,97[&rate=5.365706985829131E-4]:5.587050184044E-1)[&rate=5.365706985829131E-4]:9.533297072806E-2,98[&rate=5.365706985829131E-4]:8.534915410449E-1)[&rate=5.365706985829131E-4]:1.127153495164E-1)[&rate=5.365706985829131E-4]:1.129203781653E-1)[&rate=5.365706985829131E-4]:1.307422490504E-1)[&rate=5.365706985829131E-4]:3.198669750077E-1)[&rate=5.365706985829131E-4]:1.327380098798E-1)[&rate=5.365706985829131E-4]:4.336517453866E-2,32[&rate=5.365706985829131E-4]:2.182141236321E-2)[&rate=5.365706985829131E-4]:6.506755622582E-3);
tree STATE_46260000 [&joint=-20977.696597172042,lnP=-20977.696597172042] = [&R] (((((((((57[&rate=5.641060708432279E-4]:1.201227425419E-1,58[&rate=5.641060708432279E-4]:1.365161851649E-1)[&rate=5.641060708432279E-4]:1.00298154418E-1,(54[&rate=5.641060708432279E-4]:9.512591593673E-2,37[&rate=5.641060708432279E-4]:1.716286481772E-1)[&rate=5.641060708432279E-4]:8.431137446589E-2)[&rate=5.641060708432279E-4]:9.427617739495E-2,(55[&rate=5.641060708432279E-4]:1.759500352074E-1,56[&rate=5.641060708432279E-4]:1.759500352074E-1)[&rate=5.641060708432279E-4]:1.278180773988E-1)[&rate=5.641060708432279E-4]:6.55649522261E-2,59[&rate=5.641060708432279E-4]:3.775297861439E-1)[&rate=5.641060708432279E-4]:3.334233700543E-1,68[&rate=5.641060708432279E-4]:6.617728283292E-1)[&rate=5.641060708432279E-4]:4.612471849157E-1,((((53[&rate=5.641060708432279E-4]:7.228869216361E-1,(((73[&rate=5.641060708432279E-4]:2.685162771925E-1,77[&rate=5.641060708432279E-4]:2.630368251378E-1)[&rate=5.641060708432279E-4]:1.449075615423E-1,(((81[&rate=5.641060708432279E-4]:1.388809264239E-1,80[&rate=5.641060708432279E-4]:1.388809264239E-1)[&rate=5.641060708432279E-4]:9.69449076834E-2,71[&rate=5.641060708432279E-4]:2.166477519156E-1)[&rate=5.641060708432279E-4]:1.155643826648E-1,((72[&rate=5.641060708432279E-4]:1.322768134438E-1,78[&rate=5.641060708432279E-4]:1.541946216632E-1)[&rate=5.641060708432279E-4]:6.111560249879E-2,(82[&rate=5.641060708432279E-4]:2.144684376964E-1,79[&rate=5.641060708432279E-4]:2.062492596144E-1)[&rate=5.641060708432279E-4]:9.060964547595E-3)[&rate=5.641060708432279E-4]:1.442991706925E-1)[&rate=5.641060708432279E-4]:1.271855346962E-2)[&rate=5.641060708432279E-4]:2.364578183408E-1,(((70[&rate=5.641060708432279E-4]:2.60426695348E-1,74[&rate=5.641060708432279E-4]:2.987828597315E-1)[&rate=5.641060708432279E-4]:9.168210056559E-2,76[&rate=5.641060708432279E-4]:3.90464960297E-1)[&rate=5.641060708432279E-4]:2.156786346735E-1,75[&rate=5.641060708432279E-4]:6.061435949705E-1)[&rate=5.641060708432279E-4]:4.373806210509E-2)[&rate=5.641060708432279E-4]:8.194683231726E-1)[&rate=5.641060708432279E-4]:1.913352021676E-2,(52[&rate=5.641060708432279E-4]:5.296621889443E-1,((29[&rate=5.641060708432279E-4]:5.782042599285E-1,(5[&rate=5.641060708432279E-4]:1.825833396777E-1,12[&rate=5.641060708432279E-4]:2.209395040612E-1)[&rate=5.641060708432279E-4]:2.504154407988E-1)[&rate=5.641060708432279E-4]:3.89942164642E-1,103[&rate=5.641060708432279E-4]:7.352697122417E-1)[&rate=5.641060708432279E-4]:1.458686211264E0)[&rate=5.641060708432279E-4]:2.2055497422E-1)[&rate=5.641060708432279E-4]:9.438947370568E-2,(137[&rate=5.641060708432279E-4]:7.134934648048E-1,(134[&rate=5.641060708432279E-4]:6.389518522478E-1,133[&rate=5.641060708432279E-4]:6.69088838549E-1)[&rate=5.641060708432279E-4]:3.308735844737E-3)[&rate=5.641060708432279E-4]:9.460918381331E-1)[&rate=5.641060708432279E-4]:1.714947735809E-1,125[&rate=5.641060708432279E-4]:7.975221754782E-1)[&rate=5.641060708432279E-4]:4.921645044334E-1)[&rate=5.641060708432279E-4]:3.349180870208E-1,(32[&rate=5.641060708432279E-4]:2.220611022286E-2,34[&rate=5.641060708432279E-4]:4.412391844195E-2)[&rate=5.641060708432279E-4]:3.079845421379E-3)[&rate=5.641060708432279E-4]:3.337146455905E-2,(33[&rate=5.641060708432279E-4]:2.505345480451E-2,(((((120[&rate=5.641060708432279E-4]:1.507635094418E0,126[&rate=5.641060708432279E-4]:8.178229827334E-1)[&rate=5.641060708432279E-4]:1.600037252446E-2,((138[&rate=5.641060708432279E-4]:5.037632558761E-1,136[&rate=5.641060708432279E-4]:3.722564065609E-1)[&rate=5.641060708432279E-4]:3.742195315803E-1,135[&rate=5.641060708432279E-4]:6.779827874564E-1)[&rate=5.641060708432279E-4]:5.935978849658E-1)[&rate=5.641060708432279E-4]:1.181782626019E-1,119[&rate=5.641060708432279E-4]:1.737704140504E0)[&rate=5.641060708432279E-4]:7.273447757698E-1,66[&rate=5.641060708432279E-4]:4.321722039446E-1)[&rate=5.641060708432279E-4]:4.298790835547E-2,(67[&rate=5.641060708432279E-4]:2.054969474381E-1,(123[&rate=5.641060708432279E-4]:2.407168494538E-1,(124[&rate=5.641060708432279E-4]:2.089504176829E-1,122[&rate=5.641060708432279E-4]:2.1168265812E-1)[&rate=5.641060708432279E-4]:2.903419133379E-2)[&rate=5.641060708432279E-4]:4.660526483249E-1)[&rate=5.641060708432279E-4]:2.69663164862E-1)[&rate=5.641060708432279E-4]:4.293453972989E-1)[&rate=5.641060708432279E-4]:3.90834174535E-2)[&rate=5.641060708432279E-4]:2.672499347112E-2,(((35[&rate=5.641060708432279E-4]:2.170760781087E-1,((36[&rate=5.641060708432279E-4]:1.570918330151E-1,127[&rate=5.641060708432279E-4]:2.677639778221E0)[&rate=5.641060708432279E-4]:2.109261297054E-3,121[&rate=5.641060708432279E-4]:2.238653149107E0)[&rate=5.641060708432279E-4]:1.044503262623E-1)[&rate=5.641060708432279E-4]:9.983257701266E-3,((128[&rate=5.641060708432279E-4]:1.367600160968E0,((((60[&rate=5.641060708432279E-4]:9.189737567287E-2,65[&rate=5.641060708432279E-4]:9.189737567287E-2)[&rate=5.641060708432279E-4]:1.199905585534E-1,(64[&rate=5.641060708432279E-4]:3.133275071586E-1,62[&rate=5.641060708432279E-4]:3.544233975697E-1)[&rate=5.641060708432279E-4]:4.92453585744E-2)[&rate=5.641060708432279E-4]:2.159810616001E-1,(61[&rate=5.641060708432279E-4]:9.637623069011E-2,63[&rate=5.641060708432279E-4]:5.528034027907E-2)[&rate=5.641060708432279E-4]:5.232735870541E-1)[&rate=5.641060708432279E-4]:7.42559261672E-1,((118[&rate=5.641060708432279E-4]:6.616109468978E-1,(129[&rate=5.641060708432279E-4]:2.028219831161E-1,((130[&rate=5.641060708432279E-4]:1.09705466614E-1,131[&rate=5.641060708432279E-4]:1.124451926414E-1)[&rate=5.641060708432279E-4]:9.052218646884E-2,132[&rate=5.641060708432279E-4]:2.029673791102E-1)[&rate=5.641060708432279E-4]:2.594330033249E-3)[&rate=5.641060708432279E-4]:3.218026624118E-1)[&rate=5.641060708432279E-4]:2.518169732988E-1,69[&rate=5.641060708432279E-4]:9.243868243063E-1)[&rate=5.641060708432279E-4]:4.487811592196E-1)[&rate=5.641060708432279E-4]:1.451171089491E-1)[&rate=5.641060708432279E-4]:2.790395097131E-1,((((46[&rate=5.641060708432279E-4]:4.682842408219E-1,(43[&rate=5.641060708432279E-4]:4.49307742019E-1,(41[&rate=5.641060708432279E-4]:2.477159634963E-1,(42[&rate=5.641060708432279E-4]:2.35628792338E-1,48[&rate=5.641060708432279E-4]:2.738801584583E-1)[&rate=5.641060708432279E-4]:1.755165203254E-2)[&rate=5.641060708432279E-4]:1.469469697797E-1)[&rate=5.641060708432279E-4]:1.897649880292E-2)[&rate=5.641060708432279E-4]:2.836432265798E-2,(49[&rate=5.641060708432279E-4]:2.381876396724E-1,50[&rate=5.641060708432279E-4]:2.381876396724E-1)[&rate=5.641060708432279E-4]:2.256740385617E-1)[&rate=5.641060708432279E-4]:6.16851402272E-2,(51[&rate=5.641060708432279E-4]:4.381247956481E-1,(44[&rate=5.641060708432279E-4]:6.267974021897E-2,47[&rate=5.641060708432279E-4]:6.814422109322E-2)[&rate=5.641060708432279E-4]:3.973029789264E-1)[&rate=5.641060708432279E-4]:9.288650368746E-2)[&rate=5.641060708432279E-4]:1.356762828703E-1,45[&rate=5.641060708432279E-4]:6.85813265266E-1)[&rate=5.641060708432279E-4]:1.874301931238E-1)[&rate=5.641060708432279E-4]:1.091867884166E-1)[&rate=5.641060708432279E-4]:6.231721061122E-1,(38[&rate=5.641060708432279E-4]:9.601693183991E-1,((((146[&rate=5.641060708432279E-4]:9.830598548021E-1,((((101[&rate=5.641060708432279E-4]:8.068598694345E-1,(((((93[&rate=5.641060708432279E-4]:1.694943418856E-1,85[&rate=5.641060708432279E-4]:1.557957117486E-1)[&rate=5.641060708432279E-4]:1.389808987842E-2,(86[&rate=5.641060708432279E-4]:1.623339063957E-1,(84[&rate=5.641060708432279E-4]:1.406836622919E-1,83[&rate=5.641060708432279E-4]:1.406836622919E-1)[&rate=5.641060708432279E-4]:2.165024410385E-2)[&rate=5.641060708432279E-4]:7.359895231273E-3)[&rate=5.641060708432279E-4]:2.027937314217E-2,(87[&rate=5.641060708432279E-4]:1.889919866132E-1,((91[&rate=5.641060708432279E-4]:2.461447009302E-2,90[&rate=5.641060708432279E-4]:2.461447009302E-2)[&rate=5.641060708432279E-4]:6.838790871134E-2,92[&rate=5.641060708432279E-4]:9.300237880437E-2)[&rate=5.641060708432279E-4]:1.096882379458E-1)[&rate=5.641060708432279E-4]:9.811881559711E-4)[&rate=5.641060708432279E-4]:1.450874992145E-1,(89[&rate=5.641060708432279E-4]:2.267779669792E-1,88[&rate=5.641060708432279E-4]:2.130793368422E-1)[&rate=5.641060708432279E-4]:1.219813371415E-1)[&rate=5.641060708432279E-4]:1.55656542985E0,((((3[&rate=5.641060708432279E-4]:4.440819694302E-1,18[&rate=5.641060708432279E-4]:5.591504625808E-1)[&rate=5.641060708432279E-4]:2.445543171766E-2,6[&rate=5.641060708432279E-4]:5.205921956683E-1)[&rate=5.641060708432279E-4]:2.301552440402E-1,(10[&rate=5.641060708432279E-4]:2.700053060771E-1,15[&rate=5.641060708432279E-4]:3.083614704606E-1)[&rate=5.641060708432279E-4]:4.971804897958E-1)[&rate=5.641060708432279E-4]:6.203772483754E-1,(((142[&rate=5.641060708432279E-4]:4.122481718261E-1,((145[&rate=5.641060708432279E-4]:7.171538528898E-2,141[&rate=5.641060708432279E-4]:6.897565926139E-2)[&rate=5.641060708432279E-4]:4.884087384947E-3,144[&rate=5.641060708432279E-4]:7.112002061898E-2)[&rate=5.641060708432279E-4]:3.356486991522E-1)[&rate=5.641060708432279E-4]:9.688127412759E-1,(102[&rate=5.641060708432279E-4]:3.105275165162E-3,((24[&rate=5.641060708432279E-4]:8.44343767197E-1,((21[&rate=5.641060708432279E-4]:7.427819286945E-1,28[&rate=5.641060708432279E-4]:7.67439462941E-1)[&rate=5.641060708432279E-4]:5.337009876953E-2,1[&rate=5.641060708432279E-4]:3.450819184754E-2)[&rate=5.641060708432279E-4]:2.901365754124E-2)[&rate=5.641060708432279E-4]:1.107854642087E-1,((11[&rate=5.641060708432279E-4]:4.699556426361E-1,140[&rate=5.641060708432279E-4]:4.507775604444E-1)[&rate=5.641060708432279E-4]:1.957365989655E-1,(23[&rate=5.641060708432279E-4]:6.387014836441E-1,(25[&rate=5.641060708432279E-4]:5.437369165673E-1,20[&rate=5.641060708432279E-4]:5.245588343756E-1)[&rate=5.641060708432279E-4]:1.059234711864E-1)[&rate=5.641060708432279E-4]:1.119222648068E-1)[&rate=5.641060708432279E-4]:1.935465788452E-1)[&rate=5.641060708432279E-4]:2.096198793758E-1)[&rate=5.641060708432279E-4]:1.31380295471E-1)[&rate=5.641060708432279E-4]:1.794242831244E-2,((((148[&rate=5.641060708432279E-4]:3.683666161754E-1,143[&rate=5.641060708432279E-4]:3.656268901481E-1)[&rate=5.641060708432279E-4]:3.312208940316E-1,(((106[&rate=5.641060708432279E-4]:9.758630888753E-2,104[&rate=5.641060708432279E-4]:9.758630888753E-2)[&rate=5.641060708432279E-4]:3.604159932556E-1,(111[&rate=5.641060708432279E-4]:4.494164017681E-1,139[&rate=5.641060708432279E-4]:6.247588675215E-1)[&rate=5.641060708432279E-4]:2.502425653934E-2)[&rate=5.641060708432279E-4]:7.990929066309E-2,116[&rate=5.641060708432279E-4]:4.776376202034E-1)[&rate=5.641060708432279E-4]:1.835937256199E-1)[&rate=5.641060708432279E-4]:1.46928214987E-1,((115[&rate=5.641060708432279E-4]:6.613308089968E-1,((107[&rate=5.641060708432279E-4]:4.548351733564E-1,108[&rate=5.641060708432279E-4]:4.520954473291E-1)[&rate=5.641060708432279E-4]:1.346861115216E-1,((114[&rate=5.641060708432279E-4]:4.129918193266E-1,112[&rate=5.641060708432279E-4]:4.951836001485E-1)[&rate=5.641060708432279E-4]:1.091207807799E-1,109[&rate=5.641060708432279E-4]:6.015646549011E-1)[&rate=5.641060708432279E-4]:7.134712168634E-3)[&rate=5.641060708432279E-4]:1.320834967216E-1)[&rate=5.641060708432279E-4]:1.275942540343E-2,(13[&rate=5.641060708432279E-4]:2.519371672926E-1,19[&rate=5.641060708432279E-4]:2.902933316763E-1)[&rate=5.641060708432279E-4]:5.043448479294E-1)[&rate=5.641060708432279E-4]:1.340693264101E-1)[&rate=5.641060708432279E-4]:1.804096332767E-1,((((4[&rate=5.641060708432279E-4]:3.814566076996E-1,30[&rate=5.641060708432279E-4]:5.540593474256E-1)[&rate=5.641060708432279E-4]:3.112263009878E-1,(9[&rate=5.641060708432279E-4]:6.006229117465E-1,(14[&rate=5.641060708432279E-4]:2.001158428942E-1,17[&rate=5.641060708432279E-4]:2.384720072779E-1)[&rate=5.641060708432279E-4]:4.087262469343E-1)[&rate=5.641060708432279E-4]:1.41375065434E-1)[&rate=5.641060708432279E-4]:5.562049562721E-2,((113[&rate=5.641060708432279E-4]:6.055616968542E-1,105[&rate=5.641060708432279E-4]:5.781644365804E-1)[&rate=5.641060708432279E-4]:5.560196080485E-2,110[&rate=5.641060708432279E-4]:6.556842056044E-1)[&rate=5.641060708432279E-4]:1.446739932307E-1)[&rate=5.641060708432279E-4]:1.173155123611E-1,117[&rate=5.641060708432279E-4]:9.258928892784E-1)[&rate=5.641060708432279E-4]:1.47607811658E-1)[&rate=5.641060708432279E-4]:1.556396267793E-1)[&rate=5.641060708432279E-4]:1.693816206422E-1)[&rate=5.641060708432279E-4]:3.283018287291E-2)[&rate=5.641060708432279E-4]:4.576995190257E-1)[&rate=5.641060708432279E-4]:4.939448273405E-1,(2[&rate=5.641060708432279E-4]:6.114030780353E-1,(31[&rate=5.641060708432279E-4]:6.472506437077E-1,((22[&rate=5.641060708432279E-4]:3.432152710233E-1,27[&rate=5.641060708432279E-4]:3.596536271876E-1)[&rate=5.641060708432279E-4]:1.997066164087E-1,((7[&rate=5.641060708432279E-4]:1.972998685822E-1,8[&rate=5.641060708432279E-4]:1.972998685822E-1)[&rate=5.641060708432279E-4]:1.923792547756E-1,26[&rate=5.641060708432279E-4]:4.965284384263E-1)[&rate=5.641060708432279E-4]:5.735235311532E-2)[&rate=5.641060708432279E-4]:4.953423572774E-2)[&rate=5.641060708432279E-4]:1.915496946017E-1)[&rate=5.641060708432279E-4]:1.672963262575E0)[&rate=5.641060708432279E-4]:1.832144263161E-1,39[&rate=5.641060708432279E-4]:5.108549640974E-1)[&rate=5.641060708432279E-4]:1.375906038197E-1,40[&rate=5.641060708432279E-4]:6.484455679171E-1)[&rate=5.641060708432279E-4]:2.143957076501E-1)[&rate=5.641060708432279E-4]:3.581185165269E-3,97[&rate=5.641060708432279E-4]:7.953842093662E-1)[&rate=5.641060708432279E-4]:4.710301360579E-3,((96[&rate=5.641060708432279E-4]:5.59538301413E-1,99[&rate=5.641060708432279E-4]:5.950574270958E-1)[&rate=5.641060708432279E-4]:2.684860380778E-1,(((100[&rate=5.641060708432279E-4]:4.473528408206E-1,94[&rate=5.641060708432279E-4]:4.473528408206E-1)[&rate=5.641060708432279E-4]:8.295415889516E-2,95[&rate=5.641060708432279E-4]:6.150064532678E-1)[&rate=5.641060708432279E-4]:2.644514535614E-2,98[&rate=5.641060708432279E-4]:6.305226368752E-1)[&rate=5.641060708432279E-4]:2.111629048012E-1)[&rate=5.641060708432279E-4]:1.578625209629E-1)[&rate=5.641060708432279E-4]:1.775954638086E-2,(147[&rate=5.641060708432279E-4]:9.345261823535E-1,16[&rate=5.641060708432279E-4]:2.96264205929E0)[&rate=5.641060708432279E-4]:1.17431753007E-2)[&rate=5.641060708432279E-4]:1.395830208543E-1)[&rate=5.641060708432279E-4]:4.924275700385E-1)[&rate=5.641060708432279E-4]:1.200824786014E-1);
tree STATE_46350000 [&joint=-20967.656163557214,lnP=-20967.656163557214] = [&R] ((32[&rate=5.415427018520153E-4]:5.950590039331E-2,(33[&rate=5.415427018520153E-4]:5.682058411905E-2,34[&rate=5.415427018520153E-4]:7.325894028342E-2)[&rate=5.415427018520153E-4]:8.164768328976E-3)[&rate=5.415427018520153E-4]:4.78759355332E-2,((((((128[&rate=5.415427018520153E-4]:1.291674198272E0,(69[&rate=5.415427018520153E-4]:8.798216086214E-1,(((130[&rate=5.415427018520153E-4]:1.433266279748E-1,131[&rate=5.415427018520153E-4]:1.460663540022E-1)[&rate=5.415427018520153E-4]:6.907638456666E-2,(129[&rate=5.415427018520153E-4]:1.737332021219E-1,132[&rate=5.415427018520153E-4]:1.764729281492E-1)[&rate=5.415427018520153E-4]:3.866981041962E-2)[&rate=5.415427018520153E-4]:5.130329599063E-1,118[&rate=5.415427018520153E-4]:8.624222738177E-1)[&rate=5.415427018520153E-4]:6.4404306941E-3)[&rate=5.415427018520153E-4]:5.625375211576E-1)[&rate=5.415427018520153E-4]:2.294203996141E-1,((65[&rate=5.415427018520153E-4]:2.727299728169E-1,((62[&rate=5.415427018520153E-4]:3.642315591643E-1,60[&rate=5.415427018520153E-4]:1.724507372465E-1)[&rate=5.415427018520153E-4]:4.428095416902E-2,64[&rate=5.415427018520153E-4]:3.674166229222E-1)[&rate=5.415427018520153E-4]:5.599828140135E-2)[&rate=5.415427018520153E-4]:1.394959048718E-1,(61[&rate=5.415427018520153E-4]:2.821862349257E-1,63[&rate=5.415427018520153E-4]:2.410903445147E-1)[&rate=5.415427018520153E-4]:3.218204646807E-1)[&rate=5.415427018520153E-4]:1.056813925677E0)[&rate=5.415427018520153E-4]:3.437858397404E-1,(45[&rate=5.415427018520153E-4]:6.524817614614E-1,(((51[&rate=5.415427018520153E-4]:4.983286241672E-1,(44[&rate=5.415427018520153E-4]:1.194587756979E-1,47[&rate=5.415427018520153E-4]:1.249232565721E-1)[&rate=5.415427018520153E-4]:4.007277719666E-1)[&rate=5.415427018520153E-4]:8.245625004504E-2,(50[&rate=5.415427018520153E-4]:5.262279926371E-1,49[&rate=5.415427018520153E-4]:5.262279926371E-1)[&rate=5.415427018520153E-4]:4.909240070087E-2)[&rate=5.415427018520153E-4]:7.321578344683E-4,(46[&rate=5.415427018520153E-4]:5.568853018675E-1,(43[&rate=5.415427018520153E-4]:5.191491044282E-1,(41[&rate=5.415427018520153E-4]:2.361464425325E-1,(42[&rate=5.415427018520153E-4]:2.382748466626E-1,48[&rate=5.415427018520153E-4]:2.765262127828E-1)[&rate=5.415427018520153E-4]:3.336076744163E-3)[&rate=5.415427018520153E-4]:2.283578531527E-1)[&rate=5.415427018520153E-4]:3.773619743938E-2)[&rate=5.415427018520153E-4]:5.195413455066E-2)[&rate=5.415427018520153E-4]:5.183904635458E-2)[&rate=5.415427018520153E-4]:4.390024638739E-1)[&rate=5.415427018520153E-4]:5.230210597886E-2,(35[&rate=5.415427018520153E-4]:1.505668824131E-1,((121[&rate=5.415427018520153E-4]:1.920394974631E0,127[&rate=5.415427018520153E-4]:2.361490865042E0)[&rate=5.415427018520153E-4]:1.854217561564E-1,36[&rate=5.415427018520153E-4]:2.636467599283E-2)[&rate=5.415427018520153E-4]:1.70777548886E-1)[&rate=5.415427018520153E-4]:2.378485379048E-1)[&rate=5.415427018520153E-4]:1.554413967162E-1,(38[&rate=5.415427018520153E-4]:8.771497803474E-1,((((100[&rate=5.415427018520153E-4]:3.458408090748E-1,94[&rate=5.415427018520153E-4]:3.458408090748E-1)[&rate=5.415427018520153E-4]:2.027539023831E-1,95[&rate=5.415427018520153E-4]:6.3329416501E-1)[&rate=5.415427018520153E-4]:9.748055440189E-2,((99[&rate=5.415427018520153E-4]:5.546471457446E-1,96[&rate=5.415427018520153E-4]:5.191280200617E-1)[&rate=5.415427018520153E-4]:4.800464981639E-2,98[&rate=5.415427018520153E-4]:5.807938720637E-1)[&rate=5.415427018520153E-4]:1.390518855995E-1)[&rate=5.415427018520153E-4]:2.735680519361E-1,(40[&rate=5.415427018520153E-4]:7.869415633488E-1,((97[&rate=5.415427018520153E-4]:4.765345866444E-1,16[&rate=5.415427018520153E-4]:2.633065764128E0)[&rate=5.415427018520153E-4]:6.855620966117E-2,(146[&rate=5.415427018520153E-4]:5.80329239413E-1,(((2[&rate=5.415427018520153E-4]:6.914787278977E-1,((22[&rate=5.415427018520153E-4]:4.794053602115E-1,27[&rate=5.415427018520153E-4]:4.958437163759E-1)[&rate=5.415427018520153E-4]:3.220762900051E-1,(((7[&rate=5.415427018520153E-4]:1.052005359884E-1,8[&rate=5.415427018520153E-4]:1.052005359884E-1)[&rate=5.415427018520153E-4]:3.653103941452E-1,26[&rate=5.415427018520153E-4]:5.773602452021E-1)[&rate=5.415427018520153E-4]:7.953327588852E-2,31[&rate=5.415427018520153E-4]:7.00729137529E-1)[&rate=5.415427018520153E-4]:1.555470332356E-1)[&rate=5.415427018520153E-4]:6.259981740715E-2)[&rate=5.415427018520153E-4]:1.657172322136E0,147[&rate=5.415427018520153E-4]:4.493022963842E-1)[&rate=5.415427018520153E-4]:1.566285721626E-2,((101[&rate=5.415427018520153E-4]:7.398597503058E-1,((3[&rate=5.415427018520153E-4]:7.592715423694E-1,((6[&rate=5.415427018520153E-4]:5.184727084964E-1,(18[&rate=5.415427018520153E-4]:5.312659906145E-1,(10[&rate=5.415427018520153E-4]:4.039039650414E-1,15[&rate=5.415427018520153E-4]:4.422601294249E-1)[&rate=5.415427018520153E-4]:8.07866831073E-2)[&rate=5.415427018520153E-4]:5.02204165121E-2)[&rate=5.415427018520153E-4]:5.000112789646E-2,((((93[&rate=5.415427018520153E-4]:4.676728012035E-2,(84[&rate=5.415427018520153E-4]:2.683263173841E-2,85[&rate=5.415427018520153E-4]:2.683263173841E-2)[&rate=5.415427018520153E-4]:6.236018244928E-3)[&rate=5.415427018520153E-4]:6.489085698537E-2,(86[&rate=5.415427018520153E-4]:3.804391919059E-2,83[&rate=5.415427018520153E-4]:3.804391919059E-2)[&rate=5.415427018520153E-4]:5.991558777812E-2)[&rate=5.415427018520153E-4]:5.602539684511E-2,((92[&rate=5.415427018520153E-4]:8.380325298255E-2,(90[&rate=5.415427018520153E-4]:7.49334933537E-2,91[&rate=5.415427018520153E-4]:7.49334933537E-2)[&rate=5.415427018520153E-4]:8.86975962885E-3)[&rate=5.415427018520153E-4]:8.258775253279E-2,87[&rate=5.415427018520153E-4]:1.526923753783E-1)[&rate=5.415427018520153E-4]:1.292528435492E-3)[&rate=5.415427018520153E-4]:1.854992874413E-1,(89[&rate=5.415427018520153E-4]:2.225395124985E-1,88[&rate=5.415427018520153E-4]:2.088408823615E-1)[&rate=5.415427018520153E-4]:1.306433088937E-1)[&rate=5.415427018520153E-4]:7.166608780144E-1)[&rate=5.415427018520153E-4]:2.42852500497E-1)[&rate=5.415427018520153E-4]:7.736292009955E-1,(((102[&rate=5.415427018520153E-4]:2.021931145089E-2,((140[&rate=5.415427018520153E-4]:4.408860397911E-1,11[&rate=5.415427018520153E-4]:4.600641219828E-1)[&rate=5.415427018520153E-4]:1.369045685795E-1,(23[&rate=5.415427018520153E-4]:5.688954916203E-1,(25[&rate=5.415427018520153E-4]:3.492712881107E-1,20[&rate=5.415427018520153E-4]:3.30093205919E-1)[&rate=5.415427018520153E-4]:2.305831076192E-1)[&rate=5.415427018520153E-4]:1.130047057913E-1)[&rate=5.415427018520153E-4]:4.890040455461E-1)[&rate=5.415427018520153E-4]:2.516547165795E-1,(24[&rate=5.415427018520153E-4]:9.314199267308E-1,(1[&rate=5.415427018520153E-4]:1.236222052033E-1,(28[&rate=5.415427018520153E-4]:6.208433712625E-1,21[&rate=5.415427018520153E-4]:5.96185837016E-1)[&rate=5.415427018520153E-4]:2.890802038037E-1)[&rate=5.415427018520153E-4]:2.697580371924E-2)[&rate=5.415427018520153E-4]:5.02097936916E-1)[&rate=5.415427018520153E-4]:4.701251787975E-2,((142[&rate=5.415427018520153E-4]:6.880947386576E-1,(144[&rate=5.415427018520153E-4]:2.99025189488E-1,(141[&rate=5.415427018520153E-4]:1.242977527535E-1,145[&rate=5.415427018520153E-4]:1.270374787811E-1)[&rate=5.415427018520153E-4]:1.774671627618E-1)[&rate=5.415427018520153E-4]:3.835900971147E-1)[&rate=5.415427018520153E-4]:5.490138085837E-1,((((((111[&rate=5.415427018520153E-4]:4.090509817429E-1,(104[&rate=5.415427018520153E-4]:1.789506905974E-1,106[&rate=5.415427018520153E-4]:1.789506905974E-1)[&rate=5.415427018520153E-4]:2.136619349812E-1)[&rate=5.415427018520153E-4]:6.572759546147E-2,139[&rate=5.415427018520153E-4]:6.501210429578E-1)[&rate=5.415427018520153E-4]:1.632913290028E-1,116[&rate=5.415427018520153E-4]:5.6135757744E-1)[&rate=5.415427018520153E-4]:1.311155753592E-1,(148[&rate=5.415427018520153E-4]:4.349048199279E-1,143[&rate=5.415427018520153E-4]:4.321650939006E-1)[&rate=5.415427018520153E-4]:2.95924497255E-1)[&rate=5.415427018520153E-4]:2.066161254554E-1,((115[&rate=5.415427018520153E-4]:4.821078545985E-1,(13[&rate=5.415427018520153E-4]:5.283135756985E-1,19[&rate=5.415427018520153E-4]:5.666697400822E-1)[&rate=5.415427018520153E-4]:3.598605972182E-2)[&rate=5.415427018520153E-4]:1.545061157181E-1,((((114[&rate=5.415427018520153E-4]:2.381777128747E-1,112[&rate=5.415427018520153E-4]:3.203694936965E-1)[&rate=5.415427018520153E-4]:1.811220870709E-1,109[&rate=5.415427018520153E-4]:4.987518547401E-1)[&rate=5.415427018520153E-4]:5.149195124331E-2,107[&rate=5.415427018520153E-4]:5.310657237917E-1)[&rate=5.415427018520153E-4]:4.538250074674E-2,108[&rate=5.415427018520153E-4]:5.737084985111E-1)[&rate=5.415427018520153E-4]:1.204397183809E-1)[&rate=5.415427018520153E-4]:2.624753079381E-1)[&rate=5.415427018520153E-4]:3.687486331515E-2,(((14[&rate=5.415427018520153E-4]:4.137384354294E-1,17[&rate=5.415427018520153E-4]:4.520945998131E-1)[&rate=5.415427018520153E-4]:1.980804620221E-1,(105[&rate=5.415427018520153E-4]:4.675362985785E-1,110[&rate=5.415427018520153E-4]:4.894541067976E-1)[&rate=5.415427018520153E-4]:1.168853385992E-1)[&rate=5.415427018520153E-4]:1.170139706262E-1,((4[&rate=5.415427018520153E-4]:1.014500995145E-1,30[&rate=5.415427018520153E-4]:2.740528392405E-1)[&rate=5.415427018520153E-4]:4.530961405568E-1,(113[&rate=5.415427018520153E-4]:5.764696530582E-1,(9[&rate=5.415427018520153E-4]:4.558953277514E-1,117[&rate=5.415427018520153E-4]:4.668542318611E-1)[&rate=5.415427018520153E-4]:1.123551472247E-1)[&rate=5.415427018520153E-4]:3.56108335883E-2)[&rate=5.415427018520153E-4]:1.167523814312E-1)[&rate=5.415427018520153E-4]:2.893230543139E-1)[&rate=5.415427018520153E-4]:4.634988512342E-2)[&rate=5.415427018520153E-4]:3.283533411346E-1)[&rate=5.415427018520153E-4]:2.167539234822E-1)[&rate=5.415427018520153E-4]:2.096987329685E-1)[&rate=5.415427018520153E-4]:5.96006218185E-1,39[&rate=5.415427018520153E-4]:3.62701809497E-1)[&rate=5.415427018520153E-4]:4.488629492314E-2)[&rate=5.415427018520153E-4]:5.252255575797E-2)[&rate=5.415427018520153E-4]:1.560183874937E-1)[&rate=5.415427018520153E-4]:1.70812515677E-1)[&rate=5.415427018520153E-4]:7.805694570413E-2)[&rate=5.415427018520153E-4]:8.045728222356E-2)[&rate=5.415427018520153E-4]:2.690724832021E-1)[&rate=5.415427018520153E-4]:2.784953068024E-1,((((((138[&rate=5.415427018520153E-4]:1.880494208546E-1,136[&rate=5.415427018520153E-4]:5.654257153944E-2)[&rate=5.415427018520153E-4]:4.922025324396E-1,135[&rate=5.415427018520153E-4]:4.802519532942E-1)[&rate=5.415427018520153E-4]:9.428820404749E-1,(126[&rate=5.415427018520153E-4]:3.725190083671E-1,(120[&rate=5.415427018520153E-4]:9.741615104624E-1,119[&rate=5.415427018520153E-4]:1.070051921421E0)[&rate=5.415427018520153E-4]:8.816960958967E-2)[&rate=5.415427018520153E-4]:6.128576682376E-1)[&rate=5.415427018520153E-4]:5.389042146245E-1,66[&rate=5.415427018520153E-4]:2.771067015443E-1)[&rate=5.415427018520153E-4]:1.17949508923E-1,(67[&rate=5.415427018520153E-4]:2.534688636085E-1,(122[&rate=5.415427018520153E-4]:3.78253195916E-1,(124[&rate=5.415427018520153E-4]:2.263447331496E-1,123[&rate=5.415427018520153E-4]:2.290769735867E-1)[&rate=5.415427018520153E-4]:1.491762223293E-1)[&rate=5.415427018520153E-4]:3.764882180332E-1)[&rate=5.415427018520153E-4]:1.415873468588E-1)[&rate=5.415427018520153E-4]:3.946968267023E-1,(((57[&rate=5.415427018520153E-4]:4.412428487905E-1,((55[&rate=5.415427018520153E-4]:3.499448207952E-1,56[&rate=5.415427018520153E-4]:3.499448207952E-1)[&rate=5.415427018520153E-4]:3.503648385786E-2,(((58[&rate=5.415427018520153E-4]:1.737371452785E-1,37[&rate=5.415427018520153E-4]:1.928628283386E-1)[&rate=5.415427018520153E-4]:1.641148182276E-1,54[&rate=5.415427018520153E-4]:2.804749143257E-1)[&rate=5.415427018520153E-4]:1.749980420567E-2,59[&rate=5.415427018520153E-4]:3.362260846516E-1)[&rate=5.415427018520153E-4]:5.695194131305E-2)[&rate=5.415427018520153E-4]:4.533258238869E-2)[&rate=5.415427018520153E-4]:4.419810766856E-1,68[&rate=5.415427018520153E-4]:8.3131135717E-1)[&rate=5.415427018520153E-4]:2.673014692612E-1,(125[&rate=5.415427018520153E-4]:1.048307277004E0,(((137[&rate=5.415427018520153E-4]:3.710838674784E-1,134[&rate=5.415427018520153E-4]:2.998509907661E-1)[&rate=5.415427018520153E-4]:3.724990691309E-2,133[&rate=5.415427018520153E-4]:3.672378839804E-1)[&rate=5.415427018520153E-4]:1.143871396751E0,(((((78[&rate=5.415427018520153E-4]:3.896897171842E-2,72[&rate=5.415427018520153E-4]:1.705116349911E-2)[&rate=5.415427018520153E-4]:2.927919343687E-1,(82[&rate=5.415427018520153E-4]:3.368759543926E-1,79[&rate=5.415427018520153E-4]:3.286567763105E-1)[&rate=5.415427018520153E-4]:3.104129776581E-3)[&rate=5.415427018520153E-4]:3.609029593953E-1,((71[&rate=5.415427018520153E-4]:3.507633645188E-1,73[&rate=5.415427018520153E-4]:4.192565152037E-1)[&rate=5.415427018520153E-4]:2.867122962873E-1,((81[&rate=5.415427018520153E-4]:7.929485205394E-2,80[&rate=5.415427018520153E-4]:7.929485205394E-2)[&rate=5.415427018520153E-4]:5.635310581348E-1,77[&rate=5.415427018520153E-4]:6.866615266272E-1)[&rate=5.415427018520153E-4]:1.382783280911E-2)[&rate=5.415427018520153E-4]:2.779094440222E-2)[&rate=5.415427018520153E-4]:7.816470056415E-2,(((74[&rate=5.415427018520153E-4]:3.328254961597E-1,76[&rate=5.415427018520153E-4]:3.328254961597E-1)[&rate=5.415427018520153E-4]:6.996548614582E-2,70[&rate=5.415427018520153E-4]:3.644348179221E-1)[&rate=5.415427018520153E-4]:2.951842734352E-1,75[&rate=5.415427018520153E-4]:6.979752557408E-1)[&rate=5.415427018520153E-4]:1.139492007166E-1)[&rate=5.415427018520153E-4]:6.225350041008E-1,((((29[&rate=5.415427018520153E-4]:6.858132348641E-1,(5[&rate=5.415427018520153E-4]:4.280232868092E-1,12[&rate=5.415427018520153E-4]:4.663794511927E-1)[&rate=5.415427018520153E-4]:1.125844686029E-1)[&rate=5.415427018520153E-4]:2.411296565862E-1,103[&rate=5.415427018520153E-4]:6.940661791215E-1)[&rate=5.415427018520153E-4]:1.458551550594E0,52[&rate=5.415427018520153E-4]:4.883239951546E-1)[&rate=5.415427018520153E-4]:1.394494239049E-1,53[&rate=5.415427018520153E-4]:6.195766977481E-1)[&rate=5.415427018520153E-4]:6.841970419795E-2)[&rate=5.415427018520153E-4]:4.10333818167E-2)[&rate=5.415427018520153E-4]:5.29660006902E-1)[&rate=5.415427018520153E-4]:2.169722160944E-1)[&rate=5.415427018520153E-4]:2.388608485107E-1)[&rate=5.415427018520153E-4]:3.259908666684E-2)[&rate=5.415427018520153E-4]:1.699612189392E-1);
tree STATE_46440000 [&joint=-20994.833077281954,lnP=-20994.833077281954] = [&R] (((32[&rate=5.276752760128978E-4]:8.277439546984E-2,33[&rate=5.276752760128978E-4]:8.825384752455E-2)[&rate=5.276752760128978E-4]:3.923382702939E-3,(34[&rate=5.276752760128978E-4]:8.438675797094E-2,(((57[&rate=5.276752760128978E-4]:5.251529374187E-1,(((58[&rate=5.276752760128978E-4]:3.715337491811E-1,59[&rate=5.276752760128978E-4]:3.52408066121E-1)[&rate=5.276752760128978E-4]:3.41651720994E-2,37[&rate=5.276752760128978E-4]:4.248246043406E-1)[&rate=5.276752760128978E-4]:6.858274369673E-2,(54[&rate=5.276752760128978E-4]:3.900319394016E-1,(56[&rate=5.276752760128978E-4]:3.511777334463E-1,55[&rate=5.276752760128978E-4]:3.511777334463E-1)[&rate=5.276752760128978E-4]:6.890885076391E-2)[&rate=5.276752760128978E-4]:2.687267639528E-2)[&rate=5.276752760128978E-4]:6.726471506452E-2)[&rate=5.276752760128978E-4]:3.268069154375E-1,68[&rate=5.276752760128978E-4]:8.000472845502E-1)[&rate=5.276752760128978E-4]:6.340290977396E-1,(125[&rate=5.276752760128978E-4]:9.494204895393E-1,(((((133[&rate=5.276752760128978E-4]:6.888413955011E-1,137[&rate=5.276752760128978E-4]:7.299372859122E-1)[&rate=5.276752760128978E-4]:7.952699450447E-2,134[&rate=5.276752760128978E-4]:7.382314037044E-1)[&rate=5.276752760128978E-4]:4.726673742162E-1,(52[&rate=5.276752760128978E-4]:3.312784186639E-1,((29[&rate=5.276752760128978E-4]:5.903363358924E-1,(5[&rate=5.276752760128978E-4]:1.342384507028E-1,12[&rate=5.276752760128978E-4]:1.725946150863E-1)[&rate=5.276752760128978E-4]:3.108924057376E-1)[&rate=5.276752760128978E-4]:1.68410174122E-1,103[&rate=5.276752760128978E-4]:5.258697976856E-1)[&rate=5.276752760128978E-4]:1.469702355539E0)[&rate=5.276752760128978E-4]:1.358745699011E-1)[&rate=5.276752760128978E-4]:2.739626260231E-1,(((71[&rate=5.276752760128978E-4]:5.437520043522E-1,(82[&rate=5.276752760128978E-4]:3.654357995856E-1,((72[&rate=5.276752760128978E-4]:2.695489560065E-1,78[&rate=5.276752760128978E-4]:2.914667642258E-1)[&rate=5.276752760128978E-4]:5.050491940371E-2,79[&rate=5.276752760128978E-4]:3.419716836295E-1)[&rate=5.276752760128978E-4]:1.524493787408E-2)[&rate=5.276752760128978E-4]:2.139326431226E-1)[&rate=5.276752760128978E-4]:4.668862402323E-2,((77[&rate=5.276752760128978E-4]:3.975544450115E-1,73[&rate=5.276752760128978E-4]:4.030338970662E-1)[&rate=5.276752760128978E-4]:5.914281607239E-2,(81[&rate=5.276752760128978E-4]:2.530634898821E-1,80[&rate=5.276752760128978E-4]:2.530634898821E-1)[&rate=5.276752760128978E-4]:1.597981547633E-1)[&rate=5.276752760128978E-4]:1.967570659217E-1)[&rate=5.276752760128978E-4]:6.676062558068E-2,(75[&rate=5.276752760128978E-4]:6.045575905914E-1,((74[&rate=5.276752760128978E-4]:4.670212330311E-1,76[&rate=5.276752760128978E-4]:4.670212330311E-1)[&rate=5.276752760128978E-4]:1.727765417806E-2,70[&rate=5.276752760128978E-4]:4.459427228257E-1)[&rate=5.276752760128978E-4]:1.202587033823E-1)[&rate=5.276752760128978E-4]:1.211368140495E-1)[&rate=5.276752760128978E-4]:7.536875472479E-1)[&rate=5.276752760128978E-4]:2.672703690435E-1,53[&rate=5.276752760128978E-4]:1.00018926232E0)[&rate=5.276752760128978E-4]:1.596137408804E-1)[&rate=5.276752760128978E-4]:6.513225594172E-1)[&rate=5.276752760128978E-4]:6.104471208355E-2)[&rate=5.276752760128978E-4]:2.422882842092E-2)[&rate=5.276752760128978E-4]:1.023533295639E-2,((((((121[&rate=5.276752760128978E-4]:1.414095150038E0,127[&rate=5.276752760128978E-4]:1.855191040449E0)[&rate=5.276752760128978E-4]:6.695199598775E-1,36[&rate=5.276752760128978E-4]:4.163055120926E-3)[&rate=5.276752760128978E-4]:1.31052390333E-1,35[&rate=5.276752760128978E-4]:8.864010298813E-2)[&rate=5.276752760128978E-4]:2.448184952928E-2,(((44[&rate=5.276752760128978E-4]:5.568355586071E-1,(45[&rate=5.276752760128978E-4]:4.781792301121E-1,47[&rate=5.276752760128978E-4]:4.863759514235E-1)[&rate=5.276752760128978E-4]:7.592408805788E-2)[&rate=5.276752760128978E-4]:3.730225840597E-2,((49[&rate=5.276752760128978E-4]:1.671490595868E-1,50[&rate=5.276752760128978E-4]:1.671490595868E-1)[&rate=5.276752760128978E-4]:3.670230278026E-1,(51[&rate=5.276752760128978E-4]:5.228837338771E-1,((41[&rate=5.276752760128978E-4]:1.519297664578E-1,(42[&rate=5.276752760128978E-4]:1.236121717203E-1,48[&rate=5.276752760128978E-4]:1.618635378405E-1)[&rate=5.276752760128978E-4]:3.37820756118E-2)[&rate=5.276752760128978E-4]:2.772954920538E-1,(46[&rate=5.276752760128978E-4]:4.726604833205E-1,43[&rate=5.276752760128978E-4]:4.726604833205E-1)[&rate=5.276752760128978E-4]:1.120958393408E-2)[&rate=5.276752760128978E-4]:6.6336070994E-2)[&rate=5.276752760128978E-4]:1.675283438651E-2)[&rate=5.276752760128978E-4]:3.264332525227E-2)[&rate=5.276752760128978E-4]:1.312105586388E-1,((((64[&rate=5.276752760128978E-4]:2.204038979656E-1,62[&rate=5.276752760128978E-4]:2.614997883767E-1)[&rate=5.276752760128978E-4]:1.379745665715E-1,(60[&rate=5.276752760128978E-4]:2.058824995815E-1,65[&rate=5.276752760128978E-4]:2.058824995815E-1)[&rate=5.276752760128978E-4]:1.81103344896E-3)[&rate=5.276752760128978E-4]:1.639069445009E-1,(61[&rate=5.276752760128978E-4]:3.321528730632E-1,63[&rate=5.276752760128978E-4]:2.910569826522E-1)[&rate=5.276752760128978E-4]:2.312284263859E-1)[&rate=5.276752760128978E-4]:1.015956594078E0,(128[&rate=5.276752760128978E-4]:1.276702610227E0,(((132[&rate=5.276752760128978E-4]:2.766984866957E-1,(130[&rate=5.276752760128978E-4]:2.080717355514E-1,131[&rate=5.276752760128978E-4]:2.108114615788E-1)[&rate=5.276752760128978E-4]:6.588702511688E-2)[&rate=5.276752760128978E-4]:5.096367160454E-2,129[&rate=5.276752760128978E-4]:3.249224322729E-1)[&rate=5.276752760128978E-4]:1.68488240715E-1,(118[&rate=5.276752760128978E-4]:6.015596929046E-1,69[&rate=5.276752760128978E-4]:6.125185970143E-1)[&rate=5.276752760128978E-4]:2.88372814532E-2)[&rate=5.276752760128978E-4]:7.860316632666E-1)[&rate=5.276752760128978E-4]:1.629092559023E-1)[&rate=5.276752760128978E-4]:5.640048137669E-2)[&rate=5.276752760128978E-4]:1.458767282989E-1)[&rate=5.276752760128978E-4]:6.732439061663E-1,(38[&rate=5.276752760128978E-4]:9.239825922145E-1,(((98[&rate=5.276752760128978E-4]:8.007930526835E-1,((101[&rate=5.276752760128978E-4]:7.74266284191E-1,((((142[&rate=5.276752760128978E-4]:3.116835977328E-1,((144[&rate=5.276752760128978E-4]:5.182190225524E-2,145[&rate=5.276752760128978E-4]:5.730135431018E-2)[&rate=5.276752760128978E-4]:3.345503643125E-2,141[&rate=5.276752760128978E-4]:8.801666471384E-2)[&rate=5.276752760128978E-4]:2.209272069914E-1)[&rate=5.276752760128978E-4]:1.329964727915E0,(((11[&rate=5.276752760128978E-4]:4.593832307112E-1,140[&rate=5.276752760128978E-4]:4.402051485194E-1)[&rate=5.276752760128978E-4]:2.610187816571E-1,(23[&rate=5.276752760128978E-4]:5.995495784699E-1,(20[&rate=5.276752760128978E-4]:3.851369550962E-1,25[&rate=5.276752760128978E-4]:4.04315037288E-1)[&rate=5.276752760128978E-4]:2.061934452916E-1)[&rate=5.276752760128978E-4]:2.057839407475E-1)[&rate=5.276752760128978E-4]:6.872077560967E-1,((24[&rate=5.276752760128978E-4]:9.243665708179E-1,(1[&rate=5.276752760128978E-4]:5.510324815644E-2,(28[&rate=5.276752760128978E-4]:7.043940535132E-1,21[&rate=5.276752760128978E-4]:6.797365192667E-1)[&rate=5.276752760128978E-4]:1.370105645062E-1)[&rate=5.276752760128978E-4]:8.844140485323E-2)[&rate=5.276752760128978E-4]:5.488016859501E-1,102[&rate=5.276752760128978E-4]:3.115244211517E-1)[&rate=5.276752760128978E-4]:3.033192265576E-2)[&rate=5.276752760128978E-4]:5.321663937451E-2)[&rate=5.276752760128978E-4]:1.836169615613E-2,(((116[&rate=5.276752760128978E-4]:7.204724806556E-1,(((139[&rate=5.276752760128978E-4]:4.74634456392E-1,106[&rate=5.276752760128978E-4]:2.828536344743E-1)[&rate=5.276752760128978E-4]:2.178128462184E-1,(104[&rate=5.276752760128978E-4]:4.644614300071E-1,111[&rate=5.276752760128978E-4]:4.808997861715E-1)[&rate=5.276752760128978E-4]:3.620505068559E-2)[&rate=5.276752760128978E-4]:1.59718595098E-1,(148[&rate=5.276752760128978E-4]:3.115487243487E-1,143[&rate=5.276752760128978E-4]:3.088089983214E-1)[&rate=5.276752760128978E-4]:3.269185432229E-1)[&rate=5.276752760128978E-4]:1.203613774676E-1)[&rate=5.276752760128978E-4]:7.700914092815E-2,((108[&rate=5.276752760128978E-4]:6.594863787474E-1,((107[&rate=5.276752760128978E-4]:2.742624257425E-1,109[&rate=5.276752760128978E-4]:2.934405079342E-1)[&rate=5.276752760128978E-4]:2.682338690343E-1,(114[&rate=5.276752760128978E-4]:4.029014776461E-1,112[&rate=5.276752760128978E-4]:4.85093258468E-1)[&rate=5.276752760128978E-4]:7.932084452785E-2)[&rate=5.276752760128978E-4]:1.197298099981E-1)[&rate=5.276752760128978E-4]:1.209766722035E-1,(115[&rate=5.276752760128978E-4]:4.811991372807E-1,(13[&rate=5.276752760128978E-4]:5.283833680551E-1,19[&rate=5.276752760128978E-4]:5.667395324388E-1)[&rate=5.276752760128978E-4]:3.500755004747E-2)[&rate=5.276752760128978E-4]:2.417296670948E-1)[&rate=5.276752760128978E-4]:7.455281720823E-2)[&rate=5.276752760128978E-4]:5.504339371566E-2,(((113[&rate=5.276752760128978E-4]:5.012334279635E-1,(9[&rate=5.276752760128978E-4]:4.485467062133E-1,(4[&rate=5.276752760128978E-4]:1.747724960866E-1,30[&rate=5.276752760128978E-4]:3.473752358126E-1)[&rate=5.276752760128978E-4]:2.244591416336E-1)[&rate=5.276752760128978E-4]:4.446754366819E-2)[&rate=5.276752760128978E-4]:1.855334948749E-2,(14[&rate=5.276752760128978E-4]:3.403130990844E-1,17[&rate=5.276752760128978E-4]:3.786692634681E-1)[&rate=5.276752760128978E-4]:1.794736783666E-1)[&rate=5.276752760128978E-4]:7.55983235036E-2,((117[&rate=5.276752760128978E-4]:4.837796790276E-1,110[&rate=5.276752760128978E-4]:4.755605009453E-1)[&rate=5.276752760128978E-4]:6.014848293436E-2,105[&rate=5.276752760128978E-4]:5.137911756605E-1)[&rate=5.276752760128978E-4]:5.41966650203E-2)[&rate=5.276752760128978E-4]:3.393316951666E-1)[&rate=5.276752760128978E-4]:5.526904859564E-1)[&rate=5.276752760128978E-4]:4.042672894717E-2,((3[&rate=5.276752760128978E-4]:5.301895030336E-1,((10[&rate=5.276752760128978E-4]:4.225703377014E-1,15[&rate=5.276752760128978E-4]:4.609265020849E-1)[&rate=5.276752760128978E-4]:1.310784209741E-1,(6[&rate=5.276752760128978E-4]:4.651546261977E-1,18[&rate=5.276752760128978E-4]:5.281683248278E-1)[&rate=5.276752760128978E-4]:7.205577631347E-2)[&rate=5.276752760128978E-4]:4.503389504299E-2)[&rate=5.276752760128978E-4]:3.401121093076E-1,((89[&rate=5.276752760128978E-4]:6.63223182845E-2,88[&rate=5.276752760128978E-4]:5.262368814749E-2)[&rate=5.276752760128978E-4]:2.577509753745E-1,((92[&rate=5.276752760128978E-4]:1.021127010121E-1,(90[&rate=5.276752760128978E-4]:3.668478614093E-2,91[&rate=5.276752760128978E-4]:3.668478614093E-2)[&rate=5.276752760128978E-4]:6.542791487115E-2)[&rate=5.276752760128978E-4]:1.254350757862E-1,((85[&rate=5.276752760128978E-4]:1.558944940389E-1,((84[&rate=5.276752760128978E-4]:6.349128393128E-2,(93[&rate=5.276752760128978E-4]:4.357619524591E-2,83[&rate=5.276752760128978E-4]:2.98775651089E-2)[&rate=5.276752760128978E-4]:3.361371882238E-2)[&rate=5.276752760128978E-4]:9.142739177648E-2,86[&rate=5.276752760128978E-4]:1.549186757078E-1)[&rate=5.276752760128978E-4]:9.758183311291E-4)[&rate=5.276752760128978E-4]:4.509953257812E-3,87[&rate=5.276752760128978E-4]:1.604044472967E-1)[&rate=5.276752760128978E-4]:5.34446993646E-2)[&rate=5.276752760128978E-4]:9.652551686068E-2)[&rate=5.276752760128978E-4]:1.099652976216E0)[&rate=5.276752760128978E-4]:5.808200699166E-1)[&rate=5.276752760128978E-4]:3.258843279607E-1)[&rate=5.276752760128978E-4]:7.06925018685E-1,((94[&rate=5.276752760128978E-4]:2.612820153468E-1,100[&rate=5.276752760128978E-4]:2.612820153468E-1)[&rate=5.276752760128978E-4]:2.004075386602E-1,95[&rate=5.276752760128978E-4]:5.46389007559E-1)[&rate=5.276752760128978E-4]:1.009823986183E-1)[&rate=5.276752760128978E-4]:1.643506082549E-1)[&rate=5.276752760128978E-4]:6.027955120254E-3,(99[&rate=5.276752760128978E-4]:5.84595599334E-1,96[&rate=5.276752760128978E-4]:5.490764736512E-1)[&rate=5.276752760128978E-4]:2.44083331967E-1)[&rate=5.276752760128978E-4]:3.761992581898E-2,((147[&rate=5.276752760128978E-4]:5.875723366452E-1,146[&rate=5.276752760128978E-4]:6.504138666998E-1)[&rate=5.276752760128978E-4]:1.061072718597E-1,(39[&rate=5.276752760128978E-4]:6.16214710424E-1,((((2[&rate=5.276752760128978E-4]:8.455513937533E-1,((22[&rate=5.276752760128978E-4]:5.487008065633E-1,27[&rate=5.276752760128978E-4]:5.651391627277E-1)[&rate=5.276752760128978E-4]:1.839698389245E-1,(((7[&rate=5.276752760128978E-4]:4.172135440804E-2,8[&rate=5.276752760128978E-4]:4.172135440804E-2)[&rate=5.276752760128978E-4]:4.502005896277E-1,26[&rate=5.276752760128978E-4]:5.987712591043E-1)[&rate=5.276752760128978E-4]:8.403461605809E-2,31[&rate=5.276752760128978E-4]:7.266414916008E-1)[&rate=5.276752760128978E-4]:6.082367443511E-2)[&rate=5.276752760128978E-4]:2.854834879915E-1)[&rate=5.276752760128978E-4]:1.243643504095E0,16[&rate=5.276752760128978E-4]:2.217962021136E0)[&rate=5.276752760128978E-4]:2.541766665582E-1,40[&rate=5.276752760128978E-4]:3.86645761577E-1)[&rate=5.276752760128978E-4]:5.589009811946E-2,97[&rate=5.276752760128978E-4]:3.714976083302E-1)[&rate=5.276752760128978E-4]:1.736788507275E-1)[&rate=5.276752760128978E-4]:2.00878489006E-2)[&rate=5.276752760128978E-4]:7.97230737519E-2)[&rate=5.276752760128978E-4]:2.762629700671E-1)[&rate=5.276752760128978E-4]:4.647487129848E-1)[&rate=5.276752760128978E-4]:5.055334534435E-2,((66[&rate=5.276752760128978E-4]:4.971823517609E-2,(126[&rate=5.276752760128978E-4]:1.104743750516E0,((120[&rate=5.276752760128978E-4]:7.409596888315E-1,119[&rate=5.276752760128978E-4]:8.368500997904E-1)[&rate=5.276752760128978E-4]:9.00048901039E-1,((138[&rate=5.276752760128978E-4]:2.524544230658E-1,136[&rate=5.276752760128978E-4]:1.209475737506E-1)[&rate=5.276752760128978E-4]:3.227989557152E-1,135[&rate=5.276752760128978E-4]:3.752533787809E-1)[&rate=5.276752760128978E-4]:1.013700416569E0)[&rate=5.276752760128978E-4]:1.535472723302E-1)[&rate=5.276752760128978E-4]:1.921486743452E-1)[&rate=5.276752760128978E-4]:1.677872107069E-1,(67[&rate=5.276752760128978E-4]:1.842618933385E-1,((124[&rate=5.276752760128978E-4]:3.560620494461E-1,122[&rate=5.276752760128978E-4]:3.587942898832E-1)[&rate=5.276752760128978E-4]:1.101929384388E-1,123[&rate=5.276752760128978E-4]:4.68987228322E-1)[&rate=5.276752760128978E-4]:2.165472153572E-1)[&rate=5.276752760128978E-4]:3.324355254447E-2)[&rate=5.276752760128978E-4]:6.194137581451E-1)[&rate=5.276752760128978E-4]:1.449454139502E-1);
tree STATE_46530000 [&joint=-20989.412236876473,lnP=-20989.412236876473] = [&R] (33[&rate=5.7344468962472E-4]:1.460974532812E-1,((((((126[&rate=5.7344468962472E-4]:1.448883245366E0,66[&rate=5.7344468962472E-4]:2.017090556813E-1)[&rate=5.7344468962472E-4]:1.237751246789E-1,(((138[&rate=5.7344468962472E-4]:1.723632664889E-1,136[&rate=5.7344468962472E-4]:4.085641717373E-2)[&rate=5.7344468962472E-4]:2.764336643257E-1,135[&rate=5.7344468962472E-4]:2.487969308146E-1)[&rate=5.7344468962472E-4]:4.22434445541E-1,(120[&rate=5.7344468962472E-4]:9.22739139993E-1,119[&rate=5.7344468962472E-4]:1.018629550952E0)[&rate=5.7344468962472E-4]:5.470308831677E-4)[&rate=5.7344468962472E-4]:1.339184310854E0)[&rate=5.7344468962472E-4]:1.29529104936E-1,(67[&rate=5.7344468962472E-4]:4.079208381864E-1,(123[&rate=5.7344468962472E-4]:2.451021390628E-1,(124[&rate=5.7344468962472E-4]:2.217683932817E-1,122[&rate=5.7344468962472E-4]:2.245006337188E-1)[&rate=5.7344468962472E-4]:2.060150534398E-2)[&rate=5.7344468962472E-4]:6.640912494643E-1)[&rate=5.7344468962472E-4]:4.709244710977E-2)[&rate=5.7344468962472E-4]:2.816235787667E-1,((((45[&rate=5.7344468962472E-4]:7.310682495143E-1,(((49[&rate=5.7344468962472E-4]:4.405322160715E-1,50[&rate=5.7344468962472E-4]:4.405322160715E-1)[&rate=5.7344468962472E-4]:1.881052150199E-1,(43[&rate=5.7344468962472E-4]:4.645506630716E-1,((48[&rate=5.7344468962472E-4]:2.658087859384E-1,(41[&rate=5.7344468962472E-4]:2.116514277156E-1,42[&rate=5.7344468962472E-4]:2.171159085899E-1)[&rate=5.7344468962472E-4]:1.044151122828E-2)[&rate=5.7344468962472E-4]:1.847071727678E-1,46[&rate=5.7344468962472E-4]:4.614449204547E-1)[&rate=5.7344468962472E-4]:3.105742616808E-3)[&rate=5.7344468962472E-4]:1.968736532656E-1)[&rate=5.7344468962472E-4]:4.775657321627E-2,(47[&rate=5.7344468962472E-4]:6.755085988801E-1,(44[&rate=5.7344468962472E-4]:6.36103787256E-1,51[&rate=5.7344468962472E-4]:6.142458637588E-1)[&rate=5.7344468962472E-4]:3.394033074979E-2)[&rate=5.7344468962472E-4]:3.367229067337E-2)[&rate=5.7344468962472E-4]:3.008408127225E-2)[&rate=5.7344468962472E-4]:3.790392938889E-1,(((((62[&rate=5.7344468962472E-4]:5.355585238519E-2,64[&rate=5.7344468962472E-4]:1.245996197415E-2)[&rate=5.7344468962472E-4]:2.267179459759E-1,60[&rate=5.7344468962472E-4]:8.84929764434E-2)[&rate=5.7344468962472E-4]:8.1214439368E-2,65[&rate=5.7344468962472E-4]:1.697074158114E-1)[&rate=5.7344468962472E-4]:1.606108876736E-1,(61[&rate=5.7344468962472E-4]:6.545380134462E-2,63[&rate=5.7344468962472E-4]:2.435791093358E-2)[&rate=5.7344468962472E-4]:4.566453240581E-1)[&rate=5.7344468962472E-4]:7.623367418037E-1,(128[&rate=5.7344468962472E-4]:9.478572442934E-1,((69[&rate=5.7344468962472E-4]:6.881129431666E-1,(((130[&rate=5.7344468962472E-4]:3.773897965507E-2,131[&rate=5.7344468962472E-4]:4.047870568243E-2)[&rate=5.7344468962472E-4]:4.3006740492E-3,129[&rate=5.7344468962472E-4]:4.203965370427E-2)[&rate=5.7344468962472E-4]:5.394671623528E-2,132[&rate=5.7344468962472E-4]:9.872609596691E-2)[&rate=5.7344468962472E-4]:4.441813677475E-1)[&rate=5.7344468962472E-4]:3.740367703636E-2,118[&rate=5.7344468962472E-4]:7.145577160933E-1)[&rate=5.7344468962472E-4]:3.730255555973E-1)[&rate=5.7344468962472E-4]:1.968525955158E-1)[&rate=5.7344468962472E-4]:7.387939158853E-1)[&rate=5.7344468962472E-4]:5.339527405233E-2,(36[&rate=5.7344468962472E-4]:2.507836334085E-1,((127[&rate=5.7344468962472E-4]:2.506845523743E0,121[&rate=5.7344468962472E-4]:2.065749633332E0)[&rate=5.7344468962472E-4]:6.503157782151E-2,35[&rate=5.7344468962472E-4]:4.753813893096E-3)[&rate=5.7344468962472E-4]:1.994544770497E-1)[&rate=5.7344468962472E-4]:2.039236155164E-1)[&rate=5.7344468962472E-4]:1.395843535609E-1,(38[&rate=5.7344468962472E-4]:7.901651433327E-1,((40[&rate=5.7344468962472E-4]:5.799441763344E-1,(147[&rate=5.7344468962472E-4]:5.845036222894E-1,(((((7[&rate=5.7344468962472E-4]:2.0508124747E-1,8[&rate=5.7344468962472E-4]:2.0508124747E-1)[&rate=5.7344468962472E-4]:4.790080729697E-1,26[&rate=5.7344468962472E-4]:7.909386355082E-1)[&rate=5.7344468962472E-4]:1.401203404686E-1,(31[&rate=5.7344468962472E-4]:8.989928383902E-1,(22[&rate=5.7344468962472E-4]:4.865177470545E-1,27[&rate=5.7344468962472E-4]:5.029561032189E-1)[&rate=5.7344468962472E-4]:3.576805707876E-1)[&rate=5.7344468962472E-4]:7.590175402492E-2)[&rate=5.7344468962472E-4]:1.588116310967E-1,2[&rate=5.7344468962472E-4]:9.063089632377E-1)[&rate=5.7344468962472E-4]:1.42612058753E0,(39[&rate=5.7344468962472E-4]:3.523692469361E-1,((101[&rate=5.7344468962472E-4]:6.777096279934E-1,(((6[&rate=5.7344468962472E-4]:6.300137295923E-1,(((87[&rate=5.7344468962472E-4]:2.353193356345E-1,((92[&rate=5.7344468962472E-4]:1.414328563191E-1,(90[&rate=5.7344468962472E-4]:1.22989059956E-1,91[&rate=5.7344468962472E-4]:1.22989059956E-1)[&rate=5.7344468962472E-4]:1.844379636307E-2)[&rate=5.7344468962472E-4]:1.036267251641E-1,(86[&rate=5.7344468962472E-4]:1.390521531247E-1,((85[&rate=5.7344468962472E-4]:1.064435612898E-1,84[&rate=5.7344468962472E-4]:1.064435612898E-1)[&rate=5.7344468962472E-4]:1.705036883611E-2,(83[&rate=5.7344468962472E-4]:1.099815937314E-1,93[&rate=5.7344468962472E-4]:1.236802238684E-1)[&rate=5.7344468962472E-4]:1.351233639453E-2)[&rate=5.7344468962472E-4]:1.555822299876E-2)[&rate=5.7344468962472E-4]:9.230879822143E-2)[&rate=5.7344468962472E-4]:3.958384288407E-3)[&rate=5.7344468962472E-4]:7.939924368014E-2,(89[&rate=5.7344468962472E-4]:1.412913223422E-1,88[&rate=5.7344468962472E-4]:1.275926922052E-1)[&rate=5.7344468962472E-4]:1.871258871095E-1)[&rate=5.7344468962472E-4]:7.798354214323E-1,(18[&rate=5.7344468962472E-4]:2.977243903242E-1,3[&rate=5.7344468962472E-4]:1.826558971736E-1)[&rate=5.7344468962472E-4]:3.721720761763E-1)[&rate=5.7344468962472E-4]:2.31309617219E-2)[&rate=5.7344468962472E-4]:3.559751583684E-1,(10[&rate=5.7344468962472E-4]:6.749828038637E-1,15[&rate=5.7344468962472E-4]:7.133389682471E-1)[&rate=5.7344468962472E-4]:3.274444402614E-1)[&rate=5.7344468962472E-4]:6.557526703888E-1,(((((1[&rate=5.7344468962472E-4]:3.752343195967E-2,28[&rate=5.7344468962472E-4]:8.238248018226E-1)[&rate=5.7344468962472E-4]:1.353584612404E-1,21[&rate=5.7344468962472E-4]:9.345257288166E-1)[&rate=5.7344468962472E-4]:1.090051449311E-1,24[&rate=5.7344468962472E-4]:1.062708955939E0)[&rate=5.7344468962472E-4]:4.297759921094E-1,((142[&rate=5.7344468962472E-4]:7.051265710124E-1,(141[&rate=5.7344468962472E-4]:3.637483049548E-1,(144[&rate=5.7344468962472E-4]:2.854418556699E-1,145[&rate=5.7344468962472E-4]:2.909213077249E-1)[&rate=5.7344468962472E-4]:7.556672325749E-2)[&rate=5.7344468962472E-4]:3.3863854003E-1)[&rate=5.7344468962472E-4]:8.647212710601E-1,((((111[&rate=5.7344468962472E-4]:3.021654572159E-1,((106[&rate=5.7344468962472E-4]:1.866083565378E-1,139[&rate=5.7344468962472E-4]:3.783891784555E-1)[&rate=5.7344468962472E-4]:2.303449911323E-2,104[&rate=5.7344468962472E-4]:2.09642855651E-1)[&rate=5.7344468962472E-4]:7.608424540054E-2)[&rate=5.7344468962472E-4]:4.575843502017E-1,((148[&rate=5.7344468962472E-4]:3.118494485969E-1,143[&rate=5.7344468962472E-4]:3.091097225696E-1)[&rate=5.7344468962472E-4]:2.607929103324E-1,116[&rate=5.7344468962472E-4]:5.342861945456E-1)[&rate=5.7344468962472E-4]:1.487512841049E-1)[&rate=5.7344468962472E-4]:3.230160484697E-1,(((108[&rate=5.7344468962472E-4]:6.402567854593E-1,(107[&rate=5.7344468962472E-4]:4.921435211719E-1,((114[&rate=5.7344468962472E-4]:1.832444597318E-1,112[&rate=5.7344468962472E-4]:2.654362405536E-1)[&rate=5.7344468962472E-4]:1.633051500161E-1,109[&rate=5.7344468962472E-4]:4.260016645424E-1)[&rate=5.7344468962472E-4]:8.531993882129E-2)[&rate=5.7344468962472E-4]:1.508529903148E-1)[&rate=5.7344468962472E-4]:2.511763290558E-1,(13[&rate=5.7344468962472E-4]:6.015045837563E-1,19[&rate=5.7344468962472E-4]:6.3986074814E-1)[&rate=5.7344468962472E-4]:3.145860650052E-1)[&rate=5.7344468962472E-4]:5.120072127058E-2,115[&rate=5.7344468962472E-4]:8.850995892103E-1)[&rate=5.7344468962472E-4]:1.209539379099E-1)[&rate=5.7344468962472E-4]:8.961804990251E-2,(((113[&rate=5.7344468962472E-4]:6.22692608359E-1,9[&rate=5.7344468962472E-4]:6.14473430277E-1)[&rate=5.7344468962472E-4]:1.68702357124E-1,(4[&rate=5.7344468962472E-4]:4.924881121456E-2,30[&rate=5.7344468962472E-4]:2.218515509406E-1)[&rate=5.7344468962472E-4]:6.846119076933E-1)[&rate=5.7344468962472E-4]:4.562089289544E-2,((117[&rate=5.7344468962472E-4]:5.257726153022E-1,(110[&rate=5.7344468962472E-4]:4.111003920859E-1,105[&rate=5.7344468962472E-4]:3.891825838668E-1)[&rate=5.7344468962472E-4]:1.064530451341E-1)[&rate=5.7344468962472E-4]:1.907541344157E-1,(14[&rate=5.7344468962472E-4]:4.776689538684E-1,17[&rate=5.7344468962472E-4]:5.160251182521E-1)[&rate=5.7344468962472E-4]:2.361180698219E-1)[&rate=5.7344468962472E-4]:1.232288346882E-1)[&rate=5.7344468962472E-4]:3.408474994661E-1)[&rate=5.7344468962472E-4]:2.193817445017E-1)[&rate=5.7344468962472E-4]:7.56861282579E-3)[&rate=5.7344468962472E-4]:2.15736322166E-1,(((11[&rate=5.7344468962472E-4]:5.10482622732E-1,140[&rate=5.7344468962472E-4]:4.913045405402E-1)[&rate=5.7344468962472E-4]:1.016204858171E-1,(23[&rate=5.7344468962472E-4]:6.138863447744E-1,(20[&rate=5.7344468962472E-4]:3.881203920496E-1,25[&rate=5.7344468962472E-4]:4.072984742413E-1)[&rate=5.7344468962472E-4]:2.175467746428E-1)[&rate=5.7344468962472E-4]:8.314827062378E-2)[&rate=5.7344468962472E-4]:5.005281796884E-1,102[&rate=5.7344468962472E-4]:4.687786357996E-2)[&rate=5.7344468962472E-4]:4.996995710186E-1)[&rate=5.7344468962472E-4]:4.584905525778E-2)[&rate=5.7344468962472E-4]:9.076259019207E-2)[&rate=5.7344468962472E-4]:2.693950191341E-1,16[&rate=5.7344468962472E-4]:2.059433414251E0)[&rate=5.7344468962472E-4]:3.784287588023E-1)[&rate=5.7344468962472E-4]:2.333450100246E-2)[&rate=5.7344468962472E-4]:1.514228251705E-1)[&rate=5.7344468962472E-4]:5.281760322535E-2)[&rate=5.7344468962472E-4]:1.014586223992E-2,(146[&rate=5.7344468962472E-4]:6.928635040822E-1,((96[&rate=5.7344468962472E-4]:5.933227700536E-1,99[&rate=5.7344468962472E-4]:6.288418957365E-1)[&rate=5.7344468962472E-4]:3.806645511283E-2,((97[&rate=5.7344468962472E-4]:3.883744219032E-1,98[&rate=5.7344468962472E-4]:5.878279738157E-1)[&rate=5.7344468962472E-4]:3.13975414578E-3,(95[&rate=5.7344468962472E-4]:4.415320488079E-1,(100[&rate=5.7344468962472E-4]:2.91415411332E-1,94[&rate=5.7344468962472E-4]:2.91415411332E-1)[&rate=5.7344468962472E-4]:6.541718392386E-2)[&rate=5.7344468962472E-4]:1.603646409023E-1)[&rate=5.7344468962472E-4]:5.408269939061E-2)[&rate=5.7344468962472E-4]:5.600979804154E-2)[&rate=5.7344468962472E-4]:1.744511372704E-2)[&rate=5.7344468962472E-4]:2.683811156874E-1)[&rate=5.7344468962472E-4]:3.599165632029E-1)[&rate=5.7344468962472E-4]:1.889206040427E-1)[&rate=5.7344468962472E-4]:1.519190956183E-1,32[&rate=5.7344468962472E-4]:3.624452831929E-3)[&rate=5.7344468962472E-4]:5.928517887156E-2,(34[&rate=5.7344468962472E-4]:2.689505498095E-2,(((57[&rate=5.7344468962472E-4]:3.841212889678E-1,(((54[&rate=5.7344468962472E-4]:1.732705250894E-1,37[&rate=5.7344468962472E-4]:2.497732573298E-1)[&rate=5.7344468962472E-4]:1.008467927176E-1,(59[&rate=5.7344468962472E-4]:2.682159733879E-1,58[&rate=5.7344468962472E-4]:2.87341656448E-1)[&rate=5.7344468962472E-4]:4.415271053929E-2)[&rate=5.7344468962472E-4]:4.561828755803E-2,(56[&rate=5.7344468962472E-4]:1.868193441561E-1,55[&rate=5.7344468962472E-4]:1.868193441561E-1)[&rate=5.7344468962472E-4]:1.629709060175E-1)[&rate=5.7344468962472E-4]:2.340207704543E-2)[&rate=5.7344468962472E-4]:7.6599023964E-2,68[&rate=5.7344468962472E-4]:4.088077446257E-1)[&rate=5.7344468962472E-4]:6.681803267671E-1,(125[&rate=5.7344468962472E-4]:9.850911437447E-1,(((((29[&rate=5.7344468962472E-4]:6.443169431763E-1,(5[&rate=5.7344468962472E-4]:1.666859022891E-1,12[&rate=5.7344468962472E-4]:2.050420666726E-1)[&rate=5.7344468962472E-4]:3.324255614352E-1)[&rate=5.7344468962472E-4]:4.311480661178E-1,103[&rate=5.7344468962472E-4]:8.425882969653E-1)[&rate=5.7344468962472E-4]:1.44960634029E0,52[&rate=5.7344468962472E-4]:6.279009026939E-1)[&rate=5.7344468962472E-4]:1.668282020767E-1,((((71[&rate=5.7344468962472E-4]:1.976698761404E-1,(79[&rate=5.7344468962472E-4]:1.269492140021E-1,(78[&rate=5.7344468962472E-4]:5.971572250754E-2,72[&rate=5.7344468962472E-4]:3.779791428822E-2)[&rate=5.7344468962472E-4]:6.723349149459E-2)[&rate=5.7344468962472E-4]:9.811792241234E-2)[&rate=5.7344468962472E-4]:1.267034204703E-2,82[&rate=5.7344468962472E-4]:2.459566565436E-1)[&rate=5.7344468962472E-4]:3.910619169405E-1,(((81[&rate=5.7344468962472E-4]:1.272362903763E-1,80[&rate=5.7344468962472E-4]:1.272362903763E-1)[&rate=5.7344468962472E-4]:3.467214418709E-1,73[&rate=5.7344468962472E-4]:5.232728007403E-1)[&rate=5.7344468962472E-4]:9.702872942343E-4,77[&rate=5.7344468962472E-4]:5.187636359798E-1)[&rate=5.7344468962472E-4]:1.456521977783E-1)[&rate=5.7344468962472E-4]:1.748540752569E-1,(((74[&rate=5.7344468962472E-4]:5.039680326138E-1,70[&rate=5.7344468962472E-4]:4.656118682303E-1)[&rate=5.7344468962472E-4]:3.939344516175E-2,76[&rate=5.7344468962472E-4]:5.433614777755E-1)[&rate=5.7344468962472E-4]:4.284519923324E-2,75[&rate=5.7344468962472E-4]:5.862066770088E-1)[&rate=5.7344468962472E-4]:2.585426840609E-1)[&rate=5.7344468962472E-4]:6.882460810018E-1)[&rate=5.7344468962472E-4]:3.458443391346E-2,(53[&rate=5.7344468962472E-4]:6.355243905635E-1,(134[&rate=5.7344468962472E-4]:6.309178598548E-1,(137[&rate=5.7344468962472E-4]:5.990904729094E-1,133[&rate=5.7344468962472E-4]:5.579945824983E-1)[&rate=5.7344468962472E-4]:1.030602636576E-1)[&rate=5.7344468962472E-4]:7.565490413758E-1)[&rate=5.7344468962472E-4]:1.855924268092E-1)[&rate=5.7344468962472E-4]:3.743568400332E-1)[&rate=5.7344468962472E-4]:2.585635943148E-1)[&rate=5.7344468962472E-4]:3.606413199905E-1)[&rate=5.7344468962472E-4]:5.793238494162E-2)[&rate=5.7344468962472E-4]:7.770836952301E-2);
tree STATE_46620000 [&joint=-20985.50715901909,lnP=-20985.50715901909] = [&R] (((33[&rate=5.906909221797745E-4]:8.168544722515E-3,34[&rate=5.906909221797745E-4]:2.460690088689E-2)[&rate=5.906909221797745E-4]:8.060888848799E-3,32[&rate=5.906909221797745E-4]:1.07499815166E-2)[&rate=5.906909221797745E-4]:4.917206492819E-2,(((((35[&rate=5.906909221797745E-4]:1.510674325239E-1,((127[&rate=5.906909221797745E-4]:2.532398708824E0,36[&rate=5.906909221797745E-4]:1.185076361834E-2)[&rate=5.906909221797745E-4]:1.264330759609E-2,121[&rate=5.906909221797745E-4]:2.103946126009E0)[&rate=5.906909221797745E-4]:1.731487037753E-1)[&rate=5.906909221797745E-4]:1.039737184534E-1,((45[&rate=5.906909221797745E-4]:7.416018472211E-1,((((51[&rate=5.906909221797745E-4]:2.023927480062E-1,47[&rate=5.906909221797745E-4]:2.297151523777E-1)[&rate=5.906909221797745E-4]:2.974786489207E-1,44[&rate=5.906909221797745E-4]:5.217293204242E-1)[&rate=5.906909221797745E-4]:1.677956467459E-2,(49[&rate=5.906909221797745E-4]:4.368794013228E-1,50[&rate=5.906909221797745E-4]:4.368794013228E-1)[&rate=5.906909221797745E-4]:7.430707940456E-2)[&rate=5.906909221797745E-4]:1.32371006537E-1,((46[&rate=5.906909221797745E-4]:5.287332465787E-1,(48[&rate=5.906909221797745E-4]:3.993011451863E-1,(42[&rate=5.906909221797745E-4]:3.374932446462E-1,41[&rate=5.906909221797745E-4]:3.32028763772E-1)[&rate=5.906909221797745E-4]:2.355653441982E-2)[&rate=5.906909221797745E-4]:1.185031396439E-1)[&rate=5.906909221797745E-4]:5.937056403712E-2,43[&rate=5.906909221797745E-4]:5.881038106158E-1)[&rate=5.906909221797745E-4]:8.82405618943E-2)[&rate=5.906909221797745E-4]:7.345419602237E-2)[&rate=5.906909221797745E-4]:1.418157171701E-1,(128[&rate=5.906909221797745E-4]:1.398915760807E0,((((64[&rate=5.906909221797745E-4]:3.708337249373E-1,65[&rate=5.906909221797745E-4]:2.201487934306E-1)[&rate=5.906909221797745E-4]:1.023430078166E-1,(60[&rate=5.906909221797745E-4]:3.13494658121E-1,62[&rate=5.906909221797745E-4]:5.052754800388E-1)[&rate=5.906909221797745E-4]:8.997143126174E-3)[&rate=5.906909221797745E-4]:3.779447480113E-1,(61[&rate=5.906909221797745E-4]:2.4168967741E-1,63[&rate=5.906909221797745E-4]:2.00593786999E-1)[&rate=5.906909221797745E-4]:6.505276937663E-1)[&rate=5.906909221797745E-4]:6.088569586791E-1,(((129[&rate=5.906909221797745E-4]:1.578123228128E-1,(130[&rate=5.906909221797745E-4]:1.505049267178E-1,132[&rate=5.906909221797745E-4]:1.532446527451E-1)[&rate=5.906909221797745E-4]:7.307396095068E-3)[&rate=5.906909221797745E-4]:2.074502670758E-1,131[&rate=5.906909221797745E-4]:3.68002315916E-1)[&rate=5.906909221797745E-4]:2.020579038385E-1,(69[&rate=5.906909221797745E-4]:5.977483247729E-1,118[&rate=5.906909221797745E-4]:5.867894206633E-1)[&rate=5.906909221797745E-4]:1.175173744338E-1)[&rate=5.906909221797745E-4]:7.967675347583E-1)[&rate=5.906909221797745E-4]:3.756745834905E-2)[&rate=5.906909221797745E-4]:2.578980158753E-1)[&rate=5.906909221797745E-4]:1.269944975825E-1)[&rate=5.906909221797745E-4]:3.433626064232E-1,(38[&rate=5.906909221797745E-4]:8.217324224717E-1,((((2[&rate=5.906909221797745E-4]:3.736030177682E-1,(22[&rate=5.906909221797745E-4]:3.640795781918E-1,27[&rate=5.906909221797745E-4]:3.805179343562E-1)[&rate=5.906909221797745E-4]:1.821261793024E-1)[&rate=5.906909221797745E-4]:8.525660682224E-3,31[&rate=5.906909221797745E-4]:6.095259387245E-1)[&rate=5.906909221797745E-4]:3.978525338439E-1,(26[&rate=5.906909221797745E-4]:8.716956646429E-1,(7[&rate=5.906909221797745E-4]:2.371935670915E-1,8[&rate=5.906909221797745E-4]:2.371935670915E-1)[&rate=5.906909221797745E-4]:5.276527824828E-1)[&rate=5.906909221797745E-4]:9.184719148709E-2)[&rate=5.906909221797745E-4]:1.849099206853E0,(((146[&rate=5.906909221797745E-4]:7.420265129466E-1,(16[&rate=5.906909221797745E-4]:2.518574259175E0,97[&rate=5.906909221797745E-4]:3.620430816911E-1)[&rate=5.906909221797745E-4]:1.887266006544E-1)[&rate=5.906909221797745E-4]:6.924705935316E-3,((94[&rate=5.906909221797745E-4]:5.093443795626E-1,(39[&rate=5.906909221797745E-4]:4.451389145881E-1,147[&rate=5.906909221797745E-4]:5.025159637685E-1)[&rate=5.906909221797745E-4]:9.560656231477E-3)[&rate=5.906909221797745E-4]:3.27876340214E-2,40[&rate=5.906909221797745E-4]:4.87487204841E-1)[&rate=5.906909221797745E-4]:1.41245434806E-1)[&rate=5.906909221797745E-4]:3.188306178343E-2,((98[&rate=5.906909221797745E-4]:7.020524763456E-1,(101[&rate=5.906909221797745E-4]:6.162282117241E-1,((((10[&rate=5.906909221797745E-4]:3.355861738186E-1,15[&rate=5.906909221797745E-4]:3.73942338202E-1)[&rate=5.906909221797745E-4]:4.535326631058E-1,6[&rate=5.906909221797745E-4]:7.726804807599E-1)[&rate=5.906909221797745E-4]:3.280262920104E-1,((3[&rate=5.906909221797745E-4]:2.41798197353E-1,18[&rate=5.906909221797745E-4]:3.568666905036E-1)[&rate=5.906909221797745E-4]:6.148961485407E-1,(((86[&rate=5.906909221797745E-4]:5.225462949314E-2,83[&rate=5.906909221797745E-4]:5.225462949314E-2)[&rate=5.906909221797745E-4]:2.634098569629E-1,(89[&rate=5.906909221797745E-4]:1.996386670887E-1,88[&rate=5.906909221797745E-4]:1.859400369517E-1)[&rate=5.906909221797745E-4]:1.297244495043E-1)[&rate=5.906909221797745E-4]:3.929724828044E-2,(((92[&rate=5.906909221797745E-4]:1.372939730638E-2,(90[&rate=5.906909221797745E-4]:6.829552506445E-3,91[&rate=5.906909221797745E-4]:6.829552506445E-3)[&rate=5.906909221797745E-4]:6.899844799931E-3)[&rate=5.906909221797745E-4]:2.813109513045E-1,((93[&rate=5.906909221797745E-4]:5.138887498078E-2,84[&rate=5.906909221797745E-4]:3.769024484377E-2)[&rate=5.906909221797745E-4]:4.786823923287E-2,85[&rate=5.906909221797745E-4]:8.555848407664E-2)[&rate=5.906909221797745E-4]:1.957832343972E-1)[&rate=5.906909221797745E-4]:5.468957326124E-2,87[&rate=5.906909221797745E-4]:3.360312917351E-1)[&rate=5.906909221797745E-4]:1.893044300135E-2)[&rate=5.906909221797745E-4]:1.041458638554E0)[&rate=5.906909221797745E-4]:1.919576323561E-1)[&rate=5.906909221797745E-4]:3.364255488958E-1,((142[&rate=5.906909221797745E-4]:7.853536199943E-1,(144[&rate=5.906909221797745E-4]:4.451038464722E-1,(145[&rate=5.906909221797745E-4]:1.456198363314E-1,141[&rate=5.906909221797745E-4]:1.428801103039E-1)[&rate=5.906909221797745E-4]:3.049634621957E-1)[&rate=5.906909221797745E-4]:3.347703214671E-1)[&rate=5.906909221797745E-4]:7.818553266645E-1,(((((110[&rate=5.906909221797745E-4]:6.809673458724E-1,105[&rate=5.906909221797745E-4]:6.590495376534E-1)[&rate=5.906909221797745E-4]:1.184472484161E-1,((4[&rate=5.906909221797745E-4]:1.308488777899E-1,30[&rate=5.906909221797745E-4]:3.03451617516E-1)[&rate=5.906909221797745E-4]:3.471913046847E-1,(((14[&rate=5.906909221797745E-4]:3.690168079848E-1,17[&rate=5.906909221797745E-4]:4.073729723685E-1)[&rate=5.906909221797745E-4]:1.438058899904E-1,117[&rate=5.906909221797745E-4]:5.155624240029E-1)[&rate=5.906909221797745E-4]:1.297636975277E-2,9[&rate=5.906909221797745E-4]:5.17579889646E-1)[&rate=5.906909221797745E-4]:9.775361321816E-3)[&rate=5.906909221797745E-4]:2.693196172934E-1)[&rate=5.906909221797745E-4]:9.202127254481E-2,113[&rate=5.906909221797745E-4]:8.969153188881E-1)[&rate=5.906909221797745E-4]:1.820975522633E-1,((((148[&rate=5.906909221797745E-4]:2.891854444816E-1,143[&rate=5.906909221797745E-4]:2.864457184542E-1)[&rate=5.906909221797745E-4]:3.704784166974E-1,(((139[&rate=5.906909221797745E-4]:1.989291772364E-1,111[&rate=5.906909221797745E-4]:2.358671148303E-2)[&rate=5.906909221797745E-4]:2.644139101446E-1,104[&rate=5.906909221797745E-4]:2.715622654632E-1)[&rate=5.906909221797745E-4]:2.783256727658E-2,106[&rate=5.906909221797745E-4]:2.993948327398E-1)[&rate=5.906909221797745E-4]:3.821868366582E-1)[&rate=5.906909221797745E-4]:1.145563824387E-1,116[&rate=5.906909221797745E-4]:7.358640792339E-1)[&rate=5.906909221797745E-4]:6.074641197707E-2,(((109[&rate=5.906909221797745E-4]:4.232681937227E-1,(112[&rate=5.906909221797745E-4]:2.441656402982E-1,114[&rate=5.906909221797745E-4]:1.619738594763E-1)[&rate=5.906909221797745E-4]:1.818422794519E-1)[&rate=5.906909221797745E-4]:1.009596657641E-1,(108[&rate=5.906909221797745E-4]:1.836540339735E-1,107[&rate=5.906909221797745E-4]:1.863937600009E-1)[&rate=5.906909221797745E-4]:3.186560172942E-1)[&rate=5.906909221797745E-4]:2.770539153107E-1,(115[&rate=5.906909221797745E-4]:3.809046840598E-1,(13[&rate=5.906909221797745E-4]:4.27935256133E-1,19[&rate=5.906909221797745E-4]:4.662914205167E-1)[&rate=5.906909221797745E-4]:3.516120874866E-2)[&rate=5.906909221797745E-4]:3.409250359433E-1)[&rate=5.906909221797745E-4]:7.478077120791E-2)[&rate=5.906909221797745E-4]:2.002105991185E-1)[&rate=5.906909221797745E-4]:2.445758364496E-1,(102[&rate=5.906909221797745E-4]:2.130199404815E-2,((24[&rate=5.906909221797745E-4]:9.389619532456E-1,((28[&rate=5.906909221797745E-4]:7.579409949691E-1,21[&rate=5.906909221797745E-4]:7.332834607227E-1)[&rate=5.906909221797745E-4]:1.290221333629E-1,1[&rate=5.906909221797745E-4]:1.006617584691E-1)[&rate=5.906909221797745E-4]:5.747827696825E-2)[&rate=5.906909221797745E-4]:1.49764942387E-1,((140[&rate=5.906909221797745E-4]:5.684530972809E-1,11[&rate=5.906909221797745E-4]:5.876311794727E-1)[&rate=5.906909221797745E-4]:1.61425278316E-1,((20[&rate=5.906909221797745E-4]:4.527623734748E-1,25[&rate=5.906909221797745E-4]:4.719404556665E-1)[&rate=5.906909221797745E-4]:2.459378152403E-1,23[&rate=5.906909221797745E-4]:7.069193667971E-1)[&rate=5.906909221797745E-4]:1.270685978408E-1)[&rate=5.906909221797745E-4]:2.43780026885E-1)[&rate=5.906909221797745E-4]:9.421893403195E-2)[&rate=5.906909221797745E-4]:2.283141108133E-1)[&rate=5.906909221797745E-4]:7.101749933154E-2)[&rate=5.906909221797745E-4]:6.718364898004E-2)[&rate=5.906909221797745E-4]:2.33890410606E-1)[&rate=5.906909221797745E-4]:9.30573123069E-1)[&rate=5.906909221797745E-4]:4.036811172284E-2,((96[&rate=5.906909221797745E-4]:6.407331946139E-1,99[&rate=5.906909221797745E-4]:6.762523202968E-1)[&rate=5.906909221797745E-4]:6.525066088476E-2,(100[&rate=5.906909221797745E-4]:3.803522283081E-1,95[&rate=5.906909221797745E-4]:4.650516818602E-1)[&rate=5.906909221797745E-4]:2.655223375728E-1)[&rate=5.906909221797745E-4]:2.277553038414E-2)[&rate=5.906909221797745E-4]:4.661041390834E-2)[&rate=5.906909221797745E-4]:1.173891488783E-2)[&rate=5.906909221797745E-4]:2.176838170824E-1)[&rate=5.906909221797745E-4]:3.790367814443E-1)[&rate=5.906909221797745E-4]:2.091771097164E-1,(((59[&rate=5.906909221797745E-4]:4.730150875581E-1,(((37[&rate=5.906909221797745E-4]:1.389345115165E-1,57[&rate=5.906909221797745E-4]:1.034153858334E-1)[&rate=5.906909221797745E-4]:1.871536295475E-1,(58[&rate=5.906909221797745E-4]:2.755851944424E-1,54[&rate=5.906909221797745E-4]:2.18208145262E-1)[&rate=5.906909221797745E-4]:3.137726356149E-2)[&rate=5.906909221797745E-4]:7.768305293321E-2,(55[&rate=5.906909221797745E-4]:2.110863037528E-1,56[&rate=5.906909221797745E-4]:2.110863037528E-1)[&rate=5.906909221797745E-4]:1.462368028126E-1)[&rate=5.906909221797745E-4]:1.074952596812E-1)[&rate=5.906909221797745E-4]:2.559006072618E-1,68[&rate=5.906909221797745E-4]:6.79735366951E-1)[&rate=5.906909221797745E-4]:4.706111760504E-1,(125[&rate=5.906909221797745E-4]:6.996514549956E-1,(((134[&rate=5.906909221797745E-4]:5.375649702398E-1,(133[&rate=5.906909221797745E-4]:5.556567674642E-1,137[&rate=5.906909221797745E-4]:5.967526578752E-1)[&rate=5.906909221797745E-4]:1.204518907684E-2)[&rate=5.906909221797745E-4]:8.048121936548E-1,(((29[&rate=5.906909221797745E-4]:5.742839650919E-1,(5[&rate=5.906909221797745E-4]:2.124586785929E-1,12[&rate=5.906909221797745E-4]:2.508148429763E-1)[&rate=5.906909221797745E-4]:2.16619807047E-1)[&rate=5.906909221797745E-4]:4.060353883614E-1,103[&rate=5.906909221797745E-4]:7.474426411244E-1)[&rate=5.906909221797745E-4]:1.377616467475E0,52[&rate=5.906909221797745E-4]:4.607653740389E-1)[&rate=5.906909221797745E-4]:1.378660005001E-1)[&rate=5.906909221797745E-4]:1.95196923978E-1,(53[&rate=5.906909221797745E-4]:6.988468728905E-1,(((73[&rate=5.906909221797745E-4]:6.026412215724E-1,77[&rate=5.906909221797745E-4]:5.971617695177E-1)[&rate=5.906909221797745E-4]:4.343704956266E-2,((71[&rate=5.906909221797745E-4]:4.665714906355E-1,((72[&rate=5.906909221797745E-4]:2.515357092193E-3,78[&rate=5.906909221797745E-4]:2.443316531151E-2)[&rate=5.906909221797745E-4]:3.079219880446E-1,(79[&rate=5.906909221797745E-4]:2.073390522259E-1,82[&rate=5.906909221797745E-4]:2.155582303079E-1)[&rate=5.906909221797745E-4]:1.250161011303E-1)[&rate=5.906909221797745E-4]:1.616135975533E-1)[&rate=5.906909221797745E-4]:8.071748762233E-2,(81[&rate=5.906909221797745E-4]:1.451770735896E-1,80[&rate=5.906909221797745E-4]:1.451770735896E-1)[&rate=5.906909221797745E-4]:4.212899868599E-1)[&rate=5.906909221797745E-4]:3.029614219245E-2)[&rate=5.906909221797745E-4]:1.643219319952E-1,(75[&rate=5.906909221797745E-4]:6.011997097451E-1,(74[&rate=5.906909221797745E-4]:5.024736451654E-1,(70[&rate=5.906909221797745E-4]:4.591567152346E-1,76[&rate=5.906909221797745E-4]:4.975128796181E-1)[&rate=5.906909221797745E-4]:4.960765547339E-3)[&rate=5.906909221797745E-4]:9.872606457972E-2)[&rate=5.906909221797745E-4]:2.092004933851E-1)[&rate=5.906909221797745E-4]:6.349097283723E-1)[&rate=5.906909221797745E-4]:8.678470431505E-2)[&rate=5.906909221797745E-4]:1.244023914513E-1)[&rate=5.906909221797745E-4]:6.173617546725E-1)[&rate=5.906909221797745E-4]:2.049549618878E-1)[&rate=5.906909221797745E-4]:6.82289450861E-2,(((((120[&rate=5.906909221797745E-4]:7.744147475795E-1,((138[&rate=5.906909221797745E-4]:1.643475521219E-1,136[&rate=5.906909221797745E-4]:3.284070280672E-2)[&rate=5.906909221797745E-4]:4.588463958868E-1,135[&rate=5.906909221797745E-4]:4.231939480086E-1)[&rate=5.906909221797745E-4]:9.916600505032E-2)[&rate=5.906909221797745E-4]:1.065776249081E0,119[&rate=5.906909221797745E-4]:1.936081407619E0)[&rate=5.906909221797745E-4]:8.091904562998E-2,126[&rate=5.906909221797745E-4]:1.231297930606E0)[&rate=5.906909221797745E-4]:4.136165971969E-1,(67[&rate=5.906909221797745E-4]:2.01153533967E-1,(122[&rate=5.906909221797745E-4]:3.547873857887E-1,(123[&rate=5.906909221797745E-4]:5.679276051109E-2,124[&rate=5.906909221797745E-4]:5.406052007396E-2)[&rate=5.906909221797745E-4]:2.979946252776E-1)[&rate=5.906909221797745E-4]:3.47638698519E-1)[&rate=5.906909221797745E-4]:1.965868041505E-1)[&rate=5.906909221797745E-4]:5.779422917663E-2,66[&rate=5.906909221797745E-4]:4.555345672942E-1)[&rate=5.906909221797745E-4]:4.202752449088E-1)[&rate=5.906909221797745E-4]:6.904374109094E-2);
tree STATE_46710000 [&joint=-20984.400518834263,lnP=-20984.400518834263] = [&R] ((((((((55[&rate=6.066766286260874E-4]:3.410796806547E-1,56[&rate=6.066766286260874E-4]:3.410796806547E-1)[&rate=6.066766286260874E-4]:8.453210393152E-3,(57[&rate=6.066766286260874E-4]:1.120680152603E-1,37[&rate=6.066766286260874E-4]:1.475871409434E-1)[&rate=6.066766286260874E-4]:2.483938375363E-1)[&rate=6.066766286260874E-4]:4.004606746409E-2,((58[&rate=6.066766286260874E-4]:1.107108981641E-1,54[&rate=6.066766286260874E-4]:5.333384898379E-2)[&rate=6.066766286260874E-4]:2.695912823675E-1,59[&rate=6.066766286260874E-4]:3.611764974715E-1)[&rate=6.066766286260874E-4]:3.659918235202E-2)[&rate=6.066766286260874E-4]:1.158900912684E-1,68[&rate=6.066766286260874E-4]:4.644854432229E-1)[&rate=6.066766286260874E-4]:2.726025973254E-1,(125[&rate=6.066766286260874E-4]:8.329741273019E-1,((53[&rate=6.066766286260874E-4]:7.39729840053E-1,(((134[&rate=6.066766286260874E-4]:6.158294584435E-1,137[&rate=6.066766286260874E-4]:6.870623351557E-1)[&rate=6.066766286260874E-4]:6.587025742352E-2,133[&rate=6.066766286260874E-4]:7.118367021682E-1)[&rate=6.066766286260874E-4]:7.237284933628E-1,(((29[&rate=6.066766286260874E-4]:5.132760053286E-1,(5[&rate=6.066766286260874E-4]:1.321725628509E-1,12[&rate=6.066766286260874E-4]:1.705287272343E-1)[&rate=6.066766286260874E-4]:2.358979630258E-1)[&rate=6.066766286260874E-4]:2.700104862281E-1,103[&rate=6.066766286260874E-4]:5.50409779228E-1)[&rate=6.066766286260874E-4]:1.605114013326E0,52[&rate=6.066766286260874E-4]:4.912300579927E-1)[&rate=6.066766286260874E-4]:1.704523618814E-1)[&rate=6.066766286260874E-4]:8.624414149023E-2)[&rate=6.066766286260874E-4]:5.453566094061E-2,((((79[&rate=6.066766286260874E-4]:2.650162412253E-1,(82[&rate=6.066766286260874E-4]:2.535783242142E-1,(78[&rate=6.066766286260874E-4]:2.115923221519E-1,72[&rate=6.066766286260874E-4]:1.896745139326E-1)[&rate=6.066766286260874E-4]:3.37668239802E-2)[&rate=6.066766286260874E-4]:1.965709509319E-2)[&rate=6.066766286260874E-4]:2.099726836809E-1,((81[&rate=6.066766286260874E-4]:1.074830299339E-1,80[&rate=6.066766286260874E-4]:1.074830299339E-1)[&rate=6.066766286260874E-4]:3.418845456216E-1,77[&rate=6.066766286260874E-4]:4.932031919939E-1)[&rate=6.066766286260874E-4]:1.740217126841E-2)[&rate=6.066766286260874E-4]:1.119145520076E-2,(71[&rate=6.066766286260874E-4]:1.638789812911E-1,73[&rate=6.066766286260874E-4]:2.323721319759E-1)[&rate=6.066766286260874E-4]:2.949041385419E-1)[&rate=6.066766286260874E-4]:2.080351255585E-1,(75[&rate=6.066766286260874E-4]:3.418238229479E-1,(76[&rate=6.066766286260874E-4]:2.885188677562E-1,(74[&rate=6.066766286260874E-4]:2.846832393575E-1,70[&rate=6.066766286260874E-4]:2.463270749741E-1)[&rate=6.066766286260874E-4]:3.835628398728E-3)[&rate=6.066766286260874E-4]:5.330495519167E-2)[&rate=6.066766286260874E-4]:3.934875731284E-1)[&rate=6.066766286260874E-4]:8.054171635293E-1)[&rate=6.066766286260874E-4]:2.490911399695E-1)[&rate=6.066766286260874E-4]:7.078057991319E-2)[&rate=6.066766286260874E-4]:5.194280935523E-1,((((((119[&rate=6.066766286260874E-4]:5.538557177443E-1,120[&rate=6.066766286260874E-4]:4.579653067854E-1)[&rate=6.066766286260874E-4]:1.393267312038E-1,(135[&rate=6.066766286260874E-4]:2.756245984065E-1,(138[&rate=6.066766286260874E-4]:2.083146188777E-1,136[&rate=6.066766286260874E-4]:7.680776956255E-2)[&rate=6.066766286260874E-4]:2.673099795288E-1)[&rate=6.066766286260874E-4]:6.96126450622E-2)[&rate=6.066766286260874E-4]:1.209750025511E0,126[&rate=6.066766286260874E-4]:1.117229951816E0)[&rate=6.066766286260874E-4]:2.711046860309E-1,66[&rate=6.066766286260874E-4]:1.411604481615E-1)[&rate=6.066766286260874E-4]:1.798565499274E-1,(67[&rate=6.066766286260874E-4]:2.675603553744E-1,((123[&rate=6.066766286260874E-4]:8.700364285715E-2,124[&rate=6.066766286260874E-4]:8.427140242002E-2)[&rate=6.066766286260874E-4]:1.214335264555E-1,122[&rate=6.066766286260874E-4]:2.084371693126E-1)[&rate=6.066766286260874E-4]:5.603957364024E-1)[&rate=6.066766286260874E-4]:5.345664271449E-2)[&rate=6.066766286260874E-4]:2.954421203044E-1,((((127[&rate=6.066766286260874E-4]:2.097178739726E0,121[&rate=6.066766286260874E-4]:1.656082849315E0)[&rate=6.066766286260874E-4]:5.08137776071E-1,(35[&rate=6.066766286260874E-4]:3.037090675668E-2,36[&rate=6.066766286260874E-4]:7.694624922244E-2)[&rate=6.066766286260874E-4]:7.822321369133E-3)[&rate=6.066766286260874E-4]:1.989047446721E-1,((((60[&rate=6.066766286260874E-4]:1.86293719278E-1,(65[&rate=6.066766286260874E-4]:1.554491569241E-1,(64[&rate=6.066766286260874E-4]:2.764234953126E-1,62[&rate=6.066766286260874E-4]:3.175193857237E-1)[&rate=6.066766286260874E-4]:2.971059311819E-2)[&rate=6.066766286260874E-4]:3.084456235389E-2)[&rate=6.066766286260874E-4]:4.379145737456E-1,(61[&rate=6.066766286260874E-4]:2.530207311919E-1,63[&rate=6.066766286260874E-4]:2.119248407808E-1)[&rate=6.066766286260874E-4]:5.629683837495E-1)[&rate=6.066766286260874E-4]:6.048771337687E-1,((69[&rate=6.066766286260874E-4]:7.217847843491E-1,(118[&rate=6.066766286260874E-4]:6.847392429863E-1,(((132[&rate=6.066766286260874E-4]:2.983204449547E-2,129[&rate=6.066766286260874E-4]:2.709231846811E-2)[&rate=6.066766286260874E-4]:1.088411677912E-1,130[&rate=6.066766286260874E-4]:1.359334862593E-1)[&rate=6.066766286260874E-4]:9.130746789371E-2,131[&rate=6.066766286260874E-4]:2.299806801803E-1)[&rate=6.066766286260874E-4]:3.205119874634E-1)[&rate=6.066766286260874E-4]:2.608663725306E-2)[&rate=6.066766286260874E-4]:5.161555815117E-1,128[&rate=6.066766286260874E-4]:1.087255434354E0)[&rate=6.066766286260874E-4]:1.93884786959E-1)[&rate=6.066766286260874E-4]:4.077212518757E-1,((((49[&rate=6.066766286260874E-4]:4.340345819632E-1,50[&rate=6.066766286260874E-4]:4.340345819632E-1)[&rate=6.066766286260874E-4]:5.003013956832E-2,(51[&rate=6.066766286260874E-4]:2.716394250969E-1,(47[&rate=6.066766286260874E-4]:2.292186358921E-1,44[&rate=6.066766286260874E-4]:2.237541550178E-1)[&rate=6.066766286260874E-4]:6.974319357634E-2)[&rate=6.066766286260874E-4]:2.178897773088E-1)[&rate=6.066766286260874E-4]:3.434480990655E-2,((46[&rate=6.066766286260874E-4]:3.730305818867E-1,((48[&rate=6.066766286260874E-4]:3.248319134644E-1,42[&rate=6.066766286260874E-4]:2.865805473441E-1)[&rate=6.066766286260874E-4]:2.537225160918E-2,41[&rate=6.066766286260874E-4]:3.064883180791E-1)[&rate=6.066766286260874E-4]:1.189745506464E-2)[&rate=6.066766286260874E-4]:1.257486710946E-1,43[&rate=6.066766286260874E-4]:4.987792529813E-1)[&rate=6.066766286260874E-4]:5.241716370253E-2)[&rate=6.066766286260874E-4]:2.004063059831E-1,45[&rate=6.066766286260874E-4]:7.434060013555E-1)[&rate=6.066766286260874E-4]:1.720592595418E-1)[&rate=6.066766286260874E-4]:7.700362289701E-2)[&rate=6.066766286260874E-4]:3.01972425035E-1,(38[&rate=6.066766286260874E-4]:5.929150719959E-1,(((((99[&rate=6.066766286260874E-4]:4.499156324445E-1,96[&rate=6.066766286260874E-4]:4.143965067617E-1)[&rate=6.066766286260874E-4]:4.914167634453E-2,98[&rate=6.066766286260874E-4]:4.771993852918E-1)[&rate=6.066766286260874E-4]:2.254843979404E-2,(95[&rate=6.066766286260874E-4]:2.862369100223E-1,(100[&rate=6.066766286260874E-4]:1.76946974178E-1,94[&rate=6.066766286260874E-4]:1.76946974178E-1)[&rate=6.066766286260874E-4]:2.459048229222E-2)[&rate=6.066766286260874E-4]:2.244398768123E-1)[&rate=6.066766286260874E-4]:1.088460280786E-1,(((101[&rate=6.066766286260874E-4]:5.587666802632E-1,(((((86[&rate=6.066766286260874E-4]:9.087226596022E-2,83[&rate=6.066766286260874E-4]:9.087226596022E-2)[&rate=6.066766286260874E-4]:2.404584707967E-1,(89[&rate=6.066766286260874E-4]:8.788531158402E-2,88[&rate=6.066766286260874E-4]:7.418668144701E-2)[&rate=6.066766286260874E-4]:2.571440553099E-1)[&rate=6.066766286260874E-4]:3.14980129703E-1,(87[&rate=6.066766286260874E-4]:3.279511155378E-1,((92[&rate=6.066766286260874E-4]:1.1807043447E-1,(90[&rate=6.066766286260874E-4]:3.114901927504E-2,91[&rate=6.066766286260874E-4]:3.114901927504E-2)[&rate=6.066766286260874E-4]:8.692141519499E-2)[&rate=6.066766286260874E-4]:1.060642393584E-2,((84[&rate=6.066766286260874E-4]:4.266651907974E-2,93[&rate=6.066766286260874E-4]:5.636514921675E-2)[&rate=6.066766286260874E-4]:5.597778186691E-2,85[&rate=6.066766286260874E-4]:9.864430094665E-2)[&rate=6.066766286260874E-4]:1.63339273222E-2)[&rate=6.066766286260874E-4]:2.129728872689E-1)[&rate=6.066766286260874E-4]:3.183597509222E-1)[&rate=6.066766286260874E-4]:6.271312455847E-1,((10[&rate=6.066766286260874E-4]:4.888293404661E-1,15[&rate=6.066766286260874E-4]:5.271855048495E-1)[&rate=6.066766286260874E-4]:3.094692723392E-1,(6[&rate=6.066766286260874E-4]:6.177467898086E-1,(18[&rate=6.066766286260874E-4]:3.076097687943E-1,3[&rate=6.066766286260874E-4]:1.925412756437E-1)[&rate=6.066766286260874E-4]:3.731507196444E-1)[&rate=6.066766286260874E-4]:1.641134668323E-1)[&rate=6.066766286260874E-4]:3.910622527109E-3)[&rate=6.066766286260874E-4]:5.132128093197E-1,((142[&rate=6.066766286260874E-4]:4.651899379596E-1,((145[&rate=6.066766286260874E-4]:8.712727781512E-2,141[&rate=6.066766286260874E-4]:8.438755178753E-2)[&rate=6.066766286260874E-4]:2.467402041314E-1,144[&rate=6.066766286260874E-4]:3.283880298916E-1)[&rate=6.066766286260874E-4]:1.313224560131E-1)[&rate=6.066766286260874E-4]:8.69329836129E-1,((((((110[&rate=6.066766286260874E-4]:5.513743700072E-1,105[&rate=6.066766286260874E-4]:5.294565617881E-1)[&rate=6.066766286260874E-4]:1.527532104362E-1,((14[&rate=6.066766286260874E-4]:2.544458110149E-1,17[&rate=6.066766286260874E-4]:2.928019753986E-1)[&rate=6.066766286260874E-4]:4.138064812498E-1,117[&rate=6.066766286260874E-4]:6.709920182923E-1)[&rate=6.066766286260874E-4]:4.13547402335E-2)[&rate=6.066766286260874E-4]:4.392819871563E-2,113[&rate=6.066766286260874E-4]:7.535352312138E-1)[&rate=6.066766286260874E-4]:1.216482916627E-2,(9[&rate=6.066766286260874E-4]:6.765958861653E-1,(4[&rate=6.066766286260874E-4]:7.663439367437E-2,30[&rate=6.066766286260874E-4]:2.492371334004E-1)[&rate=6.066766286260874E-4]:5.506464239978E-1)[&rate=6.066766286260874E-4]:8.088499613271E-2)[&rate=6.066766286260874E-4]:2.231176895671E-1,((((148[&rate=6.066766286260874E-4]:1.40067989124E-1,143[&rate=6.066766286260874E-4]:1.373282630966E-1)[&rate=6.066766286260874E-4]:4.583970265525E-1,(104[&rate=6.066766286260874E-4]:3.150533818662E-1,(139[&rate=6.066766286260874E-4]:4.864869936487E-1,(106[&rate=6.066766286260874E-4]:5.177073253784E-2,111[&rate=6.066766286260874E-4]:6.820908870221E-2)[&rate=6.066766286260874E-4]:2.429354391931E-1)[&rate=6.066766286260874E-4]:2.034721013526E-2)[&rate=6.066766286260874E-4]:3.053294420293E-1)[&rate=6.066766286260874E-4]:2.164675105794E-1,(((112[&rate=6.066766286260874E-4]:2.089411031937E-1,114[&rate=6.066766286260874E-4]:1.267493223718E-1)[&rate=6.066766286260874E-4]:3.093574554081E-1,109[&rate=6.066766286260874E-4]:5.155588325744E-1)[&rate=6.066766286260874E-4]:2.060388724913E-1,(107[&rate=6.066766286260874E-4]:6.277277989478E-2,108[&rate=6.066766286260874E-4]:6.003305386743E-2)[&rate=6.066766286260874E-4]:6.396468429792E-1)[&rate=6.066766286260874E-4]:1.34430711601E-1)[&rate=6.066766286260874E-4]:9.507772424811E-2,(((13[&rate=6.066766286260874E-4]:2.628384681156E-1,19[&rate=6.066766286260874E-4]:3.011946324993E-1)[&rate=6.066766286260874E-4]:2.008442774205E-1,115[&rate=6.066766286260874E-4]:3.814909647143E-1)[&rate=6.066766286260874E-4]:2.396242018496E-1,116[&rate=6.066766286260874E-4]:6.211151665639E-1)[&rate=6.066766286260874E-4]:2.505389195564E-1)[&rate=6.066766286260874E-4]:3.497188300503E-2)[&rate=6.066766286260874E-4]:1.119912208854E-1,(((24[&rate=6.066766286260874E-4]:9.720729062948E-1,((28[&rate=6.066766286260874E-4]:6.631897107562E-1,21[&rate=6.066766286260874E-4]:6.385321765098E-1)[&rate=6.066766286260874E-4]:2.482173899326E-1,1[&rate=6.066766286260874E-4]:1.251057308259E-1)[&rate=6.066766286260874E-4]:6.614525766074E-2)[&rate=6.066766286260874E-4]:1.747222410789E-1,((23[&rate=6.066766286260874E-4]:6.176454829407E-1,(25[&rate=6.066766286260874E-4]:3.171351229667E-1,20[&rate=6.066766286260874E-4]:2.979570407749E-1)[&rate=6.066766286260874E-4]:3.114692640837E-1)[&rate=6.066766286260874E-4]:1.90299042408E-1,(140[&rate=6.066766286260874E-4]:6.193617416951E-1,11[&rate=6.066766286260874E-4]:6.385398238869E-1)[&rate=6.066766286260874E-4]:8.447319461262E-2)[&rate=6.066766286260874E-4]:3.278917179154E-1)[&rate=6.066766286260874E-4]:2.056280610257E-2,102[&rate=6.066766286260874E-4]:5.714117859971E-3)[&rate=6.066766286260874E-4]:2.112225023309E-2)[&rate=6.066766286260874E-4]:6.11080635297E-2)[&rate=6.066766286260874E-4]:1.617241883718E-1)[&rate=6.066766286260874E-4]:3.145775123236E-1)[&rate=6.066766286260874E-4]:7.801953503006E-1,(((((2[&rate=6.066766286260874E-4]:1.959668604259E-1,31[&rate=6.066766286260874E-4]:4.233641207E-1)[&rate=6.066766286260874E-4]:3.812412302189E-1,(22[&rate=6.066766286260874E-4]:3.834031133905E-1,27[&rate=6.066766286260874E-4]:3.998414695549E-1)[&rate=6.066766286260874E-4]:3.664077169803E-1)[&rate=6.066766286260874E-4]:1.979882172732E-1,(26[&rate=6.066766286260874E-4]:7.807379066926E-1,(7[&rate=6.066766286260874E-4]:2.996098535972E-1,8[&rate=6.066766286260874E-4]:2.996098535972E-1)[&rate=6.066766286260874E-4]:3.74278738027E-1)[&rate=6.066766286260874E-4]:1.780200450611E-1)[&rate=6.066766286260874E-4]:1.309077695729E0,146[&rate=6.066766286260874E-4]:2.477667800526E-1)[&rate=6.066766286260874E-4]:1.725045221066E-1,16[&rate=6.066766286260874E-4]:2.385545649042E0)[&rate=6.066766286260874E-4]:6.574514864571E-2)[&rate=6.066766286260874E-4]:1.034101389793E-1,97[&rate=6.066766286260874E-4]:3.981697591832E-1)[&rate=6.066766286260874E-4]:1.09705420688E-2)[&rate=6.066766286260874E-4]:1.387704790064E-2,((147[&rate=6.066766286260874E-4]:4.335841673231E-1,40[&rate=6.066766286260874E-4]:3.762071181427E-1)[&rate=6.066766286260874E-4]:1.453004411578E-2,39[&rate=6.066766286260874E-4]:3.907371622585E-1)[&rate=6.066766286260874E-4]:1.033184382603E-1)[&rate=6.066766286260874E-4]:1.671654824062E-1)[&rate=6.066766286260874E-4]:5.485207723525E-1)[&rate=6.066766286260874E-4]:7.738872056041E-2)[&rate=6.066766286260874E-4]:9.23363779351E-2)[&rate=6.066766286260874E-4]:2.806150114189E-1,33[&rate=6.066766286260874E-4]:1.099584529529E-1)[&rate=6.066766286260874E-4]:5.431218299277E-2,(32[&rate=6.066766286260874E-4]:1.973639827294E-3,34[&rate=6.066766286260874E-4]:2.389144804638E-2)[&rate=6.066766286260874E-4]:1.568175440636E-1);
tree STATE_46800000 [&joint=-20942.81985711576,lnP=-20942.81985711576] = [&R] (((32[&rate=5.47774312255513E-4]:1.307477570568E-2,((((((((43[&rate=5.47774312255513E-4]:5.325953018986E-1,((48[&rate=5.47774312255513E-4]:4.924139276902E-1,(41[&rate=5.47774312255513E-4]:4.162466927015E-1,42[&rate=5.47774312255513E-4]:4.217111735758E-1)[&rate=5.47774312255513E-4]:3.245138799422E-2)[&rate=5.47774312255513E-4]:2.384901270154E-2,46[&rate=5.47774312255513E-4]:5.271919021403E-1)[&rate=5.47774312255513E-4]:5.40339975831E-3)[&rate=5.47774312255513E-4]:2.778930175553E-2,(((51[&rate=5.47774312255513E-4]:4.75785370634E-1,44[&rate=5.47774312255513E-4]:4.976432941312E-1)[&rate=5.47774312255513E-4]:2.335214463998E-2,47[&rate=5.47774312255513E-4]:5.264599196454E-1)[&rate=5.47774312255513E-4]:9.265035946693E-3,(49[&rate=5.47774312255513E-4]:3.776301382882E-1,50[&rate=5.47774312255513E-4]:3.776301382882E-1)[&rate=5.47774312255513E-4]:1.253079320582E-1)[&rate=5.47774312255513E-4]:2.465964806195E-2)[&rate=5.47774312255513E-4]:3.306245191742E-2,45[&rate=5.47774312255513E-4]:5.852503342601E-1)[&rate=5.47774312255513E-4]:2.430252470336E-1,(((((131[&rate=5.47774312255513E-4]:2.046307682054E-1,130[&rate=5.47774312255513E-4]:2.01891042178E-1)[&rate=5.47774312255513E-4]:9.687567020339E-2,(129[&rate=5.47774312255513E-4]:2.054085281831E-1,132[&rate=5.47774312255513E-4]:2.081482542105E-1)[&rate=5.47774312255513E-4]:9.335818419827E-2)[&rate=5.47774312255513E-4]:4.36067078461E-1,(118[&rate=5.47774312255513E-4]:7.244399244018E-1,69[&rate=5.47774312255513E-4]:7.353988285115E-1)[&rate=5.47774312255513E-4]:1.473801678105E-1)[&rate=5.47774312255513E-4]:4.710357144427E-1,128[&rate=5.47774312255513E-4]:1.203129779258E0)[&rate=5.47774312255513E-4]:9.389703689357E-2,((((64[&rate=5.47774312255513E-4]:1.81971457987E-1,65[&rate=5.47774312255513E-4]:3.128652648026E-2)[&rate=5.47774312255513E-4]:1.319461066474E-3,60[&rate=5.47774312255513E-4]:3.260598754673E-2)[&rate=5.47774312255513E-4]:2.597212592667E-2,62[&rate=5.47774312255513E-4]:2.503589353911E-1)[&rate=5.47774312255513E-4]:4.970252805478E-1,(61[&rate=5.47774312255513E-4]:2.748168308586E-1,63[&rate=5.47774312255513E-4]:2.337209404476E-1)[&rate=5.47774312255513E-4]:4.725673850804E-1)[&rate=5.47774312255513E-4]:6.893686276096E-1)[&rate=5.47774312255513E-4]:3.046449774338E-1)[&rate=5.47774312255513E-4]:1.170738468432E-1,(35[&rate=5.47774312255513E-4]:2.874975920543E-2,(127[&rate=5.47774312255513E-4]:2.329542286396E0,121[&rate=5.47774312255513E-4]:1.888446395985E0)[&rate=5.47774312255513E-4]:2.663307604806E-1)[&rate=5.47774312255513E-4]:1.612287579352E-1)[&rate=5.47774312255513E-4]:1.759658543342E-2,36[&rate=5.47774312255513E-4]:2.541504450398E-1)[&rate=5.47774312255513E-4]:2.898624479305E-1,(38[&rate=5.47774312255513E-4]:7.546989662573E-1,(((((94[&rate=5.47774312255513E-4]:3.232577322861E-1,100[&rate=5.47774312255513E-4]:3.232577322861E-1)[&rate=5.47774312255513E-4]:4.499900491896E-2,95[&rate=5.47774312255513E-4]:4.529561907572E-1)[&rate=5.47774312255513E-4]:1.498180826758E-1,(99[&rate=5.47774312255513E-4]:6.022977873913E-1,96[&rate=5.47774312255513E-4]:5.667786617085E-1)[&rate=5.47774312255513E-4]:1.140544779008E-2)[&rate=5.47774312255513E-4]:3.314485683678E-2,(97[&rate=5.47774312255513E-4]:3.873967216362E-1,98[&rate=5.47774312255513E-4]:5.868502735487E-1)[&rate=5.47774312255513E-4]:3.813989497225E-2)[&rate=5.47774312255513E-4]:2.168857661763E-2,((146[&rate=5.47774312255513E-4]:5.849543359888E-1,(((39[&rate=5.47774312255513E-4]:4.303901806911E-1,16[&rate=5.47774312255513E-4]:2.515883106808E0)[&rate=5.47774312255513E-4]:5.062598191916E-3,(101[&rate=5.47774312255513E-4]:7.079612666067E-1,((((18[&rate=5.47774312255513E-4]:6.246086882901E-1,((10[&rate=5.47774312255513E-4]:3.370238419702E-1,15[&rate=5.47774312255513E-4]:3.753800063536E-1)[&rate=5.47774312255513E-4]:2.118950283698E-1,6[&rate=5.47774312255513E-4]:5.324805141756E-1)[&rate=5.47774312255513E-4]:2.911447548444E-2)[&rate=5.47774312255513E-4]:4.997565045942E-2,3[&rate=5.47774312255513E-4]:5.595158455989E-1)[&rate=5.47774312255513E-4]:5.196787441618E-2,((83[&rate=5.47774312255513E-4]:3.021354016115E-1,(89[&rate=5.47774312255513E-4]:7.349564269966E-2,88[&rate=5.47774312255513E-4]:5.979701256264E-2)[&rate=5.47774312255513E-4]:2.423383890489E-1)[&rate=5.47774312255513E-4]:1.689977851843E-1,((87[&rate=5.47774312255513E-4]:2.007498293397E-1,((86[&rate=5.47774312255513E-4]:1.190084029834E-1,85[&rate=5.47774312255513E-4]:1.190084029834E-1)[&rate=5.47774312255513E-4]:2.729929928616E-2,(93[&rate=5.47774312255513E-4]:7.415756245253E-2,84[&rate=5.47774312255513E-4]:6.045893231552E-2)[&rate=5.47774312255513E-4]:8.584876995407E-2)[&rate=5.47774312255513E-4]:5.444212707008E-2)[&rate=5.47774312255513E-4]:3.712789481596E-2,(92[&rate=5.47774312255513E-4]:1.979791586171E-1,(90[&rate=5.47774312255513E-4]:4.30231850397E-2,91[&rate=5.47774312255513E-4]:4.30231850397E-2)[&rate=5.47774312255513E-4]:1.549559735774E-1)[&rate=5.47774312255513E-4]:5.359719567558E-2)[&rate=5.47774312255513E-4]:2.332554626402E-1)[&rate=5.47774312255513E-4]:6.800765606164E-1)[&rate=5.47774312255513E-4]:8.69755550391E-1,(((((140[&rate=5.47774312255513E-4]:5.811016703725E-1,11[&rate=5.47774312255513E-4]:6.002797525643E-1)[&rate=5.47774312255513E-4]:2.381741540002E-1,((25[&rate=5.47774312255513E-4]:6.545390309344E-1,20[&rate=5.47774312255513E-4]:6.353609487427E-1)[&rate=5.47774312255513E-4]:6.179436871636E-2,23[&rate=5.47774312255513E-4]:7.053744955411E-1)[&rate=5.47774312255513E-4]:2.180109178726E-1)[&rate=5.47774312255513E-4]:4.122893737396E-1,(((1[&rate=5.47774312255513E-4]:9.525825032474E-2,(28[&rate=5.47774312255513E-4]:6.942545267129E-1,21[&rate=5.47774312255513E-4]:6.695969924665E-1)[&rate=5.47774312255513E-4]:1.873050934747E-1)[&rate=5.47774312255513E-4]:7.878199506807E-2,24[&rate=5.47774312255513E-4]:9.54862163201E-1)[&rate=5.47774312255513E-4]:2.535483754601E-1,102[&rate=5.47774312255513E-4]:4.676670304475E-2)[&rate=5.47774312255513E-4]:1.382231526018E-1)[&rate=5.47774312255513E-4]:6.92882107624E-2,(((116[&rate=5.47774312255513E-4]:5.332819204362E-1,(((104[&rate=5.47774312255513E-4]:2.133237974212E-1,106[&rate=5.47774312255513E-4]:2.133237974212E-1)[&rate=5.47774312255513E-4]:9.182693088403E-2,(111[&rate=5.47774312255513E-4]:6.205449320323E-2,139[&rate=5.47774312255513E-4]:2.373969589566E-1)[&rate=5.47774312255513E-4]:2.595345912663E-1)[&rate=5.47774312255513E-4]:2.502422765446E-1,(148[&rate=5.47774312255513E-4]:2.441033337998E-1,143[&rate=5.47774312255513E-4]:2.413636077725E-1)[&rate=5.47774312255513E-4]:2.893718628308E-1)[&rate=5.47774312255513E-4]:3.816288818922E-2)[&rate=5.47774312255513E-4]:2.956269710983E-1,((115[&rate=5.47774312255513E-4]:6.595465330204E-1,((108[&rate=5.47774312255513E-4]:4.534448299133E-1,107[&rate=5.47774312255513E-4]:4.561845559406E-1)[&rate=5.47774312255513E-4]:1.895539690192E-1,(109[&rate=5.47774312255513E-4]:5.927885452171E-1,(114[&rate=5.47774312255513E-4]:4.588623534266E-1,112[&rate=5.47774312255513E-4]:5.410541342484E-1)[&rate=5.47774312255513E-4]:5.447413699606E-2)[&rate=5.47774312255513E-4]:7.212806193442E-2)[&rate=5.47774312255513E-4]:7.408198066334E-2)[&rate=5.47774312255513E-4]:4.662190984815E-2,(13[&rate=5.47774312255513E-4]:7.079007049191E-1,19[&rate=5.47774312255513E-4]:7.462568693028E-1)[&rate=5.47774312255513E-4]:8.045951877127E-2)[&rate=5.47774312255513E-4]:1.227404486659E-1)[&rate=5.47774312255513E-4]:2.019243756057E-1,(((110[&rate=5.47774312255513E-4]:5.615359535739E-1,105[&rate=5.47774312255513E-4]:5.396181453548E-1)[&rate=5.47774312255513E-4]:1.770952160663E-1,(((9[&rate=5.47774312255513E-4]:3.865565754585E-1,(14[&rate=5.47774312255513E-4]:1.866886158755E-1,17[&rate=5.47774312255513E-4]:2.250447802591E-1)[&rate=5.47774312255513E-4]:2.080871376651E-1)[&rate=5.47774312255513E-4]:8.770124921303E-2,(4[&rate=5.47774312255513E-4]:7.465101207436E-2,30[&rate=5.47774312255513E-4]:2.472537518004E-1)[&rate=5.47774312255513E-4]:3.50291744104E-1)[&rate=5.47774312255513E-4]:2.333959397009E-1,117[&rate=5.47774312255513E-4]:7.186126684821E-1)[&rate=5.47774312255513E-4]:2.823767924049E-2)[&rate=5.47774312255513E-4]:5.721543474945E-3,113[&rate=5.47774312255513E-4]:7.498321651699E-1)[&rate=5.47774312255513E-4]:3.631928827921E-1)[&rate=5.47774312255513E-4]:2.152256211865E-1)[&rate=5.47774312255513E-4]:1.193790195628E-1,(142[&rate=5.47774312255513E-4]:3.578523846621E-1,((145[&rate=5.47774312255513E-4]:8.009998811849E-2,141[&rate=5.47774312255513E-4]:7.73602620909E-2)[&rate=5.47774312255513E-4]:5.622663014682E-2,144[&rate=5.47774312255513E-4]:1.308471662104E-1)[&rate=5.47774312255513E-4]:2.215257663968E-1)[&rate=5.47774312255513E-4]:1.262380043775E0)[&rate=5.47774312255513E-4]:1.103219104618E-1)[&rate=5.47774312255513E-4]:2.294617222282E-1)[&rate=5.47774312255513E-4]:7.0065567127E-1)[&rate=5.47774312255513E-4]:1.809590018172E-2,147[&rate=5.47774312255513E-4]:5.10925728245E-1)[&rate=5.47774312255513E-4]:1.118707768922E-2)[&rate=5.47774312255513E-4]:1.210862939045E-3,(40[&rate=5.47774312255513E-4]:4.319175372911E-1,((26[&rate=5.47774312255513E-4]:6.106305222451E-1,(7[&rate=5.47774312255513E-4]:1.103933958783E-1,8[&rate=5.47774312255513E-4]:1.103933958783E-1)[&rate=5.47774312255513E-4]:3.933878112983E-1)[&rate=5.47774312255513E-4]:1.703242360344E-1,((22[&rate=5.47774312255513E-4]:2.698368813205E-1,27[&rate=5.47774312255513E-4]:2.862752374848E-1)[&rate=5.47774312255513E-4]:4.602958116944E-1,(2[&rate=5.47774312255513E-4]:5.103478444695E-1,31[&rate=5.47774312255513E-4]:7.377451047436E-1)[&rate=5.47774312255513E-4]:4.718210881931E-2)[&rate=5.47774312255513E-4]:3.986316115494E-2)[&rate=5.47774312255513E-4]:1.791250225677E0)[&rate=5.47774312255513E-4]:3.402908240188E-2)[&rate=5.47774312255513E-4]:5.231682489934E-2)[&rate=5.47774312255513E-4]:3.047415325941E-1)[&rate=5.47774312255513E-4]:3.451040307627E-1)[&rate=5.47774312255513E-4]:1.578135273687E-1,(((66[&rate=5.47774312255513E-4]:1.790306918128E-1,(67[&rate=5.47774312255513E-4]:1.035871360433E-1,(124[&rate=5.47774312255513E-4]:2.804434849285E-1,(122[&rate=5.47774312255513E-4]:2.205642063314E-1,123[&rate=5.47774312255513E-4]:2.205642063314E-1)[&rate=5.47774312255513E-4]:6.261151903425E-2)[&rate=5.47774312255513E-4]:3.216839610184E-1)[&rate=5.47774312255513E-4]:7.544355576944E-2)[&rate=5.47774312255513E-4]:3.785192723336E-2,(((135[&rate=5.47774312255513E-4]:6.530063433038E-1,(138[&rate=5.47774312255513E-4]:2.225391116835E-1,136[&rate=5.47774312255513E-4]:9.103226236835E-2)[&rate=5.47774312255513E-4]:6.304672316203E-1)[&rate=5.47774312255513E-4]:7.968947711569E-1,(120[&rate=5.47774312255513E-4]:6.763998463489E-1,119[&rate=5.47774312255513E-4]:7.722902573077E-1)[&rate=5.47774312255513E-4]:1.025556062632E0)[&rate=5.47774312255513E-4]:8.771088439281E-2,126[&rate=5.47774312255513E-4]:1.099854681689E0)[&rate=5.47774312255513E-4]:3.642021270419E-1)[&rate=5.47774312255513E-4]:4.351809465159E-1,(((((55[&rate=5.47774312255513E-4]:3.570567014059E-1,56[&rate=5.47774312255513E-4]:3.570567014059E-1)[&rate=5.47774312255513E-4]:1.123005315498E-2,((37[&rate=5.47774312255513E-4]:1.351880268008E-1,58[&rate=5.47774312255513E-4]:1.160623437407E-1)[&rate=5.47774312255513E-4]:2.528751345312E-1,(59[&rate=5.47774312255513E-4]:3.229793935688E-1,54[&rate=5.47774312255513E-4]:2.847280274486E-1)[&rate=5.47774312255513E-4]:2.683240164294E-2)[&rate=5.47774312255513E-4]:2.667168066076E-2)[&rate=5.47774312255513E-4]:1.917357552039E-2,57[&rate=5.47774312255513E-4]:3.9838929183E-1)[&rate=5.47774312255513E-4]:3.097791541041E-1,68[&rate=5.47774312255513E-4]:6.562558776281E-1)[&rate=5.47774312255513E-4]:3.910671611865E-1,(125[&rate=5.47774312255513E-4]:7.322684728E-1,(((((29[&rate=5.47774312255513E-4]:6.58178590724E-1,(5[&rate=5.47774312255513E-4]:3.714101970718E-1,12[&rate=5.47774312255513E-4]:4.097663614552E-1)[&rate=5.47774312255513E-4]:1.415629142002E-1)[&rate=5.47774312255513E-4]:1.74337515248E-1,103[&rate=5.47774312255513E-4]:5.996393936431E-1)[&rate=5.47774312255513E-4]:1.682495119242E0,52[&rate=5.47774312255513E-4]:6.178407783242E-1)[&rate=5.47774312255513E-4]:8.179325514198E-2,(134[&rate=5.47774312255513E-4]:6.637393854377E-1,(133[&rate=5.47774312255513E-4]:3.890071282544E-1,137[&rate=5.47774312255513E-4]:4.301030186655E-1)[&rate=5.47774312255513E-4]:3.048692434845E-1)[&rate=5.47774312255513E-4]:7.796404373842E-1)[&rate=5.47774312255513E-4]:8.509538301349E-3,(53[&rate=5.47774312255513E-4]:6.370041593505E-1,((77[&rate=5.47774312255513E-4]:5.264883147666E-1,((81[&rate=5.47774312255513E-4]:1.087096243301E-1,80[&rate=5.47774312255513E-4]:1.087096243301E-1)[&rate=5.47774312255513E-4]:3.637599105601E-1,((82[&rate=5.47774312255513E-4]:3.087405971927E-1,((78[&rate=5.47774312255513E-4]:3.149813148264E-2,72[&rate=5.47774312255513E-4]:9.580323263331E-3)[&rate=5.47774312255513E-4]:1.624312260403E-1,79[&rate=5.47774312255513E-4]:1.939293575229E-1)[&rate=5.47774312255513E-4]:1.065920615877E-1)[&rate=5.47774312255513E-4]:1.638536227932E-1,(71[&rate=5.47774312255513E-4]:2.151009282085E-1,73[&rate=5.47774312255513E-4]:2.835940788934E-1)[&rate=5.47774312255513E-4]:2.218768534213E-1)[&rate=5.47774312255513E-4]:1.631367106867E-2)[&rate=5.47774312255513E-4]:1.018316343795E-2)[&rate=5.47774312255513E-4]:1.40280486554E-1,(75[&rate=5.47774312255513E-4]:5.280814934389E-1,((74[&rate=5.47774312255513E-4]:3.69689782351E-1,76[&rate=5.47774312255513E-4]:3.69689782351E-1)[&rate=5.47774312255513E-4]:4.77403230909E-2,70[&rate=5.47774312255513E-4]:3.790739410584E-1)[&rate=5.47774312255513E-4]:1.10651387997E-1)[&rate=5.47774312255513E-4]:1.441667599364E-1)[&rate=5.47774312255513E-4]:7.112189645874E-1)[&rate=5.47774312255513E-4]:6.294269110562E-2)[&rate=5.47774312255513E-4]:2.42704136005E-1)[&rate=5.47774312255513E-4]:4.817212326813E-1)[&rate=5.47774312255513E-4]:1.524611645197E-1)[&rate=5.47774312255513E-4]:3.187512311142E-3)[&rate=5.47774312255513E-4]:2.427552046817E-1)[&rate=5.47774312255513E-4]:4.95006706549E-5,34[&rate=5.47774312255513E-4]:3.504208459542E-2)[&rate=5.47774312255513E-4]:3.733264192379E-2,33[&rate=5.47774312255513E-4]:5.593637035484E-2);
tree STATE_46890000 [&joint=-20959.529543550376,lnP=-20959.529543550376] = [&R] ((34[&rate=5.744347973463849E-4]:5.446857073474E-3,((((66[&rate=5.744347973463849E-4]:4.431860222504E-1,(67[&rate=5.744347973463849E-4]:2.931526628563E-1,(122[&rate=5.744347973463849E-4]:4.83780882138E-1,(124[&rate=5.744347973463849E-4]:1.238666110563E-1,123[&rate=5.744347973463849E-4]:1.265988514934E-1)[&rate=5.744347973463849E-4]:3.571820306446E-1)[&rate=5.744347973463849E-4]:3.10644331059E-1)[&rate=5.744347973463849E-4]:1.500333593942E-1)[&rate=5.744347973463849E-4]:7.397307342471E-2,((119[&rate=5.744347973463849E-4]:1.809132042407E0,((135[&rate=5.744347973463849E-4]:6.282252693529E-1,(138[&rate=5.744347973463849E-4]:1.660330713417E-1,136[&rate=5.744347973463849E-4]:3.452622202655E-2)[&rate=5.744347973463849E-4]:6.621921980112E-1)[&rate=5.744347973463849E-4]:7.963361170701E-1,126[&rate=5.744347973463849E-4]:9.868040692586E-1)[&rate=5.744347973463849E-4]:3.66254505044E-2)[&rate=5.744347973463849E-4]:9.909634721021E-2,120[&rate=5.744347973463849E-4]:1.812337978658E0)[&rate=5.744347973463849E-4]:6.418074183869E-1)[&rate=5.744347973463849E-4]:1.829334275094E-1,((((((55[&rate=5.744347973463849E-4]:2.223757948115E-1,56[&rate=5.744347973463849E-4]:2.223757948115E-1)[&rate=5.744347973463849E-4]:6.032891449809E-2,((37[&rate=5.744347973463849E-4]:1.559149126053E-1,57[&rate=5.744347973463849E-4]:1.203957869222E-1)[&rate=5.744347973463849E-4]:2.315276978097E-2,54[&rate=5.744347973463849E-4]:1.025649501458E-1)[&rate=5.744347973463849E-4]:1.500851143551E-1)[&rate=5.744347973463849E-4]:1.259249450859E-2,58[&rate=5.744347973463849E-4]:3.226196081899E-1)[&rate=5.744347973463849E-4]:1.386679038785E-1,59[&rate=5.744347973463849E-4]:4.421618290082E-1)[&rate=5.744347973463849E-4]:1.828533001456E-1,68[&rate=5.744347973463849E-4]:5.758348012848E-1)[&rate=5.744347973463849E-4]:4.133060000635E-1,(125[&rate=5.744347973463849E-4]:9.363773981602E-1,((52[&rate=5.744347973463849E-4]:5.550924916419E-1,((29[&rate=5.744347973463849E-4]:4.152672854543E-1,(5[&rate=5.744347973463849E-4]:9.180990262079E-2,12[&rate=5.744347973463849E-4]:1.301660670043E-1)[&rate=5.744347973463849E-4]:1.782519033815E-1)[&rate=5.744347973463849E-4]:3.134752303478E-1,103[&rate=5.744347973463849E-4]:4.958658034733E-1)[&rate=5.744347973463849E-4]:1.72352042273E0)[&rate=5.744347973463849E-4]:2.865154063272E-1,(53[&rate=5.744347973463849E-4]:7.207907835515E-1,((((((81[&rate=5.744347973463849E-4]:1.045552623462E-1,80[&rate=5.744347973463849E-4]:1.045552623462E-1)[&rate=5.744347973463849E-4]:3.656644588232E-1,73[&rate=5.744347973463849E-4]:5.195347896625E-1)[&rate=5.744347973463849E-4]:2.839119304533E-2,(71[&rate=5.744347973463849E-4]:1.741768286589E-1,77[&rate=5.744347973463849E-4]:2.37190527289E-1)[&rate=5.744347973463849E-4]:3.052560033641E-1)[&rate=5.744347973463849E-4]:5.691371084386E-2,((79[&rate=5.744347973463849E-4]:2.505388098123E-1,(78[&rate=5.744347973463849E-4]:1.355323098852E-1,72[&rate=5.744347973463849E-4]:1.136145016659E-1)[&rate=5.744347973463849E-4]:1.150064999271E-1)[&rate=5.744347973463849E-4]:2.594377403715E-1,82[&rate=5.744347973463849E-4]:5.181957282659E-1)[&rate=5.744347973463849E-4]:5.376725295711E-2)[&rate=5.744347973463849E-4]:3.286579928377E-1,((74[&rate=5.744347973463849E-4]:5.294107983159E-1,(70[&rate=5.744347973463849E-4]:4.543580743409E-1,76[&rate=5.744347973463849E-4]:4.927142387244E-1)[&rate=5.744347973463849E-4]:3.669655959152E-2)[&rate=5.744347973463849E-4]:1.080453121898E-1,75[&rate=5.744347973463849E-4]:6.374561105058E-1)[&rate=5.744347973463849E-4]:2.960415758837E-1)[&rate=5.744347973463849E-4]:4.440934565372E-1,((137[&rate=5.744347973463849E-4]:1.70809415155E-1,133[&rate=5.744347973463849E-4]:1.297135247439E-1)[&rate=5.744347973463849E-4]:2.863609019807E-1,134[&rate=5.744347973463849E-4]:3.859374404234E-1)[&rate=5.744347973463849E-4]:9.971331545582E-1)[&rate=5.744347973463849E-4]:8.966269923694E-2)[&rate=5.744347973463849E-4]:1.126203931062E-1)[&rate=5.744347973463849E-4]:3.133487351637E-1)[&rate=5.744347973463849E-4]:2.194300698549E-1)[&rate=5.744347973463849E-4]:2.586723596085E-1)[&rate=5.744347973463849E-4]:7.544665007008E-2,(((121[&rate=5.744347973463849E-4]:2.007018510852E0,127[&rate=5.744347973463849E-4]:2.448114401263E0)[&rate=5.744347973463849E-4]:4.069202897545E-1,((((((((42[&rate=5.744347973463849E-4]:3.106303645918E-1,41[&rate=5.744347973463849E-4]:3.051658837176E-1)[&rate=5.744347973463849E-4]:1.457631941638E-2,48[&rate=5.744347973463849E-4]:3.634580501284E-1)[&rate=5.744347973463849E-4]:1.061800817159E-1,(46[&rate=5.744347973463849E-4]:3.400338437539E-1,43[&rate=5.744347973463849E-4]:3.400338437539E-1)[&rate=5.744347973463849E-4]:1.405332498389E-1)[&rate=5.744347973463849E-4]:1.41448655769E-1,(50[&rate=5.744347973463849E-4]:4.522972782951E-1,49[&rate=5.744347973463849E-4]:4.522972782951E-1)[&rate=5.744347973463849E-4]:1.369315858209E-1)[&rate=5.744347973463849E-4]:8.937491215182E-4,((44[&rate=5.744347973463849E-4]:1.121327491375E-1,47[&rate=5.744347973463849E-4]:1.175972300118E-1)[&rate=5.744347973463849E-4]:4.969321077355E-1,51[&rate=5.744347973463849E-4]:5.872069333758E-1)[&rate=5.744347973463849E-4]:8.380160735928E-3)[&rate=5.744347973463849E-4]:4.635739934511E-2,45[&rate=5.744347973463849E-4]:6.61070176517E-1)[&rate=5.744347973463849E-4]:1.861794731524E-1,((128[&rate=5.744347973463849E-4]:1.118015583805E0,(69[&rate=5.744347973463849E-4]:7.327510325619E-1,(((132[&rate=5.744347973463849E-4]:7.699547868098E-2,129[&rate=5.744347973463849E-4]:7.425575265363E-2)[&rate=5.744347973463849E-4]:6.323452891074E-2,(131[&rate=5.744347973463849E-4]:1.066589276249E-1,130[&rate=5.744347973463849E-4]:1.039192015976E-1)[&rate=5.744347973463849E-4]:3.357107996678E-2)[&rate=5.744347973463849E-4]:2.640099635785E-1,118[&rate=5.744347973463849E-4]:5.384865465128E-1)[&rate=5.744347973463849E-4]:1.833055819394E-1)[&rate=5.744347973463849E-4]:5.359494827496E-1)[&rate=5.744347973463849E-4]:3.996087163062E-1,((((64[&rate=5.744347973463849E-4]:1.812509638504E-1,60[&rate=5.744347973463849E-4]:3.056603234368E-2)[&rate=5.744347973463849E-4]:3.193045240708E-1,62[&rate=5.744347973463849E-4]:5.416513783322E-1)[&rate=5.744347973463849E-4]:1.121947274302E-1,65[&rate=5.744347973463849E-4]:4.620652838446E-1)[&rate=5.744347973463849E-4]:4.442837764933E-1,(61[&rate=5.744347973463849E-4]:1.885435942032E-1,63[&rate=5.744347973463849E-4]:1.474477037922E-1)[&rate=5.744347973463849E-4]:9.095862880524E-1)[&rate=5.744347973463849E-4]:5.592204452524E-1)[&rate=5.744347973463849E-4]:1.030215618499E-1)[&rate=5.744347973463849E-4]:1.826424745439E-1,(35[&rate=5.744347973463849E-4]:1.913792766241E-1,36[&rate=5.744347973463849E-4]:2.379546190898E-1)[&rate=5.744347973463849E-4]:8.314193659276E-2)[&rate=5.744347973463849E-4]:1.339019012907E-2)[&rate=5.744347973463849E-4]:4.487601320619E-1,(38[&rate=5.744347973463849E-4]:8.796524009334E-1,((((40[&rate=5.744347973463849E-4]:5.138277690093E-1,((2[&rate=5.744347973463849E-4]:8.211075435174E-1,((22[&rate=5.744347973463849E-4]:3.239383229613E-1,27[&rate=5.744347973463849E-4]:3.403766791257E-1)[&rate=5.744347973463849E-4]:3.964013288171E-1,((26[&rate=5.744347973463849E-4]:6.296011647671E-1,(7[&rate=5.744347973463849E-4]:2.167474781702E-1,8[&rate=5.744347973463849E-4]:2.167474781702E-1)[&rate=5.744347973463849E-4]:3.060043715283E-1)[&rate=5.744347973463849E-4]:2.907983568868E-2,31[&rate=5.744347973463849E-4]:7.025166168942E-1)[&rate=5.744347973463849E-4]:7.261755543232E-2)[&rate=5.744347973463849E-4]:2.73370631465E-1)[&rate=5.744347973463849E-4]:1.48153050033E0,(101[&rate=5.744347973463849E-4]:1.223082678563E0,(((3[&rate=5.744347973463849E-4]:6.675098450813E-1,(((83[&rate=5.744347973463849E-4]:9.648276511304E-2,((93[&rate=5.744347973463849E-4]:3.692884498698E-2,(85[&rate=5.744347973463849E-4]:3.757116785822E-3,84[&rate=5.744347973463849E-4]:3.757116785822E-3)[&rate=5.744347973463849E-4]:1.947309806414E-2)[&rate=5.744347973463849E-4]:6.371969345312E-2,86[&rate=5.744347973463849E-4]:8.694990830309E-2)[&rate=5.744347973463849E-4]:9.532856809954E-3)[&rate=5.744347973463849E-4]:1.007819633148E-1,(87[&rate=5.744347973463849E-4]:1.241109267975E-1,(92[&rate=5.744347973463849E-4]:6.459961323898E-2,(90[&rate=5.744347973463849E-4]:2.833571159647E-2,91[&rate=5.744347973463849E-4]:2.833571159647E-2)[&rate=5.744347973463849E-4]:3.626390164251E-2)[&rate=5.744347973463849E-4]:7.320994369554E-2)[&rate=5.744347973463849E-4]:7.31538016303E-2)[&rate=5.744347973463849E-4]:8.69449141472E-2,(89[&rate=5.744347973463849E-4]:5.865313651667E-2,88[&rate=5.744347973463849E-4]:4.495450637966E-2)[&rate=5.744347973463849E-4]:2.392551361953E-1)[&rate=5.744347973463849E-4]:9.230262299034E-1)[&rate=5.744347973463849E-4]:1.41970729327E-1,((10[&rate=5.744347973463849E-4]:5.522888699747E-1,15[&rate=5.744347973463849E-4]:5.906450343581E-1)[&rate=5.744347973463849E-4]:2.256990619716E-1,(18[&rate=5.744347973463849E-4]:7.542214464107E-1,6[&rate=5.744347973463849E-4]:6.912077477806E-1)[&rate=5.744347973463849E-4]:7.034182800131E-2)[&rate=5.744347973463849E-4]:9.998579314687E-2)[&rate=5.744347973463849E-4]:7.788184669001E-1,((((((148[&rate=5.744347973463849E-4]:2.399609681715E-1,143[&rate=5.744347973463849E-4]:2.372212421441E-1)[&rate=5.744347973463849E-4]:4.171192949509E-1,((139[&rate=5.744347973463849E-4]:2.823056364349E-1,111[&rate=5.744347973463849E-4]:1.069631706815E-1)[&rate=5.744347973463849E-4]:5.210012969519E-1,(106[&rate=5.744347973463849E-4]:2.207845230383E-1,104[&rate=5.744347973463849E-4]:2.207845230383E-1)[&rate=5.744347973463849E-4]:3.907415884307E-1)[&rate=5.744347973463849E-4]:6.747195987245E-2)[&rate=5.744347973463849E-4]:9.855037675734E-3,116[&rate=5.744347973463849E-4]:6.285791364145E-1)[&rate=5.744347973463849E-4]:1.749406954776E-1,((((109[&rate=5.744347973463849E-4]:5.38366057724E-1,107[&rate=5.744347973463849E-4]:5.191879755322E-1)[&rate=5.744347973463849E-4]:9.791101830491E-3,114[&rate=5.744347973463849E-4]:4.6870510476E-1)[&rate=5.744347973463849E-4]:6.464908650079E-2,108[&rate=5.744347973463849E-4]:5.908884378362E-1)[&rate=5.744347973463849E-4]:1.663068998367E-1,((13[&rate=5.744347973463849E-4]:2.931497325106E-1,19[&rate=5.744347973463849E-4]:3.315058968943E-1)[&rate=5.744347973463849E-4]:2.71490838072E-1,115[&rate=5.744347973463849E-4]:4.824487897608E-1)[&rate=5.744347973463849E-4]:2.172123013367E-1)[&rate=5.744347973463849E-4]:1.038587407946E-1)[&rate=5.744347973463849E-4]:1.480188737387E-1,(((14[&rate=5.744347973463849E-4]:5.777767557613E-1,17[&rate=5.744347973463849E-4]:6.16132920145E-1)[&rate=5.744347973463849E-4]:5.137746736693E-2,(112[&rate=5.744347973463849E-4]:5.552743070005E-1,(9[&rate=5.744347973463849E-4]:5.345823426643E-1,(4[&rate=5.744347973463849E-4]:1.166148202211E-1,30[&rate=5.744347973463849E-4]:2.892175599471E-1)[&rate=5.744347973463849E-4]:3.686524539501E-1)[&rate=5.744347973463849E-4]:1.247278625417E-2)[&rate=5.744347973463849E-4]:7.387991612768E-2)[&rate=5.744347973463849E-4]:2.548812406096E-1,(((110[&rate=5.744347973463849E-4]:6.018683831992E-1,105[&rate=5.744347973463849E-4]:5.799505749801E-1)[&rate=5.744347973463849E-4]:6.455884882902E-3,117[&rate=5.744347973463849E-4]:6.165434461644E-1)[&rate=5.744347973463849E-4]:1.268949561336E-1,113[&rate=5.744347973463849E-4]:7.406986762704E-1)[&rate=5.744347973463849E-4]:1.433367874675E-1)[&rate=5.744347973463849E-4]:1.496950227147E-1)[&rate=5.744347973463849E-4]:2.486943615771E-1,((((((28[&rate=5.744347973463849E-4]:7.107333933388E-1,21[&rate=5.744347973463849E-4]:6.860758590923E-1)[&rate=5.744347973463849E-4]:1.215355225042E-1,1[&rate=5.744347973463849E-4]:4.596754598004E-2)[&rate=5.744347973463849E-4]:1.342490179986E-1,24[&rate=5.744347973463849E-4]:9.610384817869E-1)[&rate=5.744347973463849E-4]:2.105903422256E-1,102[&rate=5.744347973463849E-4]:9.984988396108E-3)[&rate=5.744347973463849E-4]:7.966225725698E-3,((23[&rate=5.744347973463849E-4]:6.15314902477E-1,(25[&rate=5.744347973463849E-4]:4.452580605949E-1,20[&rate=5.744347973463849E-4]:4.260799784031E-1)[&rate=5.744347973463849E-4]:1.810157459918E-1)[&rate=5.744347973463849E-4]:1.267868425259E-1,(11[&rate=5.744347973463849E-4]:5.384520406979E-1,140[&rate=5.744347973463849E-4]:5.192739585062E-1)[&rate=5.744347973463849E-4]:1.187181974557E-1)[&rate=5.744347973463849E-4]:4.265344006256E-1)[&rate=5.744347973463849E-4]:1.830427892306E-1,(142[&rate=5.744347973463849E-4]:7.165798876227E-1,(144[&rate=5.744347973463849E-4]:2.232448565226E-1,(141[&rate=5.744347973463849E-4]:2.304689158164E-2,145[&rate=5.744347973463849E-4]:2.578661760923E-2)[&rate=5.744347973463849E-4]:2.029376909683E-1)[&rate=5.744347973463849E-4]:4.878555790452E-1)[&rate=5.744347973463849E-4]:7.309894581955E-1)[&rate=5.744347973463849E-4]:7.458241937717E-3)[&rate=5.744347973463849E-4]:3.825865220456E-1)[&rate=5.744347973463849E-4]:6.375233632824E-1)[&rate=5.744347973463849E-4]:9.599372144808E-2)[&rate=5.744347973463849E-4]:1.679155279917E-1)[&rate=5.744347973463849E-4]:3.389627595611E-2,146[&rate=5.744347973463849E-4]:6.679426242003E-1)[&rate=5.744347973463849E-4]:1.971288098911E-2,(((99[&rate=5.744347973463849E-4]:3.808411886621E-1,96[&rate=5.744347973463849E-4]:3.453220629792E-1)[&rate=5.744347973463849E-4]:1.668233487263E-1,((94[&rate=5.744347973463849E-4]:2.795637439136E-1,100[&rate=5.744347973463849E-4]:2.795637439136E-1)[&rate=5.744347973463849E-4]:6.231981830805E-2,95[&rate=5.744347973463849E-4]:4.265830157737E-1)[&rate=5.744347973463849E-4]:1.101525598662E-1)[&rate=5.744347973463849E-4]:2.447266700095E-2,98[&rate=5.744347973463849E-4]:5.502792808921E-1)[&rate=5.744347973463849E-4]:1.455729456086E-1)[&rate=5.744347973463849E-4]:1.178515293959E-1,(((147[&rate=5.744347973463849E-4]:5.958306226558E-1,39[&rate=5.744347973463849E-4]:5.384535734755E-1)[&rate=5.744347973463849E-4]:1.451053239621E-3,16[&rate=5.744347973463849E-4]:2.625397552832E0)[&rate=5.744347973463849E-4]:3.421425772175E-2,97[&rate=5.744347973463849E-4]:5.030806330706E-1)[&rate=5.744347973463849E-4]:1.111695709136E-1)[&rate=5.744347973463849E-4]:2.62669956512E-1)[&rate=5.744347973463849E-4]:4.5938458099E-1)[&rate=5.744347973463849E-4]:3.886763784683E-2)[&rate=5.744347973463849E-4]:9.292138244889E-2)[&rate=5.744347973463849E-4]:2.079777218697E-2,(33[&rate=5.744347973463849E-4]:7.71049797881E-3,32[&rate=5.744347973463849E-4]:2.231045924095E-3)[&rate=5.744347973463849E-4]:2.095775117263E-3);
tree STATE_46980000 [&joint=-20967.687811686654,lnP=-20967.687811686654] = [&R] (((33[&rate=5.869506887279877E-4]:1.109307071872E-1,34[&rate=5.869506887279877E-4]:1.273690633516E-1)[&rate=5.869506887279877E-4]:3.63895521045E-2,(32[&rate=5.869506887279877E-4]:2.688683473292E-2,((((((((62[&rate=5.869506887279877E-4]:2.095448087952E-1,64[&rate=5.869506887279877E-4]:1.684489183841E-1)[&rate=5.869506887279877E-4]:8.652090333288E-2,(65[&rate=5.869506887279877E-4]:1.011616145878E-1,60[&rate=5.869506887279877E-4]:1.011616145878E-1)[&rate=5.869506887279877E-4]:3.123275622484E-3)[&rate=5.869506887279877E-4]:3.778008441926E-1,(61[&rate=5.869506887279877E-4]:1.212662376902E-1,63[&rate=5.869506887279877E-4]:8.01703472792E-2)[&rate=5.869506887279877E-4]:5.526003186304E-1)[&rate=5.869506887279877E-4]:7.561948603509E-1,(128[&rate=5.869506887279877E-4]:1.152342022942E0,((118[&rate=5.869506887279877E-4]:5.195080469991E-1,(131[&rate=5.869506887279877E-4]:2.852894077498E-1,((132[&rate=5.869506887279877E-4]:1.264496609207E-1,129[&rate=5.869506887279877E-4]:1.237099348933E-1)[&rate=5.869506887279877E-4]:6.823631566466E-2,130[&rate=5.869506887279877E-4]:1.91946250558E-1)[&rate=5.869506887279877E-4]:9.060343116445E-2)[&rate=5.869506887279877E-4]:9.997206390678E-2)[&rate=5.869506887279877E-4]:1.428241674744E-1,69[&rate=5.869506887279877E-4]:6.732911185832E-1)[&rate=5.869506887279877E-4]:6.297358358655E-1)[&rate=5.869506887279877E-4]:1.379933663325E-1)[&rate=5.869506887279877E-4]:1.812386311813E-1,(45[&rate=5.869506887279877E-4]:6.001617601586E-1,((51[&rate=5.869506887279877E-4]:5.043511073066E-1,(((41[&rate=5.869506887279877E-4]:3.101229761628E-1,(42[&rate=5.869506887279877E-4]:2.000906823321E-1,48[&rate=5.869506887279877E-4]:2.383420484523E-1)[&rate=5.869506887279877E-4]:1.15496774705E-1)[&rate=5.869506887279877E-4]:3.14550185895E-2,(46[&rate=5.869506887279877E-4]:3.687125068832E-1,43[&rate=5.869506887279877E-4]:3.687125068832E-1)[&rate=5.869506887279877E-4]:2.751029661211E-2)[&rate=5.869506887279877E-4]:1.332411244007E-1,44[&rate=5.869506887279877E-4]:5.239994470217E-1)[&rate=5.869506887279877E-4]:2.209583782081E-3)[&rate=5.869506887279877E-4]:4.959219988489E-2,(47[&rate=5.869506887279877E-4]:5.426962321039E-1,(49[&rate=5.869506887279877E-4]:3.518242633888E-1,50[&rate=5.869506887279877E-4]:3.518242633888E-1)[&rate=5.869506887279877E-4]:1.580850834693E-1)[&rate=5.869506887279877E-4]:3.85694794591E-2)[&rate=5.869506887279877E-4]:2.709276990707E-2)[&rate=5.869506887279877E-4]:9.801604800562E-2)[&rate=5.869506887279877E-4]:2.576026271214E-1,((36[&rate=5.869506887279877E-4]:6.226106724673E-2,35[&rate=5.869506887279877E-4]:1.568572478097E-2)[&rate=5.869506887279877E-4]:1.142269691801E-1,(127[&rate=5.869506887279877E-4]:1.456941488626E0,121[&rate=5.869506887279877E-4]:1.015845598215E0)[&rate=5.869506887279877E-4]:1.240094493006E0)[&rate=5.869506887279877E-4]:7.049683032824E-2)[&rate=5.869506887279877E-4]:5.03073604259E-1,(38[&rate=5.869506887279877E-4]:5.666933740652E-1,(((31[&rate=5.869506887279877E-4]:7.696930950286E-1,2[&rate=5.869506887279877E-4]:5.422958347546E-1)[&rate=5.869506887279877E-4]:1.036494189715E-1,((22[&rate=5.869506887279877E-4]:4.880091970916E-1,27[&rate=5.869506887279877E-4]:5.04447553256E-1)[&rate=5.869506887279877E-4]:2.610887080987E-1,((7[&rate=5.869506887279877E-4]:9.258519953056E-2,8[&rate=5.869506887279877E-4]:9.258519953056E-2)[&rate=5.869506887279877E-4]:4.025507128944E-1,26[&rate=5.869506887279877E-4]:6.019852274935E-1)[&rate=5.869506887279877E-4]:1.580715818064E-1)[&rate=5.869506887279877E-4]:6.945008826186E-2)[&rate=5.869506887279877E-4]:1.859602491889E0,((((16[&rate=5.869506887279877E-4]:2.537550289895E0,(147[&rate=5.869506887279877E-4]:4.907831417069E-1,97[&rate=5.869506887279877E-4]:3.623678411603E-1)[&rate=5.869506887279877E-4]:1.865127125162E-2)[&rate=5.869506887279877E-4]:4.889274198125E-2,(146[&rate=5.869506887279877E-4]:6.202122749227E-1,40[&rate=5.869506887279877E-4]:4.999936956877E-1)[&rate=5.869506887279877E-4]:9.564100716548E-4)[&rate=5.869506887279877E-4]:1.023211354732E-3,39[&rate=5.869506887279877E-4]:5.019733171141E-1)[&rate=5.869506887279877E-4]:9.957964829195E-3,(98[&rate=5.869506887279877E-4]:5.802620438203E-1,(((99[&rate=5.869506887279877E-4]:4.649622056958E-1,96[&rate=5.869506887279877E-4]:4.29443080013E-1)[&rate=5.869506887279877E-4]:1.272009655522E-1,(101[&rate=5.869506887279877E-4]:1.180436867199E0,((((((85[&rate=5.869506887279877E-4]:1.580785050617E-2,83[&rate=5.869506887279877E-4]:1.580785050617E-2)[&rate=5.869506887279877E-4]:1.988445233544E-1,(89[&rate=5.869506887279877E-4]:2.707423831404E-2,88[&rate=5.869506887279877E-4]:1.337560817703E-2)[&rate=5.869506887279877E-4]:2.012767656835E-1)[&rate=5.869506887279877E-4]:9.335139367706E-2,(((92[&rate=5.869506887279877E-4]:2.847018977047E-2,(91[&rate=5.869506887279877E-4]:9.655794279218E-3,90[&rate=5.869506887279877E-4]:9.655794279218E-3)[&rate=5.869506887279877E-4]:1.881439549125E-2)[&rate=5.869506887279877E-4]:1.424314341522E-1,(84[&rate=5.869506887279877E-4]:4.565004164106E-2,(86[&rate=5.869506887279877E-4]:4.50777589922E-2,93[&rate=5.869506887279877E-4]:5.877638912921E-2)[&rate=5.869506887279877E-4]:5.722826488556E-4)[&rate=5.869506887279877E-4]:1.115529521446E-1)[&rate=5.869506887279877E-4]:1.08135423574E-2,87[&rate=5.869506887279877E-4]:1.680165361431E-1)[&rate=5.869506887279877E-4]:1.399872313945E-1)[&rate=5.869506887279877E-4]:6.60754788483E-1,3[&rate=5.869506887279877E-4]:4.290325286235E-1)[&rate=5.869506887279877E-4]:2.228721539085E-1,(((10[&rate=5.869506887279877E-4]:3.849824828571E-1,15[&rate=5.869506887279877E-4]:4.233386472406E-1)[&rate=5.869506887279877E-4]:7.214574450453E-2,6[&rate=5.869506887279877E-4]:4.406898711973E-1)[&rate=5.869506887279877E-4]:5.851773943408E-2,18[&rate=5.869506887279877E-4]:5.622213092615E-1)[&rate=5.869506887279877E-4]:2.047518664211E-1)[&rate=5.869506887279877E-4]:8.296584144536E-1,(((142[&rate=5.869506887279877E-4]:7.377002705764E-1,((145[&rate=5.869506887279877E-4]:2.190012908414E-1,141[&rate=5.869506887279877E-4]:2.162615648138E-1)[&rate=5.869506887279877E-4]:1.154532221595E-1,144[&rate=5.869506887279877E-4]:3.28975060946E-1)[&rate=5.869506887279877E-4]:4.032457575755E-1)[&rate=5.869506887279877E-4]:7.518838090671E-1,(((((107[&rate=5.869506887279877E-4]:4.488957066817E-1,(114[&rate=5.869506887279877E-4]:2.796043215262E-1,109[&rate=5.869506887279877E-4]:3.590563763207E-1)[&rate=5.869506887279877E-4]:1.090174125527E-1)[&rate=5.869506887279877E-4]:3.914818070916E-2,108[&rate=5.869506887279877E-4]:4.853041613635E-1)[&rate=5.869506887279877E-4]:1.814852243022E-1,((13[&rate=5.869506887279877E-4]:3.197586034936E-1,19[&rate=5.869506887279877E-4]:3.581147678773E-1)[&rate=5.869506887279877E-4]:5.458678957537E-2,115[&rate=5.869506887279877E-4]:2.921536122471E-1)[&rate=5.869506887279877E-4]:3.171015268432E-1)[&rate=5.869506887279877E-4]:1.645086361219E-1,((148[&rate=5.869506887279877E-4]:2.722756866757E-1,143[&rate=5.869506887279877E-4]:2.695359606484E-1)[&rate=5.869506887279877E-4]:4.141792324844E-1,((106[&rate=5.869506887279877E-4]:4.591752014179E-1,(104[&rate=5.869506887279877E-4]:3.77109346579E-1,(111[&rate=5.869506887279877E-4]:1.538663679751E-1,139[&rate=5.869506887279877E-4]:3.292088337285E-1)[&rate=5.869506887279877E-4]:2.396813347683E-1)[&rate=5.869506887279877E-4]:8.20658548389E-2)[&rate=5.869506887279877E-4]:1.87247280219E-1,116[&rate=5.869506887279877E-4]:5.861485090341E-1)[&rate=5.869506887279877E-4]:6.195024574235E-2)[&rate=5.869506887279877E-4]:1.256650204358E-1)[&rate=5.869506887279877E-4]:1.930411510659E-1,((105[&rate=5.869506887279877E-4]:6.493653157105E-1,110[&rate=5.869506887279877E-4]:6.712831239296E-1)[&rate=5.869506887279877E-4]:3.070092408855E-1,((113[&rate=5.869506887279877E-4]:3.926033719141E-1,(112[&rate=5.869506887279877E-4]:1.214845607536E-1,117[&rate=5.869506887279877E-4]:1.242242867812E-1)[&rate=5.869506887279877E-4]:2.711188111605E-1)[&rate=5.869506887279877E-4]:3.957795816918E-1,((4[&rate=5.869506887279877E-4]:3.889122882612E-1,30[&rate=5.869506887279877E-4]:5.615150279872E-1)[&rate=5.869506887279877E-4]:2.40558844269E-1,(9[&rate=5.869506887279877E-4]:6.354329246145E-1,(14[&rate=5.869506887279877E-4]:5.365435151876E-1,17[&rate=5.869506887279877E-4]:5.748996795713E-1)[&rate=5.869506887279877E-4]:1.071085875089E-1)[&rate=5.869506887279877E-4]:4.335327640884E-2)[&rate=5.869506887279877E-4]:1.013775745005E-1)[&rate=5.869506887279877E-4]:1.953888632639E-1)[&rate=5.869506887279877E-4]:6.522489023018E-2)[&rate=5.869506887279877E-4]:2.679846328173E-1)[&rate=5.869506887279877E-4]:2.541638949132E-2,((102[&rate=5.869506887279877E-4]:1.709990527033E-1,((11[&rate=5.869506887279877E-4]:5.507888385261E-1,140[&rate=5.869506887279877E-4]:5.316107563344E-1)[&rate=5.869506887279877E-4]:1.150029888435E-1,(23[&rate=5.869506887279877E-4]:6.551037894196E-1,(25[&rate=5.869506887279877E-4]:4.768085953974E-1,20[&rate=5.869506887279877E-4]:4.576305132057E-1)[&rate=5.869506887279877E-4]:1.892540981318E-1)[&rate=5.869506887279877E-4]:9.561954479923E-2)[&rate=5.869506887279877E-4]:5.709606499912E-1)[&rate=5.869506887279877E-4]:2.415014299898E-2,(24[&rate=5.869506887279877E-4]:1.067217549058E0,(1[&rate=5.869506887279877E-4]:2.279172162802E-2,(28[&rate=5.869506887279877E-4]:6.369079758236E-1,21[&rate=5.869506887279877E-4]:6.122504415772E-1)[&rate=5.869506887279877E-4]:1.721851156673E-1)[&rate=5.869506887279877E-4]:2.636039096221E-1)[&rate=5.869506887279877E-4]:2.895754822602E-1)[&rate=5.869506887279877E-4]:7.327593096676E-2)[&rate=5.869506887279877E-4]:2.158776963439E-1)[&rate=5.869506887279877E-4]:7.016134962408E-1)[&rate=5.869506887279877E-4]:2.346172389994E-1)[&rate=5.869506887279877E-4]:7.360384828853E-3,((94[&rate=5.869506887279877E-4]:2.423607535257E-1,100[&rate=5.869506887279877E-4]:2.423607535257E-1)[&rate=5.869506887279877E-4]:9.611696258274E-2,95[&rate=5.869506887279877E-4]:4.231771696605E-1)[&rate=5.869506887279877E-4]:1.654174246678E-1)[&rate=5.869506887279877E-4]:2.596411240722E-3)[&rate=5.869506887279877E-4]:6.00845386693E-2)[&rate=5.869506887279877E-4]:3.689066084231E-2)[&rate=5.869506887279877E-4]:8.617744220857E-2)[&rate=5.869506887279877E-4]:7.391552009986E-1)[&rate=5.869506887279877E-4]:2.025127830927E-1,(((((((((((79[&rate=5.869506887279877E-4]:3.050568048879E-2,71[&rate=5.869506887279877E-4]:3.108420214762E-3)[&rate=5.869506887279877E-4]:1.920738917722E-1,82[&rate=5.869506887279877E-4]:2.307987503431E-1)[&rate=5.869506887279877E-4]:9.696350573439E-2,(78[&rate=5.869506887279877E-4]:4.251077207847E-2,72[&rate=5.869506887279877E-4]:2.059296385916E-2)[&rate=5.869506887279877E-4]:2.770323059169E-1)[&rate=5.869506887279877E-4]:9.48351591689E-2,73[&rate=5.869506887279877E-4]:4.554741275751E-1)[&rate=5.869506887279877E-4]:1.895702972948E-1,(77[&rate=5.869506887279877E-4]:5.87966408462E-1,(81[&rate=5.869506887279877E-4]:2.088815061708E-1,80[&rate=5.869506887279877E-4]:2.088815061708E-1)[&rate=5.869506887279877E-4]:3.352492858528E-1)[&rate=5.869506887279877E-4]:5.159856435323E-2)[&rate=5.869506887279877E-4]:2.848885672233E-1,((76[&rate=5.869506887279877E-4]:3.081765451167E-1,(74[&rate=5.869506887279877E-4]:2.734313327599E-1,70[&rate=5.869506887279877E-4]:2.350751683765E-1)[&rate=5.869506887279877E-4]:3.474521235673E-2)[&rate=5.869506887279877E-4]:1.920543461619E-1,75[&rate=5.869506887279877E-4]:5.002308912785E-1)[&rate=5.869506887279877E-4]:4.297021008147E-1)[&rate=5.869506887279877E-4]:5.324614107465E-1,((137[&rate=5.869506887279877E-4]:8.027981161978E-1,(134[&rate=5.869506887279877E-4]:5.464865215854E-1,133[&rate=5.869506887279877E-4]:5.766235078865E-1)[&rate=5.869506887279877E-4]:1.850787179002E-1)[&rate=5.869506887279877E-4]:6.667792923282E-1,52[&rate=5.869506887279877E-4]:6.545987424582E-1)[&rate=5.869506887279877E-4]:6.95293230809E-2)[&rate=5.869506887279877E-4]:2.438479742166E-3,((29[&rate=5.869506887279877E-4]:4.194889665691E-1,(5[&rate=5.869506887279877E-4]:5.174263566217E-2,12[&rate=5.869506887279877E-4]:9.009880004562E-2)[&rate=5.869506887279877E-4]:2.225408514549E-1)[&rate=5.869506887279877E-4]:2.182796937992E-1,103[&rate=5.869506887279877E-4]:4.048919480395E-1)[&rate=5.869506887279877E-4]:1.985968331803E0)[&rate=5.869506887279877E-4]:1.580657854215E-3,53[&rate=5.869506887279877E-4]:7.199504818241E-1)[&rate=5.869506887279877E-4]:3.667982539637E-1,125[&rate=5.869506887279877E-4]:8.763662221265E-1)[&rate=5.869506887279877E-4]:2.374596470632E-1,((59[&rate=5.869506887279877E-4]:4.10759402602E-1,((57[&rate=5.869506887279877E-4]:2.342197738833E-1,54[&rate=5.869506887279877E-4]:1.93236167326E-1)[&rate=5.869506887279877E-4]:1.299595183821E-1,(37[&rate=5.869506887279877E-4]:3.991417900839E-1,(58[&rate=5.869506887279877E-4]:3.238802104778E-1,(55[&rate=5.869506887279877E-4]:2.7054162279E-1,56[&rate=5.869506887279877E-4]:2.7054162279E-1)[&rate=5.869506887279877E-4]:2.601618331605E-2)[&rate=5.869506887279877E-4]:5.613589654607E-2)[&rate=5.869506887279877E-4]:5.566278645652E-4)[&rate=5.869506887279877E-4]:4.931235077367E-2)[&rate=5.869506887279877E-4]:1.671675792884E-1,68[&rate=5.869506887279877E-4]:5.287466540214E-1)[&rate=5.869506887279877E-4]:4.184125485016E-1)[&rate=5.869506887279877E-4]:5.065573468902E-1)[&rate=5.869506887279877E-4]:5.82242994119E-3)[&rate=5.869506887279877E-4]:1.149539725041E-1)[&rate=5.869506887279877E-4]:2.348936779156E-1,((67[&rate=5.869506887279877E-4]:1.477658326669E-1,((124[&rate=5.869506887279877E-4]:2.668311679935E-1,123[&rate=5.869506887279877E-4]:2.695634084306E-1)[&rate=5.869506887279877E-4]:3.831153282367E-2,122[&rate=5.869506887279877E-4]:3.078749412543E-1)[&rate=5.869506887279877E-4]:3.411634417533E-1)[&rate=5.869506887279877E-4]:2.734062706889E-1,((119[&rate=5.869506887279877E-4]:1.859747803775E0,((126[&rate=5.869506887279877E-4]:9.892891024819E-1,((138[&rate=5.869506887279877E-4]:2.642156131259E-1,136[&rate=5.869506887279877E-4]:1.327087638107E-1)[&rate=5.869506887279877E-4]:9.132793436272E-1,135[&rate=5.869506887279877E-4]:9.77494956753E-1)[&rate=5.869506887279877E-4]:4.495514628933E-1)[&rate=5.869506887279877E-4]:5.424852172447E-2,120[&rate=5.869506887279877E-4]:1.733349735891E0)[&rate=5.869506887279877E-4]:3.050765692503E-2)[&rate=5.869506887279877E-4]:2.712862981406E-1,66[&rate=5.869506887279877E-4]:9.815738958702E-2)[&rate=5.869506887279877E-4]:3.230147137687E-1)[&rate=5.869506887279877E-4]:8.40493888646E-1);
tree STATE_47070000 [&joint=-20944.63377576652,lnP=-20944.63377576652] = [&R] ((32[&rate=5.553995184695011E-4]:4.898682555956E-2,33[&rate=5.553995184695011E-4]:5.446627761428E-2)[&rate=5.553995184695011E-4]:4.814337557097E-2,(((((127[&rate=5.553995184695011E-4]:2.794558126481E0,((35[&rate=5.553995184695011E-4]:1.957830401272E-2,121[&rate=5.553995184695011E-4]:2.145605701273E0)[&rate=5.553995184695011E-4]:1.190105066774E-1,(36[&rate=5.553995184695011E-4]:1.70032949925E-1,(((128[&rate=5.553995184695011E-4]:1.389180522195E0,((62[&rate=5.553995184695011E-4]:4.874595755231E-1,((64[&rate=5.553995184695011E-4]:2.053423935845E-1,60[&rate=5.553995184695011E-4]:5.465746207775E-2)[&rate=5.553995184695011E-4]:1.617898297514E-1,65[&rate=5.553995184695011E-4]:2.164472918292E-1)[&rate=5.553995184695011E-4]:7.923146177621E-2)[&rate=5.553995184695011E-4]:2.264757157099E-1,(61[&rate=5.553995184695011E-4]:9.56941996837E-2,63[&rate=5.553995184695011E-4]:5.459830927266E-2)[&rate=5.553995184695011E-4]:6.182410915493E-1)[&rate=5.553995184695011E-4]:8.149712583593E-1)[&rate=5.553995184695011E-4]:1.221379939681E-1,((69[&rate=5.553995184695011E-4]:1.013966884843E0,(((131[&rate=5.553995184695011E-4]:1.965877182049E-1,130[&rate=5.553995184695011E-4]:1.938479921775E-1)[&rate=5.553995184695011E-4]:3.777789901712E-2,132[&rate=5.553995184695011E-4]:2.34365617222E-1)[&rate=5.553995184695011E-4]:1.854084931172E-2,129[&rate=5.553995184695011E-4]:2.501667405064E-1)[&rate=5.553995184695011E-4]:6.158549388568E-1)[&rate=5.553995184695011E-4]:1.876194559531E-1,118[&rate=5.553995184695011E-4]:1.190627436686E0)[&rate=5.553995184695011E-4]:4.604171068741E-1)[&rate=5.553995184695011E-4]:1.23054206009E-1,(45[&rate=5.553995184695011E-4]:6.821627260578E-1,((49[&rate=5.553995184695011E-4]:5.029984953571E-1,50[&rate=5.553995184695011E-4]:5.029984953571E-1)[&rate=5.553995184695011E-4]:2.382044665713E-2,(51[&rate=5.553995184695011E-4]:5.209728051036E-1,((47[&rate=5.553995184695011E-4]:7.030753297379E-2,44[&rate=5.553995184695011E-4]:6.484305209954E-2)[&rate=5.553995184695011E-4]:3.844711772409E-1,((43[&rate=5.553995184695011E-4]:3.763912042512E-1,((42[&rate=5.553995184695011E-4]:1.483449278302E-1,48[&rate=5.553995184695011E-4]:1.865962939505E-1)[&rate=5.553995184695011E-4]:1.012237401176E-1,41[&rate=5.553995184695011E-4]:2.441041870736E-1)[&rate=5.553995184695011E-4]:7.764220843465E-2)[&rate=5.553995184695011E-4]:2.920421991538E-2,46[&rate=5.553995184695011E-4]:4.055954241666E-1)[&rate=5.553995184695011E-4]:4.91832860481E-2)[&rate=5.553995184695011E-4]:9.351649926034E-2)[&rate=5.553995184695011E-4]:1.13106177849E-2)[&rate=5.553995184695011E-4]:1.307536201093E-1)[&rate=5.553995184695011E-4]:1.788137838229E-1)[&rate=5.553995184695011E-4]:1.78520085749E-2)[&rate=5.553995184695011E-4]:1.513120323085E-2)[&rate=5.553995184695011E-4]:8.884602811991E-2)[&rate=5.553995184695011E-4]:4.12234397785E-1,(38[&rate=5.553995184695011E-4]:9.632659546169E-1,(((96[&rate=5.553995184695011E-4]:7.19251932736E-1,99[&rate=5.553995184695011E-4]:7.547710584188E-1)[&rate=5.553995184695011E-4]:1.580065455138E-2,(98[&rate=5.553995184695011E-4]:7.13720125451E-1,((94[&rate=5.553995184695011E-4]:3.028216828261E-1,100[&rate=5.553995184695011E-4]:3.028216828261E-1)[&rate=5.553995184695011E-4]:2.03796378717E-2,95[&rate=5.553995184695011E-4]:4.079007742499E-1)[&rate=5.553995184695011E-4]:3.167483129499E-1)[&rate=5.553995184695011E-4]:3.499366402193E-2)[&rate=5.553995184695011E-4]:2.614881320223E-1,(16[&rate=5.553995184695011E-4]:2.843937767528E0,(((((((7[&rate=5.553995184695011E-4]:2.519343715884E-1,8[&rate=5.553995184695011E-4]:2.519343715884E-1)[&rate=5.553995184695011E-4]:2.897918485436E-1,26[&rate=5.553995184695011E-4]:6.485755352006E-1)[&rate=5.553995184695011E-4]:1.169157130202E-1,(31[&rate=5.553995184695011E-4]:7.924438410677E-1,(22[&rate=5.553995184695011E-4]:5.0904264649E-1,27[&rate=5.553995184695011E-4]:5.254810026544E-1)[&rate=5.553995184695011E-4]:2.286066740296E-1)[&rate=5.553995184695011E-4]:1.688302359147E-2)[&rate=5.553995184695011E-4]:1.624478340975E-1,2[&rate=5.553995184695011E-4]:7.443774384826E-1)[&rate=5.553995184695011E-4]:1.591019365914E0,(146[&rate=5.553995184695011E-4]:4.693180503433E-1,39[&rate=5.553995184695011E-4]:3.490994711084E-1)[&rate=5.553995184695011E-4]:2.957153045865E-2)[&rate=5.553995184695011E-4]:2.401196317221E-2,40[&rate=5.553995184695011E-4]:4.026829647392E-1)[&rate=5.553995184695011E-4]:1.412602302671E-2,(((101[&rate=5.553995184695011E-4]:5.396043310858E-1,((((((87[&rate=5.553995184695011E-4]:1.348209169449E-1,(92[&rate=5.553995184695011E-4]:5.830711450674E-2,(91[&rate=5.553995184695011E-4]:2.800254117635E-2,90[&rate=5.553995184695011E-4]:2.800254117635E-2)[&rate=5.553995184695011E-4]:3.03045733304E-2)[&rate=5.553995184695011E-4]:9.021243257513E-2)[&rate=5.553995184695011E-4]:8.450222418127E-3,((83[&rate=5.553995184695011E-4]:5.754187122772E-2,((84[&rate=5.553995184695011E-4]:1.908730878887E-2,85[&rate=5.553995184695011E-4]:1.908730878887E-2)[&rate=5.553995184695011E-4]:5.583088841697E-3,93[&rate=5.553995184695011E-4]:3.836902776758E-2)[&rate=5.553995184695011E-4]:3.287147359716E-2)[&rate=5.553995184695011E-4]:1.10963959646E-2,86[&rate=5.553995184695011E-4]:6.863826719233E-2)[&rate=5.553995184695011E-4]:7.463287217066E-2)[&rate=5.553995184695011E-4]:1.256103698462E-1,(89[&rate=5.553995184695011E-4]:2.108792307347E-2,88[&rate=5.553995184695011E-4]:7.389292936453E-3)[&rate=5.553995184695011E-4]:2.614922162727E-1)[&rate=5.553995184695011E-4]:9.36389246904E-1,((10[&rate=5.553995184695011E-4]:3.85338857273E-1,15[&rate=5.553995184695011E-4]:4.236950216565E-1)[&rate=5.553995184695011E-4]:1.504313123623E-1,(18[&rate=5.553995184695011E-4]:5.764724078495E-1,6[&rate=5.553995184695011E-4]:5.134587092194E-1)[&rate=5.553995184695011E-4]:5.873104251497E-3)[&rate=5.553995184695011E-4]:1.982677097656E-1)[&rate=5.553995184695011E-4]:5.484685545507E-2,3[&rate=5.553995184695011E-4]:7.203915841711E-1)[&rate=5.553995184695011E-4]:5.173454377679E-1,(((((((((114[&rate=5.553995184695011E-4]:1.453309010738E-1,107[&rate=5.553995184695011E-4]:2.056048736766E-1)[&rate=5.553995184695011E-4]:2.29512014121E-1,109[&rate=5.553995184695011E-4]:4.542949699894E-1)[&rate=5.553995184695011E-4]:5.866248518943E-2,108[&rate=5.553995184695011E-4]:4.910396469597E-1)[&rate=5.553995184695011E-4]:1.431349951785E-1,115[&rate=5.553995184695011E-4]:5.766403955628E-1)[&rate=5.553995184695011E-4]:1.582947543203E-3,(13[&rate=5.553995184695011E-4]:5.899884295085E-1,19[&rate=5.553995184695011E-4]:6.283445938921E-1)[&rate=5.553995184695011E-4]:7.042669441939E-2)[&rate=5.553995184695011E-4]:1.526289548701E-1,((148[&rate=5.553995184695011E-4]:3.339846985458E-1,143[&rate=5.553995184695011E-4]:3.312449725184E-1)[&rate=5.553995184695011E-4]:3.396573144326E-1,(116[&rate=5.553995184695011E-4]:6.301711286294E-1,((139[&rate=5.553995184695011E-4]:5.170944165793E-1,(106[&rate=5.553995184695011E-4]:2.724719672698E-1,111[&rate=5.553995184695011E-4]:2.889103234341E-1)[&rate=5.553995184695011E-4]:5.284162739177E-2)[&rate=5.553995184695011E-4]:2.037138273269E-1,104[&rate=5.553995184695011E-4]:5.290274219884E-1)[&rate=5.553995184695011E-4]:1.614176792437E-1)[&rate=5.553995184695011E-4]:5.11471996531E-3)[&rate=5.553995184695011E-4]:9.556644938134E-2)[&rate=5.553995184695011E-4]:1.709130741466E-1,((9[&rate=5.553995184695011E-4]:7.079502810776E-1,(((112[&rate=5.553995184695011E-4]:5.353191884598E-1,117[&rate=5.553995184695011E-4]:5.380589144874E-1)[&rate=5.553995184695011E-4]:6.049484233142E-2,(4[&rate=5.553995184695011E-4]:2.040707333243E-1,30[&rate=5.553995184695011E-4]:3.766734730504E-1)[&rate=5.553995184695011E-4]:3.342090508917E-1)[&rate=5.553995184695011E-4]:1.097441188604E-1,((14[&rate=5.553995184695011E-4]:3.578486707431E-1,17[&rate=5.553995184695011E-4]:3.962048351267E-1)[&rate=5.553995184695011E-4]:2.904322561044E-1,113[&rate=5.553995184695011E-4]:6.482809268475E-1)[&rate=5.553995184695011E-4]:5.727722280414E-2)[&rate=5.553995184695011E-4]:1.061130950809E-2)[&rate=5.553995184695011E-4]:1.213078719239E-1,(105[&rate=5.553995184695011E-4]:5.648298888931E-1,110[&rate=5.553995184695011E-4]:5.867476971122E-1)[&rate=5.553995184695011E-4]:2.452501819167E-1)[&rate=5.553995184695011E-4]:1.46479821861E-1)[&rate=5.553995184695011E-4]:1.359182319636E-1,(142[&rate=5.553995184695011E-4]:3.784523534153E-1,((145[&rate=5.553995184695011E-4]:9.000011794931E-2,141[&rate=5.553995184695011E-4]:8.726039192172E-2)[&rate=5.553995184695011E-4]:1.946505137212E-1,144[&rate=5.553995184695011E-4]:2.791711796156E-1)[&rate=5.553995184695011E-4]:9.380172174479E-2)[&rate=5.553995184695011E-4]:9.14025771219E-1)[&rate=5.553995184695011E-4]:5.024191281234E-2,((24[&rate=5.553995184695011E-4]:8.963073378166E-1,((28[&rate=5.553995184695011E-4]:7.353509783066E-1,21[&rate=5.553995184695011E-4]:7.106934440602E-1)[&rate=5.553995184695011E-4]:8.461231068666E-2,1[&rate=5.553995184695011E-4]:3.366191913037E-2)[&rate=5.553995184695011E-4]:8.182350087802E-2)[&rate=5.553995184695011E-4]:2.796310196268E-1,(102[&rate=5.553995184695011E-4]:8.808928756525E-3,((140[&rate=5.553995184695011E-4]:5.401898175092E-1,11[&rate=5.553995184695011E-4]:5.593678997009E-1)[&rate=5.553995184695011E-4]:2.031987759232E-1,(23[&rate=5.553995184695011E-4]:6.958598308623E-1,(25[&rate=5.553995184695011E-4]:2.891121528466E-1,20[&rate=5.553995184695011E-4]:2.699340706549E-1)[&rate=5.553995184695011E-4]:4.177065821253E-1)[&rate=5.553995184695011E-4]:1.51638351611E-1)[&rate=5.553995184695011E-4]:3.119956777899E-1)[&rate=5.553995184695011E-4]:5.485593070484E-3)[&rate=5.553995184695011E-4]:8.185017315385E-2)[&rate=5.553995184695011E-4]:1.443320529855E-1)[&rate=5.553995184695011E-4]:3.046070351743E-1)[&rate=5.553995184695011E-4]:7.573436807089E-1,147[&rate=5.553995184695011E-4]:3.811609019813E-1)[&rate=5.553995184695011E-4]:8.245031719473E-2,97[&rate=5.553995184695011E-4]:3.351959186295E-1)[&rate=5.553995184695011E-4]:1.057481777027E-2)[&rate=5.553995184695011E-4]:3.416358536446E-1)[&rate=5.553995184695011E-4]:1.233417795384E-1)[&rate=5.553995184695011E-4]:1.49785344597E-1)[&rate=5.553995184695011E-4]:2.787687284936E-1)[&rate=5.553995184695011E-4]:1.170413800775E-1,((67[&rate=5.553995184695011E-4]:2.255098074959E-1,(122[&rate=5.553995184695011E-4]:2.372076656626E-1,(124[&rate=5.553995184695011E-4]:2.012072055762E-2,123[&rate=5.553995184695011E-4]:2.285296099475E-2)[&rate=5.553995184695011E-4]:2.143547046678E-1)[&rate=5.553995184695011E-4]:4.89574692174E-1)[&rate=5.553995184695011E-4]:2.496434735963E-1,(66[&rate=5.553995184695011E-4]:2.192369437402E-1,(126[&rate=5.553995184695011E-4]:1.368330088348E0,(((138[&rate=5.553995184695011E-4]:2.100905230475E-1,136[&rate=5.553995184695011E-4]:7.858367373231E-2)[&rate=5.553995184695011E-4]:5.494377248874E-1,135[&rate=5.553995184695011E-4]:5.595282479348E-1)[&rate=5.553995184695011E-4]:2.099805958218E-2,(120[&rate=5.553995184695011E-4]:8.220410747888E-1,119[&rate=5.553995184695011E-4]:9.179314857477E-1)[&rate=5.553995184695011E-4]:1.05400272487E-2)[&rate=5.553995184695011E-4]:1.225561097996E0)[&rate=5.553995184695011E-4]:9.808104507694E-2)[&rate=5.553995184695011E-4]:2.559163373519E-1)[&rate=5.553995184695011E-4]:2.815573355803E-1)[&rate=5.553995184695011E-4]:4.713203507073E-2,((((((29[&rate=5.553995184695011E-4]:6.93335640105E-1,(5[&rate=5.553995184695011E-4]:2.220307591326E-1,12[&rate=5.553995184695011E-4]:2.60386923516E-1)[&rate=5.553995184695011E-4]:3.260994015204E-1)[&rate=5.553995184695011E-4]:1.098749447264E-1,103[&rate=5.553995184695011E-4]:5.703338725025E-1)[&rate=5.553995184695011E-4]:1.485432934727E0,52[&rate=5.553995184695011E-4]:3.914730726688E-1)[&rate=5.553995184695011E-4]:1.840217726722E-1,(((((81[&rate=5.553995184695011E-4]:2.879925227229E-1,80[&rate=5.553995184695011E-4]:2.879925227229E-1)[&rate=5.553995184695011E-4]:9.021428552659E-2,71[&rate=5.553995184695011E-4]:3.590287260577E-1)[&rate=5.553995184695011E-4]:2.859123270566E-1,((82[&rate=5.553995184695011E-4]:3.762494874709E-1,(79[&rate=5.553995184695011E-4]:1.286413612826E-1,(78[&rate=5.553995184695011E-4]:4.124249960048E-2,72[&rate=5.553995184695011E-4]:1.932469138116E-2)[&rate=5.553995184695011E-4]:8.739886168211E-2)[&rate=5.553995184695011E-4]:2.393889481063E-1)[&rate=5.553995184695011E-4]:1.217971984722E-1,(77[&rate=5.553995184695011E-4]:4.389620536087E-1,73[&rate=5.553995184695011E-4]:4.444415056634E-1)[&rate=5.553995184695011E-4]:8.648189260847E-2)[&rate=5.553995184695011E-4]:1.825108055272E-1)[&rate=5.553995184695011E-4]:1.172637329447E-1,(((76[&rate=5.553995184695011E-4]:4.650970215855E-1,74[&rate=5.553995184695011E-4]:4.650970215855E-1)[&rate=5.553995184695011E-4]:9.682718667109E-2,70[&rate=5.553995184695011E-4]:5.235680438731E-1)[&rate=5.553995184695011E-4]:4.648552451651E-2,75[&rate=5.553995184695011E-4]:6.084097327731E-1)[&rate=5.553995184695011E-4]:2.222882039708E-1)[&rate=5.553995184695011E-4]:4.53765086917E-1,(53[&rate=5.553995184695011E-4]:3.863713078667E-1,((133[&rate=5.553995184695011E-4]:4.346349079425E-1,137[&rate=5.553995184695011E-4]:4.757307983536E-1)[&rate=5.553995184695011E-4]:4.779220713918E-3,134[&rate=5.553995184695011E-4]:4.092771423553E-1)[&rate=5.553995184695011E-4]:7.290366761785E-1)[&rate=5.553995184695011E-4]:1.51628657182E-1)[&rate=5.553995184695011E-4]:2.929815898087E-2)[&rate=5.553995184695011E-4]:5.420005790677E-1,125[&rate=5.553995184695011E-4]:8.989161894361E-1)[&rate=5.553995184695011E-4]:4.113271883414E-1,((((56[&rate=5.553995184695011E-4]:2.38934277012E-1,55[&rate=5.553995184695011E-4]:2.38934277012E-1)[&rate=5.553995184695011E-4]:4.992867478091E-2,(58[&rate=5.553995184695011E-4]:2.404786724664E-1,((54[&rate=5.553995184695011E-4]:6.908561106138E-2,37[&rate=5.553995184695011E-4]:1.455883433018E-1)[&rate=5.553995184695011E-4]:5.828357012019E-2,59[&rate=5.553995184695011E-4]:1.656205473018E-1)[&rate=5.553995184695011E-4]:5.573244210446E-2)[&rate=5.553995184695011E-4]:7.570668369829E-2)[&rate=5.553995184695011E-4]:4.914239624005E-2,57[&rate=5.553995184695011E-4]:3.489343097817E-1)[&rate=5.553995184695011E-4]:2.66503365838E-1,68[&rate=5.553995184695011E-4]:5.635251073136E-1)[&rate=5.553995184695011E-4]:5.800516037972E-1)[&rate=5.553995184695011E-4]:2.079865784047E-1)[&rate=5.553995184695011E-4]:8.734587366454E-2,34[&rate=5.553995184695011E-4]:2.817482677766E-2)[&rate=5.553995184695011E-4]:9.087318257196E-2);
tree STATE_47160000 [&joint=-20981.416629606934,lnP=-20981.416629606934] = [&R] (33[&rate=5.818541532862143E-4]:6.845928261782E-2,((34[&rate=5.818541532862143E-4]:1.118065202762E-2,((((((52[&rate=5.818541532862143E-4]:3.749977087789E-1,((29[&rate=5.818541532862143E-4]:5.738816206332E-1,(5[&rate=5.818541532862143E-4]:1.434560815137E-1,12[&rate=5.818541532862143E-4]:1.818122458971E-1)[&rate=5.818541532862143E-4]:2.852200596675E-1)[&rate=5.818541532862143E-4]:1.339470271181E-1,103[&rate=5.818541532862143E-4]:4.749519354225E-1)[&rate=5.818541532862143E-4]:1.564339507917E0)[&rate=5.818541532862143E-4]:5.896096813448E-1,((((134[&rate=5.818541532862143E-4]:2.980908568647E-1,137[&rate=5.818541532862143E-4]:3.69323733577E-1)[&rate=5.818541532862143E-4]:3.747603092379E-1,133[&rate=5.818541532862143E-4]:7.029881524038E-1)[&rate=5.818541532862143E-4]:8.955452683896E-1,(((71[&rate=5.818541532862143E-4]:2.1252137014E-1,(80[&rate=5.818541532862143E-4]:1.465498973728E-1,81[&rate=5.818541532862143E-4]:1.465498973728E-1)[&rate=5.818541532862143E-4]:8.514955495894E-2)[&rate=5.818541532862143E-4]:1.37809477661E-1,(73[&rate=5.818541532862143E-4]:3.698028985216E-1,(77[&rate=5.818541532862143E-4]:3.081034704656E-1,(79[&rate=5.818541532862143E-4]:1.788756380847E-1,((72[&rate=5.818541532862143E-4]:3.289329193177E-2,78[&rate=5.818541532862143E-4]:5.481110015109E-2)[&rate=5.818541532862143E-4]:1.042870957997E-1,82[&rate=5.818541532862143E-4]:1.673173740329E-1)[&rate=5.818541532862143E-4]:1.977744213388E-2)[&rate=5.818541532862143E-4]:9.361139402487E-2)[&rate=5.818541532862143E-4]:5.621997600122E-2)[&rate=5.818541532862143E-4]:4.902109996429E-2)[&rate=5.818541532862143E-4]:2.761729380579E-1,(75[&rate=5.818541532862143E-4]:5.765736768081E-1,(70[&rate=5.818541532862143E-4]:4.007627516264E-1,(74[&rate=5.818541532862143E-4]:3.490110281259E-1,76[&rate=5.818541532862143E-4]:3.490110281259E-1)[&rate=5.818541532862143E-4]:9.010788788399E-2)[&rate=5.818541532862143E-4]:1.374547607983E-1)[&rate=5.818541532862143E-4]:1.184232597357E-1)[&rate=5.818541532862143E-4]:8.679200458935E-1)[&rate=5.818541532862143E-4]:6.081022937893E-2,53[&rate=5.818541532862143E-4]:8.772641532041E-1)[&rate=5.818541532862143E-4]:7.91465156081E-2)[&rate=5.818541532862143E-4]:3.184772204406E-1,125[&rate=5.818541532862143E-4]:1.064505375592E0)[&rate=5.818541532862143E-4]:1.701223520542E-1,((((56[&rate=5.818541532862143E-4]:2.25658370349E-1,55[&rate=5.818541532862143E-4]:2.25658370349E-1)[&rate=5.818541532862143E-4]:1.373074639376E-1,((54[&rate=5.818541532862143E-4]:3.752445433538E-2,37[&rate=5.818541532862143E-4]:1.140271865758E-1)[&rate=5.818541532862143E-4]:1.318551560915E-1,(57[&rate=5.818541532862143E-4]:7.089683120415E-2,58[&rate=5.818541532862143E-4]:8.729027382714E-2)[&rate=5.818541532862143E-4]:1.394663857801E-1)[&rate=5.818541532862143E-4]:1.635315790512E-1)[&rate=5.818541532862143E-4]:1.026409701198E-1,59[&rate=5.818541532862143E-4]:4.73803525718E-1)[&rate=5.818541532862143E-4]:1.644672745509E-1,68[&rate=5.818541532862143E-4]:5.890904724E-1)[&rate=5.818541532862143E-4]:4.788705885791E-1)[&rate=5.818541532862143E-4]:1.925073182002E-1,(((122[&rate=5.818541532862143E-4]:4.15822414704E-1,(124[&rate=5.818541532862143E-4]:3.740647893393E-3,123[&rate=5.818541532862143E-4]:6.472888330519E-3)[&rate=5.818541532862143E-4]:4.093495263735E-1)[&rate=5.818541532862143E-4]:4.353616288562E-1,67[&rate=5.818541532862143E-4]:3.499114932195E-1)[&rate=5.818541532862143E-4]:1.853358077272E-1,((((138[&rate=5.818541532862143E-4]:2.218068793027E-1,136[&rate=5.818541532862143E-4]:9.03000299875E-2)[&rate=5.818541532862143E-4]:4.098161777615E-1,135[&rate=5.818541532862143E-4]:4.316230570642E-1)[&rate=5.818541532862143E-4]:7.48723432188E-1,((119[&rate=5.818541532862143E-4]:1.127630821925E0,120[&rate=5.818541532862143E-4]:1.031740410966E0)[&rate=5.818541532862143E-4]:3.356603470156E-1,126[&rate=5.818541532862143E-4]:6.775886462968E-1)[&rate=5.818541532862143E-4]:6.500052579097E-2)[&rate=5.818541532862143E-4]:8.881318043117E-1,66[&rate=5.818541532862143E-4]:3.835467867145E-1)[&rate=5.818541532862143E-4]:1.517005142323E-1)[&rate=5.818541532862143E-4]:1.775004404602E-1)[&rate=5.818541532862143E-4]:2.239518354229E-2,((((((65[&rate=5.818541532862143E-4]:2.843101058299E-1,((60[&rate=5.818541532862143E-4]:7.920918316743E-2,64[&rate=5.818541532862143E-4]:2.298941146741E-1)[&rate=5.818541532862143E-4]:1.697006678401E-1,62[&rate=5.818541532862143E-4]:4.406906729252E-1)[&rate=5.818541532862143E-4]:3.540025482237E-2)[&rate=5.818541532862143E-4]:6.087849178041E-1,(61[&rate=5.818541532862143E-4]:2.256641529888E-1,63[&rate=5.818541532862143E-4]:1.845682625778E-1)[&rate=5.818541532862143E-4]:8.592116925629E-1)[&rate=5.818541532862143E-4]:7.66237851995E-1,(128[&rate=5.818541532862143E-4]:1.02360834803E0,((118[&rate=5.818541532862143E-4]:6.003507843454E-1,69[&rate=5.818541532862143E-4]:6.11309688455E-1)[&rate=5.818541532862143E-4]:2.361605491268E-1,((129[&rate=5.818541532862143E-4]:3.27234589905E-2,132[&rate=5.818541532862143E-4]:3.546318501785E-2)[&rate=5.818541532862143E-4]:6.043873041816E-2,(131[&rate=5.818541532862143E-4]:6.953809106357E-2,130[&rate=5.818541532862143E-4]:6.679836503621E-2)[&rate=5.818541532862143E-4]:2.636382437245E-2)[&rate=5.818541532862143E-4]:6.063628426936E-1)[&rate=5.818541532862143E-4]:3.268230419548E-1)[&rate=5.818541532862143E-4]:6.877793221197E-1)[&rate=5.818541532862143E-4]:8.045299494741E-2,(45[&rate=5.818541532862143E-4]:8.183186504873E-1,((43[&rate=5.818541532862143E-4]:6.528030196331E-1,(46[&rate=5.818541532862143E-4]:4.403039294095E-1,(41[&rate=5.818541532862143E-4]:3.391175446425E-1,(48[&rate=5.818541532862143E-4]:7.658224823323E-2,42[&rate=5.818541532862143E-4]:3.833088211301E-2)[&rate=5.818541532862143E-4]:3.062511434037E-1)[&rate=5.818541532862143E-4]:4.654157602407E-2)[&rate=5.818541532862143E-4]:2.124990902235E-1)[&rate=5.818541532862143E-4]:1.238145386778E-1,(51[&rate=5.818541532862143E-4]:6.036545304519E-1,((49[&rate=5.818541532862143E-4]:4.828187050586E-1,50[&rate=5.818541532862143E-4]:4.828187050586E-1)[&rate=5.818541532862143E-4]:9.643634056437E-2,(47[&rate=5.818541532862143E-4]:2.219350902106E-1,44[&rate=5.818541532862143E-4]:2.164706093363E-1)[&rate=5.818541532862143E-4]:3.901068406581E-1)[&rate=5.818541532862143E-4]:1.893500395464E-2)[&rate=5.818541532862143E-4]:1.456406234874E-1)[&rate=5.818541532862143E-4]:4.989781348786E-2)[&rate=5.818541532862143E-4]:2.001258023181E-1)[&rate=5.818541532862143E-4]:1.139354027456E-1,(((36[&rate=5.818541532862143E-4]:1.668612026006E-1,127[&rate=5.818541532862143E-4]:2.687409147806E0)[&rate=5.818541532862143E-4]:6.423742363253E-2,121[&rate=5.818541532862143E-4]:2.310550681028E0)[&rate=5.818541532862143E-4]:1.932946351372E-2,35[&rate=5.818541532862143E-4]:2.038527472811E-1)[&rate=5.818541532862143E-4]:1.731561972735E-1)[&rate=5.818541532862143E-4]:2.746833742755E-1,(38[&rate=5.818541532862143E-4]:1.117764619214E0,(((((101[&rate=5.818541532862143E-4]:7.054381379331E-1,(((((((115[&rate=5.818541532862143E-4]:4.736989745325E-1,(13[&rate=5.818541532862143E-4]:5.495287237438E-1,19[&rate=5.818541532862143E-4]:5.878848881275E-1)[&rate=5.818541532862143E-4]:6.36203161055E-3)[&rate=5.818541532862143E-4]:1.44703876224E-1,(108[&rate=5.818541532862143E-4]:3.631554279492E-1,(109[&rate=5.818541532862143E-4]:2.672518639164E-1,(114[&rate=5.818541532862143E-4]:1.792527383225E-1,107[&rate=5.818541532862143E-4]:2.395267109253E-1)[&rate=5.818541532862143E-4]:8.547070799426E-3)[&rate=5.818541532862143E-4]:1.178213722519E-1)[&rate=5.818541532862143E-4]:3.127816693828E-1)[&rate=5.818541532862143E-4]:1.484649678732E-1,((148[&rate=5.818541532862143E-4]:3.264606771353E-1,143[&rate=5.818541532862143E-4]:3.237209511079E-1)[&rate=5.818541532862143E-4]:3.435220319851E-1,(((104[&rate=5.818541532862143E-4]:1.785545526178E-1,(106[&rate=5.818541532862143E-4]:7.738716489566E-2,111[&rate=5.818541532862143E-4]:9.382552106003E-2)[&rate=5.818541532862143E-4]:1.011673877222E-1)[&rate=5.818541532862143E-4]:3.431918618654E-1,139[&rate=5.818541532862143E-4]:7.13527236401E-1)[&rate=5.818541532862143E-4]:4.37676371157E-2,116[&rate=5.818541532862143E-4]:5.052400789962E-1)[&rate=5.818541532862143E-4]:1.263864657405E-1)[&rate=5.818541532862143E-4]:1.35241273893E-1)[&rate=5.818541532862143E-4]:1.359735451501E-1,(((((112[&rate=5.818541532862143E-4]:1.301136560509E-1,117[&rate=5.818541532862143E-4]:1.328533820785E-1)[&rate=5.818541532862143E-4]:4.931873721127E-1,9[&rate=5.818541532862143E-4]:6.150818500815E-1)[&rate=5.818541532862143E-4]:6.031073711982E-2,(4[&rate=5.818541532862143E-4]:1.760494755222E-2,30[&rate=5.818541532862143E-4]:1.902076872782E-1)[&rate=5.818541532862143E-4]:6.08472571156E-1)[&rate=5.818541532862143E-4]:7.808008522835E-2,(14[&rate=5.818541532862143E-4]:4.497006317812E-1,17[&rate=5.818541532862143E-4]:4.880567961649E-1)[&rate=5.818541532862143E-4]:3.119912187306E-1)[&rate=5.818541532862143E-4]:8.192348654665E-2,(113[&rate=5.818541532862143E-4]:8.143582209584E-1,(105[&rate=5.818541532862143E-4]:3.701249759686E-1,110[&rate=5.818541532862143E-4]:3.920427841877E-1)[&rate=5.818541532862143E-4]:4.168359847159E-1)[&rate=5.818541532862143E-4]:2.925711610005E-2)[&rate=5.818541532862143E-4]:1.414178075432E-1)[&rate=5.818541532862143E-4]:1.139018663955E-1,(142[&rate=5.818541532862143E-4]:5.576017093526E-1,(141[&rate=5.818541532862143E-4]:2.04695197525E-1,(144[&rate=5.818541532862143E-4]:1.947296746202E-1,145[&rate=5.818541532862143E-4]:2.002091266752E-1)[&rate=5.818541532862143E-4]:7.225796877354E-3)[&rate=5.818541532862143E-4]:3.501667858001E-1)[&rate=5.818541532862143E-4]:7.139360413708E-1)[&rate=5.818541532862143E-4]:6.088633706309E-2,((102[&rate=5.818541532862143E-4]:4.040971753877E-2,(((21[&rate=5.818541532862143E-4]:7.999231011402E-1,28[&rate=5.818541532862143E-4]:8.245806353866E-1)[&rate=5.818541532862143E-4]:3.888019036417E-2,1[&rate=5.818541532862143E-4]:7.715945588786E-2)[&rate=5.818541532862143E-4]:3.599494804033E-2,24[&rate=5.818541532862143E-4]:8.939763217364E-1)[&rate=5.818541532862143E-4]:3.080772314187E-1)[&rate=5.818541532862143E-4]:3.452512568766E-2,((11[&rate=5.818541532862143E-4]:6.184495679978E-1,140[&rate=5.818541532862143E-4]:5.992714858061E-1)[&rate=5.818541532862143E-4]:1.276040978316E-1,(23[&rate=5.818541532862143E-4]:7.063937094619E-1,(20[&rate=5.818541532862143E-4]:5.199130605185E-1,25[&rate=5.818541532862143E-4]:5.390911427102E-1)[&rate=5.818541532862143E-4]:1.782614708614E-1)[&rate=5.818541532862143E-4]:1.245914632167E-1)[&rate=5.818541532862143E-4]:3.946346020545E-1)[&rate=5.818541532862143E-4]:1.091390209424E-2)[&rate=5.818541532862143E-4]:3.167111280649E-1,(((6[&rate=5.818541532862143E-4]:5.52545786873E-1,(10[&rate=5.818541532862143E-4]:3.722296280694E-1,15[&rate=5.818541532862143E-4]:4.105857924529E-1)[&rate=5.818541532862143E-4]:1.96754514968E-1)[&rate=5.818541532862143E-4]:2.827550358068E-2,(18[&rate=5.818541532862143E-4]:6.177242048786E-1,3[&rate=5.818541532862143E-4]:5.02655711728E-1)[&rate=5.818541532862143E-4]:2.611078420527E-2)[&rate=5.818541532862143E-4]:2.748578899338E-1,((89[&rate=5.818541532862143E-4]:9.644396316251E-2,88[&rate=5.818541532862143E-4]:8.27453330255E-2)[&rate=5.818541532862143E-4]:6.594029842047E-1,(87[&rate=5.818541532862143E-4]:4.216947632276E-1,(((86[&rate=5.818541532862143E-4]:3.877271216763E-2,85[&rate=5.818541532862143E-4]:3.877271216763E-2)[&rate=5.818541532862143E-4]:2.577234154275E-2,(83[&rate=5.818541532862143E-4]:2.118407713234E-2,(84[&rate=5.818541532862143E-4]:2.046659423434E-2,93[&rate=5.818541532862143E-4]:3.416522437135E-2)[&rate=5.818541532862143E-4]:7.17482898004E-4)[&rate=5.818541532862143E-4]:4.336097657804E-2)[&rate=5.818541532862143E-4]:1.289139729635E-1,(92[&rate=5.818541532862143E-4]:8.953409889658E-2,(91[&rate=5.818541532862143E-4]:5.517714842189E-2,90[&rate=5.818541532862143E-4]:5.517714842189E-2)[&rate=5.818541532862143E-4]:3.435695047469E-2)[&rate=5.818541532862143E-4]:1.176235579144E-1)[&rate=5.818541532862143E-4]:2.282357365537E-1)[&rate=5.818541532862143E-4]:3.204535540026E-1)[&rate=5.818541532862143E-4]:6.012020960339E-1)[&rate=5.818541532862143E-4]:5.961957614912E-1)[&rate=5.818541532862143E-4]:3.083577166025E-1)[&rate=5.818541532862143E-4]:8.024706300575E-1,97[&rate=5.818541532862143E-4]:4.637063576306E-1)[&rate=5.818541532862143E-4]:3.482360434226E-1,16[&rate=5.818541532862143E-4]:2.968473578537E0)[&rate=5.818541532862143E-4]:1.6098470816E-2,(((2[&rate=5.818541532862143E-4]:8.331982253821E-1,(((26[&rate=5.818541532862143E-4]:4.972730305267E-1,(7[&rate=5.818541532862143E-4]:1.035328430417E-1,8[&rate=5.818541532862143E-4]:1.035328430417E-1)[&rate=5.818541532862143E-4]:2.868908724165E-1)[&rate=5.818541532862143E-4]:1.139763469975E-1,(22[&rate=5.818541532862143E-4]:3.636750235205E-1,27[&rate=5.818541532862143E-4]:3.801133796849E-1)[&rate=5.818541532862143E-4]:2.36615449894E-1)[&rate=5.818541532862143E-4]:7.857776286404E-2,31[&rate=5.818541532862143E-4]:7.336627568266E-1)[&rate=5.818541532862143E-4]:3.269327288296E-1)[&rate=5.818541532862143E-4]:1.735824431286E0,147[&rate=5.818541532862143E-4]:6.696739030189E-1)[&rate=5.818541532862143E-4]:1.071733860087E-1,(39[&rate=5.818541532862143E-4]:5.803171348699E-1,146[&rate=5.818541532862143E-4]:7.005357141048E-1)[&rate=5.818541532862143E-4]:1.391531049775E-1)[&rate=5.818541532862143E-4]:1.796088833881E-1)[&rate=5.818541532862143E-4]:1.465444506679E-1,((((96[&rate=5.818541532862143E-4]:3.959785644475E-1,99[&rate=5.818541532862143E-4]:4.314976901304E-1)[&rate=5.818541532862143E-4]:2.491701272279E-1,98[&rate=5.818541532862143E-4]:6.588098938611E-1)[&rate=5.818541532862143E-4]:2.737570782401E-2,((94[&rate=5.818541532862143E-4]:1.667216384376E-1,100[&rate=5.818541532862143E-4]:1.667216384376E-1)[&rate=5.818541532862143E-4]:1.490020325478E-1,95[&rate=5.818541532862143E-4]:4.004231245374E-1)[&rate=5.818541532862143E-4]:2.966914388964E-1)[&rate=5.818541532862143E-4]:3.501709482666E-1,40[&rate=5.818541532862143E-4]:9.079412494054E-1)[&rate=5.818541532862143E-4]:1.376823244978E-1)[&rate=5.818541532862143E-4]:1.404470562399E-1)[&rate=5.818541532862143E-4]:1.362931461316E-1)[&rate=5.818541532862143E-4]:8.345060611911E-2)[&rate=5.818541532862143E-4]:1.390514257084E-1)[&rate=5.818541532862143E-4]:6.476181764549E-2,32[&rate=5.818541532862143E-4]:5.402466145402E-2)[&rate=5.818541532862143E-4]:8.955169109078E-3);
tree STATE_47250000 [&joint=-20982.786395320916,lnP=-20982.786395320916] = [&R] ((((((127[&rate=5.936597039104803E-4]:1.973958366373E0,121[&rate=5.936597039104803E-4]:1.532862475962E0)[&rate=5.936597039104803E-4]:6.30656550094E-1,(36[&rate=5.936597039104803E-4]:5.588710219178E-2,35[&rate=5.936597039104803E-4]:9.311759726024E-3)[&rate=5.936597039104803E-4]:2.817986907002E-2)[&rate=5.936597039104803E-4]:3.482600752678E-1,((((((64[&rate=5.936597039104803E-4]:2.403080221483E-1,60[&rate=5.936597039104803E-4]:8.962309064163E-2)[&rate=5.936597039104803E-4]:1.284698056112E-1,62[&rate=5.936597039104803E-4]:4.098737181706E-1)[&rate=5.936597039104803E-4]:1.41200546051E-2,65[&rate=5.936597039104803E-4]:2.322129508579E-1)[&rate=5.936597039104803E-4]:4.126470259415E-1,(61[&rate=5.936597039104803E-4]:1.234049011115E-1,63[&rate=5.936597039104803E-4]:8.230901070046E-2)[&rate=5.936597039104803E-4]:7.132358976057E-1)[&rate=5.936597039104803E-4]:6.844487945815E-1,(128[&rate=5.936597039104803E-4]:1.335125280343E0,(69[&rate=5.936597039104803E-4]:7.593551505964E-1,(118[&rate=5.936597039104803E-4]:4.547813579589E-1,(131[&rate=5.936597039104803E-4]:1.477658651553E-1,((132[&rate=5.936597039104803E-4]:8.892655614653E-2,129[&rate=5.936597039104803E-4]:8.618683011917E-2)[&rate=5.936597039104803E-4]:4.461980886423E-3,130[&rate=5.936597039104803E-4]:9.06488110056E-2)[&rate=5.936597039104803E-4]:5.43773281223E-2)[&rate=5.936597039104803E-4]:1.72768917461E-1)[&rate=5.936597039104803E-4]:2.936148885279E-1)[&rate=5.936597039104803E-4]:7.264550612533E-1)[&rate=5.936597039104803E-4]:4.623828555868E-2)[&rate=5.936597039104803E-4]:2.802040374053E-1,(45[&rate=5.936597039104803E-4]:6.448749180638E-1,(((49[&rate=5.936597039104803E-4]:5.117886600462E-1,50[&rate=5.936597039104803E-4]:5.117886600462E-1)[&rate=5.936597039104803E-4]:4.961802058346E-3,((51[&rate=5.936597039104803E-4]:3.726421123828E-1,47[&rate=5.936597039104803E-4]:3.999645167543E-1)[&rate=5.936597039104803E-4]:1.455177913487E-1,44[&rate=5.936597039104803E-4]:5.400178272287E-1)[&rate=5.936597039104803E-4]:4.05503924733E-3)[&rate=5.936597039104803E-4]:3.551033627009E-2,((43[&rate=5.936597039104803E-4]:3.855306939527E-1,46[&rate=5.936597039104803E-4]:3.855306939527E-1)[&rate=5.936597039104803E-4]:8.613779130838E-2,((42[&rate=5.936597039104803E-4]:1.501762237484E-1,41[&rate=5.936597039104803E-4]:1.447117428742E-1)[&rate=5.936597039104803E-4]:1.884222473262E-1,48[&rate=5.936597039104803E-4]:3.768498371949E-1)[&rate=5.936597039104803E-4]:8.388968631771E-2)[&rate=5.936597039104803E-4]:1.133791983593E-1)[&rate=5.936597039104803E-4]:6.802395575476E-2)[&rate=5.936597039104803E-4]:2.432964729516E-1)[&rate=5.936597039104803E-4]:2.529512240448E-1)[&rate=5.936597039104803E-4]:2.335328341783E-1,(38[&rate=5.936597039104803E-4]:6.538795042119E-1,(((40[&rate=5.936597039104803E-4]:6.047280175677E-1,(97[&rate=5.936597039104803E-4]:5.216195335877E-1,(((98[&rate=5.936597039104803E-4]:6.51659491508E-1,((94[&rate=5.936597039104803E-4]:2.410185352511E-1,100[&rate=5.936597039104803E-4]:2.410185352511E-1)[&rate=5.936597039104803E-4]:2.196866311162E-1,95[&rate=5.936597039104803E-4]:5.454046199193E-1)[&rate=5.936597039104803E-4]:1.171838333374E-1)[&rate=5.936597039104803E-4]:3.639228673387E-2,(96[&rate=5.936597039104803E-4]:2.749878405269E-1,99[&rate=5.936597039104803E-4]:3.105069662098E-1)[&rate=5.936597039104803E-4]:3.994027355293E-1)[&rate=5.936597039104803E-4]:3.29754040893E-2,(101[&rate=5.936597039104803E-4]:1.182814068198E0,(((((((((106[&rate=5.936597039104803E-4]:4.05456031861E-1,(111[&rate=5.936597039104803E-4]:1.237738672916E-2,139[&rate=5.936597039104803E-4]:1.877198524825E-1)[&rate=5.936597039104803E-4]:4.095170012962E-1)[&rate=5.936597039104803E-4]:3.648846663568E-3,104[&rate=5.936597039104803E-4]:4.091048785245E-1)[&rate=5.936597039104803E-4]:3.142820418675E-1,116[&rate=5.936597039104803E-4]:6.631129477893E-1)[&rate=5.936597039104803E-4]:7.615553344657E-2,(148[&rate=5.936597039104803E-4]:3.912724857888E-1,143[&rate=5.936597039104803E-4]:3.885327597614E-1)[&rate=5.936597039104803E-4]:3.863521598308E-1)[&rate=5.936597039104803E-4]:2.875966072112E-1,((108[&rate=5.936597039104803E-4]:5.26726209652E-1,(107[&rate=5.936597039104803E-4]:3.823487404665E-1,(109[&rate=5.936597039104803E-4]:3.798229083278E-1,114[&rate=5.936597039104803E-4]:3.003708535333E-1)[&rate=5.936597039104803E-4]:2.170391433043E-2)[&rate=5.936597039104803E-4]:1.471171952129E-1)[&rate=5.936597039104803E-4]:4.678057699219E-1,((13[&rate=5.936597039104803E-4]:6.199237842624E-1,19[&rate=5.936597039104803E-4]:6.582799486461E-1)[&rate=5.936597039104803E-4]:1.10248055329E-1,115[&rate=5.936597039104803E-4]:6.479800587696E-1)[&rate=5.936597039104803E-4]:2.890176742289E-1)[&rate=5.936597039104803E-4]:8.986735544854E-2)[&rate=5.936597039104803E-4]:1.47323695332E-1,(((110[&rate=5.936597039104803E-4]:5.840548495233E-1,105[&rate=5.936597039104803E-4]:5.621370413042E-1)[&rate=5.936597039104803E-4]:2.002522856592E-1,((4[&rate=5.936597039104803E-4]:4.710648856958E-2,30[&rate=5.936597039104803E-4]:2.197092282956E-1)[&rate=5.936597039104803E-4]:6.376033912126E-1,(112[&rate=5.936597039104803E-4]:6.774960340794E-1,9[&rate=5.936597039104803E-4]:6.692768559973E-1)[&rate=5.936597039104803E-4]:6.4748092278E-2)[&rate=5.936597039104803E-4]:4.754246087979E-2)[&rate=5.936597039104803E-4]:4.675859059215E-2,((113[&rate=5.936597039104803E-4]:4.339791057775E-1,117[&rate=5.936597039104803E-4]:4.367188318051E-1)[&rate=5.936597039104803E-4]:3.82291682923E-1,(14[&rate=5.936597039104803E-4]:5.521795994752E-1,17[&rate=5.936597039104803E-4]:5.905357638588E-1)[&rate=5.936597039104803E-4]:2.640911892253E-1)[&rate=5.936597039104803E-4]:2.027438912888E-2)[&rate=5.936597039104803E-4]:4.198353867715E-1)[&rate=5.936597039104803E-4]:8.868593754785E-2,(((((20[&rate=5.936597039104803E-4]:4.210660381844E-1,25[&rate=5.936597039104803E-4]:4.402441203761E-1)[&rate=5.936597039104803E-4]:6.931001937093E-2,23[&rate=5.936597039104803E-4]:4.985952356374E-1)[&rate=5.936597039104803E-4]:1.583856711611E-1,(11[&rate=5.936597039104803E-4]:3.216513930783E-1,140[&rate=5.936597039104803E-4]:3.024733108866E-1)[&rate=5.936597039104803E-4]:2.50398006871E-1)[&rate=5.936597039104803E-4]:5.329524483543E-1,(24[&rate=5.936597039104803E-4]:8.696288790802E-1,(1[&rate=5.936597039104803E-4]:2.151891165931E-2,(21[&rate=5.936597039104803E-4]:5.884663258168E-1,28[&rate=5.936597039104803E-4]:6.131238600632E-1)[&rate=5.936597039104803E-4]:1.94696421459E-1)[&rate=5.936597039104803E-4]:6.728804961268E-2)[&rate=5.936597039104803E-4]:3.312633801823E-1)[&rate=5.936597039104803E-4]:1.266620125865E-1,102[&rate=5.936597039104803E-4]:1.659104362327E-1)[&rate=5.936597039104803E-4]:1.051834631765E-1)[&rate=5.936597039104803E-4]:4.483349659626E-2,(142[&rate=5.936597039104803E-4]:2.977933775639E-1,((141[&rate=5.936597039104803E-4]:1.062648545228E-1,145[&rate=5.936597039104803E-4]:1.090045805504E-1)[&rate=5.936597039104803E-4]:8.812439417331E-2,144[&rate=5.936597039104803E-4]:1.916495226688E-1)[&rate=5.936597039104803E-4]:1.006644028401E-1)[&rate=5.936597039104803E-4]:1.264709360907E0)[&rate=5.936597039104803E-4]:1.324216775774E-1,(((10[&rate=5.936597039104803E-4]:5.66082499852E-1,15[&rate=5.936597039104803E-4]:6.044386642355E-1)[&rate=5.936597039104803E-4]:2.12868808351E-1,(6[&rate=5.936597039104803E-4]:6.920927743388E-1,(18[&rate=5.936597039104803E-4]:6.170711415286E-1,3[&rate=5.936597039104803E-4]:5.02002648378E-1)[&rate=5.936597039104803E-4]:1.380353314403E-1)[&rate=5.936597039104803E-4]:7.042017769985E-2)[&rate=5.936597039104803E-4]:1.292404994182E-1,((89[&rate=5.936597039104803E-4]:2.519865103972E-1,88[&rate=5.936597039104803E-4]:2.382878802602E-1)[&rate=5.936597039104803E-4]:1.893943178948E-1,(87[&rate=5.936597039104803E-4]:2.356508596303E-1,((92[&rate=5.936597039104803E-4]:2.101954620403E-1,(90[&rate=5.936597039104803E-4]:7.76581821999E-2,91[&rate=5.936597039104803E-4]:7.76581821999E-2)[&rate=5.936597039104803E-4]:1.325372798404E-1)[&rate=5.936597039104803E-4]:2.955728508111E-2,((((84[&rate=5.936597039104803E-4]:5.838845113938E-2,85[&rate=5.936597039104803E-4]:5.838845113938E-2)[&rate=5.936597039104803E-4]:1.698776367054E-2,86[&rate=5.936597039104803E-4]:7.537621480992E-2)[&rate=5.936597039104803E-4]:1.971641111275E-2,93[&rate=5.936597039104803E-4]:1.087912560597E-1)[&rate=5.936597039104803E-4]:1.000599768472E-1,83[&rate=5.936597039104803E-4]:1.951526027699E-1)[&rate=5.936597039104803E-4]:3.090151421449E-2)[&rate=5.936597039104803E-4]:9.59674264592E-3)[&rate=5.936597039104803E-4]:1.920313385247E-1)[&rate=5.936597039104803E-4]:9.517424861785E-1)[&rate=5.936597039104803E-4]:6.059106906191E-1)[&rate=5.936597039104803E-4]:7.399444466698E-1)[&rate=5.936597039104803E-4]:3.829619725809E-1)[&rate=5.936597039104803E-4]:4.59031690494E-5)[&rate=5.936597039104803E-4]:1.207023261384E-2)[&rate=5.936597039104803E-4]:1.010678845488E-3,((146[&rate=5.936597039104803E-4]:6.897514361089E-1,((((22[&rate=5.936597039104803E-4]:6.277783576466E-1,27[&rate=5.936597039104803E-4]:6.442167138109E-1)[&rate=5.936597039104803E-4]:2.161709938697E-1,((26[&rate=5.936597039104803E-4]:6.453831315003E-1,(7[&rate=5.936597039104803E-4]:2.645648671716E-1,8[&rate=5.936597039104803E-4]:2.645648671716E-1)[&rate=5.936597039104803E-4]:2.739689492602E-1)[&rate=5.936597039104803E-4]:1.526597913187E-1,31[&rate=5.936597039104803E-4]:8.418785392574E-1)[&rate=5.936597039104803E-4]:5.686533280692E-2)[&rate=5.936597039104803E-4]:4.545356304309E-1,2[&rate=5.936597039104803E-4]:1.125882242221E0)[&rate=5.936597039104803E-4]:1.195027880664E0,39[&rate=5.936597039104803E-4]:3.641843200554E-1)[&rate=5.936597039104803E-4]:2.053485368186E-1)[&rate=5.936597039104803E-4]:2.197398141364E-3,147[&rate=5.936597039104803E-4]:6.291073041957E-1)[&rate=5.936597039104803E-4]:3.400844139782E-2)[&rate=5.936597039104803E-4]:1.178347606751E-2,16[&rate=5.936597039104803E-4]:2.703015098598E0)[&rate=5.936597039104803E-4]:1.046633426602E-1)[&rate=5.936597039104803E-4]:5.677704805458E-1)[&rate=5.936597039104803E-4]:1.868775677066E-1,(((((((137[&rate=5.936597039104803E-4]:5.067359879285E-1,134[&rate=5.936597039104803E-4]:4.355031112163E-1)[&rate=5.936597039104803E-4]:6.764097671757E-2,133[&rate=5.936597039104803E-4]:5.33281074235E-1)[&rate=5.936597039104803E-4]:8.448675486916E-1,(((29[&rate=5.936597039104803E-4]:5.203493633805E-1,(5[&rate=5.936597039104803E-4]:1.744969399674E-1,12[&rate=5.936597039104803E-4]:2.128531043508E-1)[&rate=5.936597039104803E-4]:2.006469439611E-1)[&rate=5.936597039104803E-4]:6.401988510169E-2,103[&rate=5.936597039104803E-4]:3.514925361534E-1)[&rate=5.936597039104803E-4]:1.846701023176E0,52[&rate=5.936597039104803E-4]:5.338998247685E-1)[&rate=5.936597039104803E-4]:7.036602250133E-2)[&rate=5.936597039104803E-4]:4.324080801844E-2,53[&rate=5.936597039104803E-4]:6.393099339768E-1)[&rate=5.936597039104803E-4]:1.096170367251E-1,((((80[&rate=5.936597039104803E-4]:6.891174758201E-2,81[&rate=5.936597039104803E-4]:6.891174758201E-2)[&rate=5.936597039104803E-4]:3.35053953644E-1,73[&rate=5.936597039104803E-4]:4.532807697192E-1)[&rate=5.936597039104803E-4]:4.867474585327E-3,((71[&rate=5.936597039104803E-4]:1.041725035656E-1,77[&rate=5.936597039104803E-4]:1.671862021958E-1)[&rate=5.936597039104803E-4]:2.499524399365E-1,(82[&rate=5.936597039104803E-4]:2.247233995201E-1,((78[&rate=5.936597039104803E-4]:5.292230926229E-2,72[&rate=5.936597039104803E-4]:3.100450104298E-2)[&rate=5.936597039104803E-4]:8.040303732119E-3,79[&rate=5.936597039104803E-4]:6.096261299441E-2)[&rate=5.936597039104803E-4]:1.555416084436E-1)[&rate=5.936597039104803E-4]:1.650179823382E-1)[&rate=5.936597039104803E-4]:3.553015011752E-2)[&rate=5.936597039104803E-4]:2.297996622422E-1,(((74[&rate=5.936597039104803E-4]:3.471661294877E-1,70[&rate=5.936597039104803E-4]:3.088099651042E-1)[&rate=5.936597039104803E-4]:6.342036647489E-2,76[&rate=5.936597039104803E-4]:4.105864959626E-1)[&rate=5.936597039104803E-4]:2.497604533277E-2,75[&rate=5.936597039104803E-4]:4.355625412954E-1)[&rate=5.936597039104803E-4]:2.523853652513E-1)[&rate=5.936597039104803E-4]:8.074421227674E-1)[&rate=5.936597039104803E-4]:1.266609559876E-1,125[&rate=5.936597039104803E-4]:6.652054130283E-1)[&rate=5.936597039104803E-4]:2.107017868977E-1,(((59[&rate=5.936597039104803E-4]:4.136909192179E-1,((54[&rate=5.936597039104803E-4]:2.052007515322E-1,(37[&rate=5.936597039104803E-4]:1.955995462289E-1,58[&rate=5.936597039104803E-4]:1.764738631688E-1)[&rate=5.936597039104803E-4]:8.610393754371E-2)[&rate=5.936597039104803E-4]:3.965215248674E-2,(55[&rate=5.936597039104803E-4]:2.455641976614E-1,56[&rate=5.936597039104803E-4]:2.455641976614E-1)[&rate=5.936597039104803E-4]:2.934335116615E-2)[&rate=5.936597039104803E-4]:1.305866490787E-1)[&rate=5.936597039104803E-4]:3.376310264029E-3,57[&rate=5.936597039104803E-4]:4.19799469919E-1)[&rate=5.936597039104803E-4]:1.795018171057E-1,68[&rate=5.936597039104803E-4]:5.473887187186E-1)[&rate=5.936597039104803E-4]:1.618518145406E-1)[&rate=5.936597039104803E-4]:6.446422104618E-1)[&rate=5.936597039104803E-4]:9.503319489224E-2,((32[&rate=5.936597039104803E-4]:7.251818133081E-3,(((66[&rate=5.936597039104803E-4]:3.991768294195E-1,(((123[&rate=5.936597039104803E-4]:1.34074418799E-2,124[&rate=5.936597039104803E-4]:1.067520144278E-2)[&rate=5.936597039104803E-4]:2.835965914541E-1,122[&rate=5.936597039104803E-4]:2.97004033334E-1)[&rate=5.936597039104803E-4]:4.254273573668E-1,67[&rate=5.936597039104803E-4]:2.2115884036E-1)[&rate=5.936597039104803E-4]:1.780179890595E-1)[&rate=5.936597039104803E-4]:1.366611370062E-1,((119[&rate=5.936597039104803E-4]:1.988587625744E0,126[&rate=5.936597039104803E-4]:1.2028851031E0)[&rate=5.936597039104803E-4]:4.910367525759E-1,(120[&rate=5.936597039104803E-4]:7.183129288441E-1,((138[&rate=5.936597039104803E-4]:1.511283482466E-1,136[&rate=5.936597039104803E-4]:1.962149893136E-2)[&rate=5.936597039104803E-4]:4.544317246297E-1,135[&rate=5.936597039104803E-4]:4.055600728763E-1)[&rate=5.936597039104803E-4]:6.069806144728E-2)[&rate=5.936597039104803E-4]:1.665421038517E0)[&rate=5.936597039104803E-4]:8.909030043498E-2)[&rate=5.936597039104803E-4]:3.477142932837E-1,34[&rate=5.936597039104803E-4]:2.053856107935E-2)[&rate=5.936597039104803E-4]:8.63106527282E-3)[&rate=5.936597039104803E-4]:3.826114957548E-3,33[&rate=5.936597039104803E-4]:1.655738514534E-2)[&rate=5.936597039104803E-4]:5.185860901189E-3);
tree STATE_47340000 [&joint=-20976.206532337426,lnP=-20976.206532337426] = [&R] (((((((((124[&rate=5.47498625446463E-4]:1.048606732629E-1,123[&rate=5.47498625446463E-4]:1.075929137E-1)[&rate=5.47498625446463E-4]:3.145670693191E-1,122[&rate=5.47498625446463E-4]:4.221599830192E-1)[&rate=5.47498625446463E-4]:2.635666717615E-1,67[&rate=5.47498625446463E-4]:1.8445410444E-1)[&rate=5.47498625446463E-4]:4.086319354161E-2,119[&rate=5.47498625446463E-4]:2.25819401031E0)[&rate=5.47498625446463E-4]:1.524281458683E-3,(66[&rate=5.47498625446463E-4]:1.973283435612E-1,((((138[&rate=5.47498625446463E-4]:2.083552936395E-1,136[&rate=5.47498625446463E-4]:7.684844432435E-2)[&rate=5.47498625446463E-4]:5.203982421039E-1,135[&rate=5.47498625446463E-4]:5.287535357434E-1)[&rate=5.47498625446463E-4]:1.31267994349E-1,120[&rate=5.47498625446463E-4]:9.120763246129E-1)[&rate=5.47498625446463E-4]:7.025826348211E-1,126[&rate=5.47498625446463E-4]:9.248468477491E-1)[&rate=5.47498625446463E-4]:5.19655685497E-1)[&rate=5.47498625446463E-4]:2.951323587911E-2)[&rate=5.47498625446463E-4]:6.345438149074E-1,(((((133[&rate=5.47498625446463E-4]:6.674395435087E-1,(134[&rate=5.47498625446463E-4]:2.543025516762E-1,137[&rate=5.47498625446463E-4]:3.255354283884E-1)[&rate=5.47498625446463E-4]:3.830000055314E-1)[&rate=5.47498625446463E-4]:1.057288784094E0,((53[&rate=5.47498625446463E-4]:7.427274145072E-1,(52[&rate=5.47498625446463E-4]:6.260256795574E-1,((29[&rate=5.47498625446463E-4]:5.654898194326E-1,(5[&rate=5.47498625446463E-4]:1.518842338986E-1,12[&rate=5.47498625446463E-4]:1.90240398282E-1)[&rate=5.47498625446463E-4]:2.684001060821E-1)[&rate=5.47498625446463E-4]:2.51739784792E-1,103[&rate=5.47498625446463E-4]:5.843528918958E-1)[&rate=5.47498625446463E-4]:1.705966522222E0)[&rate=5.47498625446463E-4]:1.248984562612E-1)[&rate=5.47498625446463E-4]:1.631519974937E-1,(((80[&rate=5.47498625446463E-4]:2.771587349039E-1,81[&rate=5.47498625446463E-4]:2.771587349039E-1)[&rate=5.47498625446463E-4]:2.730475087079E-1,((77[&rate=5.47498625446463E-4]:2.359415839753E-1,73[&rate=5.47498625446463E-4]:2.4142103603E-1)[&rate=5.47498625446463E-4]:3.476791573362E-1,((72[&rate=5.47498625446463E-4]:2.829121537072E-2,78[&rate=5.47498625446463E-4]:5.020902359003E-2)[&rate=5.47498625446463E-4]:4.564452256027E-1,((71[&rate=5.47498625446463E-4]:2.122296174322E-1,79[&rate=5.47498625446463E-4]:2.396268777062E-1)[&rate=5.47498625446463E-4]:2.398258012923E-1,82[&rate=5.47498625446463E-4]:4.876718570806E-1)[&rate=5.47498625446463E-4]:2.720157019423E-2)[&rate=5.47498625446463E-4]:4.135005376262E-2)[&rate=5.47498625446463E-4]:1.042111873874E-2)[&rate=5.47498625446463E-4]:8.339080608398E-1,(74[&rate=5.47498625446463E-4]:6.050910584515E-1,((75[&rate=5.47498625446463E-4]:3.270602491766E-1,76[&rate=5.47498625446463E-4]:3.270602491766E-1)[&rate=5.47498625446463E-4]:1.882862603117E-1,70[&rate=5.47498625446463E-4]:4.769903451048E-1)[&rate=5.47498625446463E-4]:8.974454896327E-2)[&rate=5.47498625446463E-4]:8.283383144933E-1)[&rate=5.47498625446463E-4]:2.189130976682E-1)[&rate=5.47498625446463E-4]:3.676941863336E-2)[&rate=5.47498625446463E-4]:2.336018750236E-1,125[&rate=5.47498625446463E-4]:9.658681919966E-1)[&rate=5.47498625446463E-4]:1.621499613281E-1,((((((56[&rate=5.47498625446463E-4]:2.709964859813E-1,55[&rate=5.47498625446463E-4]:2.709964859813E-1)[&rate=5.47498625446463E-4]:1.677275683837E-3,(59[&rate=5.47498625446463E-4]:8.16672683956E-2,54[&rate=5.47498625446463E-4]:4.341590227538E-2)[&rate=5.47498625446463E-4]:1.992032145811E-1)[&rate=5.47498625446463E-4]:2.651195609328E-2,37[&rate=5.47498625446463E-4]:3.456338051902E-1)[&rate=5.47498625446463E-4]:2.468348126568E-2,58[&rate=5.47498625446463E-4]:3.511916033958E-1)[&rate=5.47498625446463E-4]:1.012397925363E-2,57[&rate=5.47498625446463E-4]:3.449221400265E-1)[&rate=5.47498625446463E-4]:2.508887936566E-1,68[&rate=5.47498625446463E-4]:5.43898365377E-1)[&rate=5.47498625446463E-4]:4.17453121281E-1)[&rate=5.47498625446463E-4]:3.275894036189E-1,(((35[&rate=5.47498625446463E-4]:2.264056595392E-1,((121[&rate=5.47498625446463E-4]:2.086750432087E0,36[&rate=5.47498625446463E-4]:7.298377292601E-3)[&rate=5.47498625446463E-4]:2.715456792287E-2,127[&rate=5.47498625446463E-4]:2.555000890421E0)[&rate=5.47498625446463E-4]:2.385280567894E-1)[&rate=5.47498625446463E-4]:9.735810700687E-3,(((128[&rate=5.47498625446463E-4]:1.480098638578E0,((65[&rate=5.47498625446463E-4]:3.642075763692E-1,((60[&rate=5.47498625446463E-4]:8.446052950787E-2,64[&rate=5.47498625446463E-4]:2.351454610146E-1)[&rate=5.47498625446463E-4]:2.231796266008E-1,62[&rate=5.47498625446463E-4]:4.994209780264E-1)[&rate=5.47498625446463E-4]:5.65674202606E-2)[&rate=5.47498625446463E-4]:1.990343981293E-1,(61[&rate=5.47498625446463E-4]:5.798456652466E-2,63[&rate=5.47498625446463E-4]:1.688867611362E-2)[&rate=5.47498625446463E-4]:6.970382298916E-1)[&rate=5.47498625446463E-4]:8.64801869559E-1)[&rate=5.47498625446463E-4]:5.261722128951E-2,((69[&rate=5.47498625446463E-4]:6.439093619537E-1,((132[&rate=5.47498625446463E-4]:1.121536821972E-1,129[&rate=5.47498625446463E-4]:1.094139561698E-1)[&rate=5.47498625446463E-4]:2.615658367719E-1,(131[&rate=5.47498625446463E-4]:1.606894405339E-1,130[&rate=5.47498625446463E-4]:1.579497145065E-1)[&rate=5.47498625446463E-4]:2.130300784352E-1)[&rate=5.47498625446463E-4]:1.249843635324E-1)[&rate=5.47498625446463E-4]:1.377393724558E-2,118[&rate=5.47498625446463E-4]:6.467243950897E-1)[&rate=5.47498625446463E-4]:1.025717492175E0)[&rate=5.47498625446463E-4]:1.343796562299E-1,(45[&rate=5.47498625446463E-4]:7.00583636189E-1,(((49[&rate=5.47498625446463E-4]:4.293646248026E-1,50[&rate=5.47498625446463E-4]:4.293646248026E-1)[&rate=5.47498625446463E-4]:1.309513590838E-1,51[&rate=5.47498625446463E-4]:5.657804647607E-1)[&rate=5.47498625446463E-4]:5.206905912355E-2,((44[&rate=5.47498625446463E-4]:4.122550274075E-1,47[&rate=5.47498625446463E-4]:4.177195082818E-1)[&rate=5.47498625446463E-4]:1.60346921101E-1,(46[&rate=5.47498625446463E-4]:4.396798071767E-1,((41[&rate=5.47498625446463E-4]:2.470021344221E-1,(42[&rate=5.47498625446463E-4]:1.543859798342E-1,48[&rate=5.47498625446463E-4]:1.926373459544E-1)[&rate=5.47498625446463E-4]:9.808063546221E-2)[&rate=5.47498625446463E-4]:1.208059460209E-1,43[&rate=5.47498625446463E-4]:4.22452889186E-1)[&rate=5.47498625446463E-4]:1.722691799072E-2)[&rate=5.47498625446463E-4]:1.383866222061E-1)[&rate=5.47498625446463E-4]:6.710549887291E-2)[&rate=5.47498625446463E-4]:6.360842924463E-2)[&rate=5.47498625446463E-4]:1.931156676171E-1)[&rate=5.47498625446463E-4]:9.781307743016E-2)[&rate=5.47498625446463E-4]:2.810797218066E-1,(38[&rate=5.47498625446463E-4]:8.207852977749E-1,(((((99[&rate=5.47498625446463E-4]:2.871460078526E-1,96[&rate=5.47498625446463E-4]:2.516268821697E-1)[&rate=5.47498625446463E-4]:2.58441578035E-1,98[&rate=5.47498625446463E-4]:5.237296623904E-1)[&rate=5.47498625446463E-4]:8.680648937921E-2,(95[&rate=5.47498625446463E-4]:4.877328275446E-1,100[&rate=5.47498625446463E-4]:4.030333739925E-1)[&rate=5.47498625446463E-4]:1.337322859738E-1)[&rate=5.47498625446463E-4]:1.485200721721E-1,(((39[&rate=5.47498625446463E-4]:3.565750341102E-1,(2[&rate=5.47498625446463E-4]:1.121854555583E0,(31[&rate=5.47498625446463E-4]:9.016895525484E-1,((22[&rate=5.47498625446463E-4]:4.208271022587E-1,27[&rate=5.47498625446463E-4]:4.372654584231E-1)[&rate=5.47498625446463E-4]:4.054189037168E-1,(26[&rate=5.47498625446463E-4]:7.406277404373E-1,(7[&rate=5.47498625446463E-4]:3.382392191203E-1,8[&rate=5.47498625446463E-4]:3.382392191203E-1)[&rate=5.47498625446463E-4]:2.955392062485E-1)[&rate=5.47498625446463E-4]:9.657716964785E-2)[&rate=5.47498625446463E-4]:2.064902602483E-2)[&rate=5.47498625446463E-4]:4.475622633087E-1)[&rate=5.47498625446463E-4]:1.191446281357E0)[&rate=5.47498625446463E-4]:2.266577874744E-2,97[&rate=5.47498625446463E-4]:3.082025614915E-1)[&rate=5.47498625446463E-4]:2.277015873824E-1,40[&rate=5.47498625446463E-4]:6.069424002401E-1)[&rate=5.47498625446463E-4]:2.369852315528E-2)[&rate=5.47498625446463E-4]:4.176528636728E-2,((94[&rate=5.47498625446463E-4]:6.656147346108E-1,(147[&rate=5.47498625446463E-4]:5.796430448984E-1,(16[&rate=5.47498625446463E-4]:2.501732334359E0,(101[&rate=5.47498625446463E-4]:4.839156087576E-1,(((3[&rate=5.47498625446463E-4]:6.986405861227E-1,((10[&rate=5.47498625446463E-4]:4.216333235131E-1,15[&rate=5.47498625446463E-4]:4.599894878965E-1)[&rate=5.47498625446463E-4]:2.818184863907E-1,(18[&rate=5.47498625446463E-4]:5.333503909857E-1,6[&rate=5.47498625446463E-4]:4.703366923556E-1)[&rate=5.47498625446463E-4]:2.166767613838E-1)[&rate=5.47498625446463E-4]:6.368192690376E-2)[&rate=5.47498625446463E-4]:2.962552428939E-1,((89[&rate=5.47498625446463E-4]:8.010989629486E-2,88[&rate=5.47498625446463E-4]:6.641126615785E-2)[&rate=5.47498625446463E-4]:4.655927378323E-1,((87[&rate=5.47498625446463E-4]:1.241340681039E-1,(92[&rate=5.47498625446463E-4]:1.140796124334E-1,(90[&rate=5.47498625446463E-4]:4.526767646985E-2,91[&rate=5.47498625446463E-4]:4.526767646985E-2)[&rate=5.47498625446463E-4]:6.881193596357E-2)[&rate=5.47498625446463E-4]:2.375308580751E-2)[&rate=5.47498625446463E-4]:3.871260574013E-2,((83[&rate=5.47498625446463E-4]:6.079442421961E-2,(84[&rate=5.47498625446463E-4]:5.406170765234E-2,86[&rate=5.47498625446463E-4]:5.406170765234E-2)[&rate=5.47498625446463E-4]:6.732716567266E-3)[&rate=5.47498625446463E-4]:3.016812539271E-3,(93[&rate=5.47498625446463E-4]:7.317170187628E-2,85[&rate=5.47498625446463E-4]:5.947307173926E-2)[&rate=5.47498625446463E-4]:4.338165019615E-3)[&rate=5.47498625446463E-4]:9.903543708516E-2)[&rate=5.47498625446463E-4]:3.691573301461E-1)[&rate=5.47498625446463E-4]:1.002617852424E0)[&rate=5.47498625446463E-4]:2.775481483432E-1,(((((145[&rate=5.47498625446463E-4]:1.081036837785E-1,141[&rate=5.47498625446463E-4]:1.05363957751E-1)[&rate=5.47498625446463E-4]:3.105106651715E-3,144[&rate=5.47498625446463E-4]:1.057293383753E-1)[&rate=5.47498625446463E-4]:2.534607300859E-1,142[&rate=5.47498625446463E-4]:3.646695205161E-1)[&rate=5.47498625446463E-4]:1.017046298249E0,((((108[&rate=5.47498625446463E-4]:4.767146285817E-1,((114[&rate=5.47498625446463E-4]:2.108636143379E-1,109[&rate=5.47498625446463E-4]:2.903156691324E-1)[&rate=5.47498625446463E-4]:2.022908643151E-1,107[&rate=5.47498625446463E-4]:4.734284512557E-1)[&rate=5.47498625446463E-4]:6.025903353372E-3)[&rate=5.47498625446463E-4]:3.193918684774E-1,(115[&rate=5.47498625446463E-4]:2.951487321737E-1,(13[&rate=5.47498625446463E-4]:3.369790193267E-1,19[&rate=5.47498625446463E-4]:3.753351837104E-1)[&rate=5.47498625446463E-4]:4.03614936689E-2)[&rate=5.47498625446463E-4]:4.4342351831E-1)[&rate=5.47498625446463E-4]:7.967427664441E-2,(116[&rate=5.47498625446463E-4]:7.001285926281E-1,((111[&rate=5.47498625446463E-4]:4.826417775783E-1,(104[&rate=5.47498625446463E-4]:3.329437650259E-1,(139[&rate=5.47498625446463E-4]:4.768252401658E-1,106[&rate=5.47498625446463E-4]:2.850444182481E-1)[&rate=5.47498625446463E-4]:4.789934677783E-2)[&rate=5.47498625446463E-4]:1.33259656388E-1)[&rate=5.47498625446463E-4]:2.245582922054E-1,(148[&rate=5.47498625446463E-4]:2.016724554371E-1,143[&rate=5.47498625446463E-4]:1.989327294098E-1)[&rate=5.47498625446463E-4]:4.671714499631E-1)[&rate=5.47498625446463E-4]:6.964085161156E-2)[&rate=5.47498625446463E-4]:1.181179345E-1)[&rate=5.47498625446463E-4]:2.177045310961E-2,((14[&rate=5.47498625446463E-4]:5.115696550674E-1,17[&rate=5.47498625446463E-4]:5.499258194511E-1)[&rate=5.47498625446463E-4]:2.607624811739E-1,((110[&rate=5.47498625446463E-4]:3.826550802922E-1,105[&rate=5.47498625446463E-4]:3.607372720731E-1)[&rate=5.47498625446463E-4]:3.807357284324E-1,((117[&rate=5.47498625446463E-4]:3.459637912059E-1,9[&rate=5.47498625446463E-4]:3.350048870962E-1)[&rate=5.47498625446463E-4]:2.378421261702E-1,((112[&rate=5.47498625446463E-4]:4.735653800382E-1,113[&rate=5.47498625446463E-4]:4.735653800382E-1)[&rate=5.47498625446463E-4]:4.944737134773E-2,(4[&rate=5.47498625446463E-4]:1.908869721352E-1,30[&rate=5.47498625446463E-4]:3.634897118612E-1)[&rate=5.47498625446463E-4]:2.745915326756E-1)[&rate=5.47498625446463E-4]:5.805343996253E-2)[&rate=5.47498625446463E-4]:1.878040694309E-1)[&rate=5.47498625446463E-4]:3.461875461905E-3)[&rate=5.47498625446463E-4]:1.498766248184E-1)[&rate=5.47498625446463E-4]:2.869043179789E-1)[&rate=5.47498625446463E-4]:2.259254417972E-2,((((21[&rate=5.47498625446463E-4]:7.363236277891E-1,28[&rate=5.47498625446463E-4]:7.609811620355E-1)[&rate=5.47498625446463E-4]:1.91074301543E-1,1[&rate=5.47498625446463E-4]:1.657540937156E-1)[&rate=5.47498625446463E-4]:1.848695737007E-1,24[&rate=5.47498625446463E-4]:1.131445585224E0)[&rate=5.47498625446463E-4]:8.000265532118E-2,(102[&rate=5.47498625446463E-4]:3.844898443347E-3,(((20[&rate=5.47498625446463E-4]:3.8723862712E-1,25[&rate=5.47498625446463E-4]:4.064167093117E-1)[&rate=5.47498625446463E-4]:1.667537163781E-1,23[&rate=5.47498625446463E-4]:5.622115215802E-1)[&rate=5.47498625446463E-4]:2.171183454138E-1,(140[&rate=5.47498625446463E-4]:4.949171153038E-1,11[&rate=5.47498625446463E-4]:5.140951974955E-1)[&rate=5.47498625446463E-4]:1.803031626492E-1)[&rate=5.47498625446463E-4]:3.751999629561E-1)[&rate=5.47498625446463E-4]:4.595950648597E-2)[&rate=5.47498625446463E-4]:1.079286155494E-1)[&rate=5.47498625446463E-4]:1.174506829085E-1)[&rate=5.47498625446463E-4]:2.142113574254E-1)[&rate=5.47498625446463E-4]:9.054879584774E-1)[&rate=5.47498625446463E-4]:1.060265874768E-1)[&rate=5.47498625446463E-4]:8.870393014974E-2)[&rate=5.47498625446463E-4]:3.502758047896E-2,146[&rate=5.47498625446463E-4]:7.662160855817E-1)[&rate=5.47498625446463E-4]:2.64087034159E-2)[&rate=5.47498625446463E-4]:2.166850989413E-1)[&rate=5.47498625446463E-4]:2.98801340787E-1)[&rate=5.47498625446463E-4]:2.239990604581E-1)[&rate=5.47498625446463E-4]:1.201651418431E-1)[&rate=5.47498625446463E-4]:8.975913343765E-3,34[&rate=5.47498625446463E-4]:7.347609061322E-3)[&rate=5.47498625446463E-4]:2.147060919428E-2,33[&rate=5.47498625446463E-4]:1.237986209123E-2)[&rate=5.47498625446463E-4]:2.850476826588E-3,32[&rate=5.47498625446463E-4]:9.750886863098E-3);
tree STATE_47430000 [&joint=-20976.302890140007,lnP=-20976.302890140007] = [&R] (((32[&rate=5.312237072036394E-4]:1.06494754566E-2,34[&rate=5.312237072036394E-4]:3.256728367569E-2)[&rate=5.312237072036394E-4]:5.878935354234E-2,(((((((35[&rate=5.312237072036394E-4]:9.247314663754E-2,121[&rate=5.312237072036394E-4]:2.218500543898E0)[&rate=5.312237072036394E-4]:5.618315009271E-2,36[&rate=5.312237072036394E-4]:1.95231639196E-1)[&rate=5.312237072036394E-4]:4.634809587858E-2,(((((69[&rate=5.312237072036394E-4]:6.646551723445E-1,118[&rate=5.312237072036394E-4]:6.536962682349E-1)[&rate=5.312237072036394E-4]:4.17108041925E-2,(131[&rate=5.312237072036394E-4]:3.550937625156E-1,((132[&rate=5.312237072036394E-4]:2.830744287848E-1,130[&rate=5.312237072036394E-4]:2.803347027574E-1)[&rate=5.312237072036394E-4]:3.393633724921E-2,129[&rate=5.312237072036394E-4]:3.142710400066E-1)[&rate=5.312237072036394E-4]:3.808299648164E-2)[&rate=5.312237072036394E-4]:2.060667345692E-1)[&rate=5.312237072036394E-4]:7.637304705465E-1,((65[&rate=5.312237072036394E-4]:1.062282314668E-1,(62[&rate=5.312237072036394E-4]:2.854058804786E-1,(64[&rate=5.312237072036394E-4]:2.279123983969E-1,60[&rate=5.312237072036394E-4]:7.72274668902E-2)[&rate=5.312237072036394E-4]:1.639759167067E-2)[&rate=5.312237072036394E-4]:1.260317290592E-2)[&rate=5.312237072036394E-4]:6.734310324548E-1,(61[&rate=5.312237072036394E-4]:3.972204223482E-1,63[&rate=5.312237072036394E-4]:3.561245319372E-1)[&rate=5.312237072036394E-4]:5.742196634912E-1)[&rate=5.312237072036394E-4]:4.876974571345E-1)[&rate=5.312237072036394E-4]:9.870479217405E-2,128[&rate=5.312237072036394E-4]:1.418116307751E0)[&rate=5.312237072036394E-4]:1.36382157385E-1,((((46[&rate=5.312237072036394E-4]:4.898627055218E-1,43[&rate=5.312237072036394E-4]:4.898627055218E-1)[&rate=5.312237072036394E-4]:1.390298664984E-2,(48[&rate=5.312237072036394E-4]:3.167583490708E-1,(41[&rate=5.312237072036394E-4]:2.247809169929E-1,42[&rate=5.312237072036394E-4]:2.302453978671E-1)[&rate=5.312237072036394E-4]:4.826158508343E-2)[&rate=5.312237072036394E-4]:1.760783813523E-1)[&rate=5.312237072036394E-4]:8.293818125952E-2,(((51[&rate=5.312237072036394E-4]:5.198255221475E-1,44[&rate=5.312237072036394E-4]:5.416834456447E-1)[&rate=5.312237072036394E-4]:3.14394809569E-2,(50[&rate=5.312237072036394E-4]:4.23150850338E-1,49[&rate=5.312237072036394E-4]:4.23150850338E-1)[&rate=5.312237072036394E-4]:1.226496718921E-1)[&rate=5.312237072036394E-4]:3.440691291517E-3,47[&rate=5.312237072036394E-4]:5.820280987674E-1)[&rate=5.312237072036394E-4]:4.675774663772E-3)[&rate=5.312237072036394E-4]:7.613237387103E-2,45[&rate=5.312237072036394E-4]:6.546395259908E-1)[&rate=5.312237072036394E-4]:1.264627268535E-1)[&rate=5.312237072036394E-4]:1.692730507609E-1)[&rate=5.312237072036394E-4]:1.474607772034E-1,127[&rate=5.312237072036394E-4]:2.909588457483E0)[&rate=5.312237072036394E-4]:2.689961638638E-1,(38[&rate=5.312237072036394E-4]:6.310089997001E-1,((((99[&rate=5.312237072036394E-4]:6.003189186868E-1,96[&rate=5.312237072036394E-4]:5.647997930039E-1)[&rate=5.312237072036394E-4]:6.734331331188E-2,98[&rate=5.312237072036394E-4]:6.458043085014E-1)[&rate=5.312237072036394E-4]:7.323453559566E-2,(94[&rate=5.312237072036394E-4]:5.652801007242E-1,(100[&rate=5.312237072036394E-4]:1.847483412942E-1,95[&rate=5.312237072036394E-4]:2.694477948462E-1)[&rate=5.312237072036394E-4]:3.8053175943E-1)[&rate=5.312237072036394E-4]:7.998825156953E-2)[&rate=5.312237072036394E-4]:7.236532060477E-2,(((97[&rate=5.312237072036394E-4]:4.017982402832E-1,(40[&rate=5.312237072036394E-4]:4.574980506017E-1,146[&rate=5.312237072036394E-4]:5.777166298366E-1)[&rate=5.312237072036394E-4]:1.533844104772E-2)[&rate=5.312237072036394E-4]:5.901144162295E-2,16[&rate=5.312237072036394E-4]:2.61734085939E0)[&rate=5.312237072036394E-4]:7.321270328752E-3,(((101[&rate=5.312237072036394E-4]:8.158301722593E-1,((((89[&rate=5.312237072036394E-4]:1.12546610695E-1,88[&rate=5.312237072036394E-4]:9.884798055797E-2)[&rate=5.312237072036394E-4]:3.005599601041E-1,((((85[&rate=5.312237072036394E-4]:9.223707863802E-2,86[&rate=5.312237072036394E-4]:9.223707863802E-2)[&rate=5.312237072036394E-4]:7.823548320548E-2,(84[&rate=5.312237072036394E-4]:8.772784615175E-3,93[&rate=5.312237072036394E-4]:2.247141475219E-2)[&rate=5.312237072036394E-4]:1.616997772283E-1)[&rate=5.312237072036394E-4]:1.827115354733E-2,83[&rate=5.312237072036394E-4]:1.887437153908E-1)[&rate=5.312237072036394E-4]:4.555515005537E-2,((92[&rate=5.312237072036394E-4]:8.994437370009E-2,(90[&rate=5.312237072036394E-4]:1.426175226479E-2,91[&rate=5.312237072036394E-4]:1.426175226479E-2)[&rate=5.312237072036394E-4]:7.56826214353E-2)[&rate=5.312237072036394E-4]:1.130754322112E-1,87[&rate=5.312237072036394E-4]:1.893211757743E-1)[&rate=5.312237072036394E-4]:4.497768967188E-2)[&rate=5.312237072036394E-4]:1.651090752158E-1)[&rate=5.312237072036394E-4]:8.19770143253E-1,(3[&rate=5.312237072036394E-4]:6.762525528922E-1,((10[&rate=5.312237072036394E-4]:2.640195817459E-1,15[&rate=5.312237072036394E-4]:3.023757461294E-1)[&rate=5.312237072036394E-4]:1.98613282133E-1,(18[&rate=5.312237072036394E-4]:4.893532045444E-1,6[&rate=5.312237072036394E-4]:4.263395059142E-1)[&rate=5.312237072036394E-4]:1.985500180026E-2)[&rate=5.312237072036394E-4]:2.821128396981E-1)[&rate=5.312237072036394E-4]:3.199503625756E-3)[&rate=5.312237072036394E-4]:7.289171176423E-1,((((145[&rate=5.312237072036394E-4]:1.086111387136E-1,144[&rate=5.312237072036394E-4]:1.031316866586E-1)[&rate=5.312237072036394E-4]:3.362353265164E-3,141[&rate=5.312237072036394E-4]:1.092337659511E-1)[&rate=5.312237072036394E-4]:5.091203946015E-2,142[&rate=5.312237072036394E-4]:1.628855314389E-1)[&rate=5.312237072036394E-4]:1.356065265269E0,((((((148[&rate=5.312237072036394E-4]:1.914494915976E-1,143[&rate=5.312237072036394E-4]:1.887097655702E-1)[&rate=5.312237072036394E-4]:4.558576014706E-1,116[&rate=5.312237072036394E-4]:6.089509286845E-1)[&rate=5.312237072036394E-4]:4.675016741201E-2,((106[&rate=5.312237072036394E-4]:3.925041323911E-1,104[&rate=5.312237072036394E-4]:3.925041323911E-1)[&rate=5.312237072036394E-4]:7.986058752007E-2,(111[&rate=5.312237072036394E-4]:3.802379416052E-1,139[&rate=5.312237072036394E-4]:5.555804073586E-1)[&rate=5.312237072036394E-4]:1.085651344703E-1)[&rate=5.312237072036394E-4]:2.436103487881E-1)[&rate=5.312237072036394E-4]:1.854717642593E-1,(((114[&rate=5.312237072036394E-4]:2.608344325898E-1,109[&rate=5.312237072036394E-4]:3.402864873843E-1)[&rate=5.312237072036394E-4]:3.753537179918E-2,(107[&rate=5.312237072036394E-4]:9.310889365487E-2,108[&rate=5.312237072036394E-4]:9.036916762751E-2)[&rate=5.312237072036394E-4]:2.655348833369E-1)[&rate=5.312237072036394E-4]:3.095131317582E-1,(115[&rate=5.312237072036394E-4]:4.739638020555E-1,(13[&rate=5.312237072036394E-4]:3.294374859034E-1,19[&rate=5.312237072036394E-4]:3.677936502871E-1)[&rate=5.312237072036394E-4]:2.267180969739E-1)[&rate=5.312237072036394E-4]:1.339191340917E-1)[&rate=5.312237072036394E-4]:2.332899242086E-1)[&rate=5.312237072036394E-4]:1.206002372754E-1,(((((117[&rate=5.312237072036394E-4]:3.867595496278E-1,110[&rate=5.312237072036394E-4]:3.785403715455E-1)[&rate=5.312237072036394E-4]:1.570754564941E-1,105[&rate=5.312237072036394E-4]:5.136980198205E-1)[&rate=5.312237072036394E-4]:3.96360576623E-2,113[&rate=5.312237072036394E-4]:5.807313377566E-1)[&rate=5.312237072036394E-4]:1.077023806515E-1,(112[&rate=5.312237072036394E-4]:6.392073651722E-1,(9[&rate=5.312237072036394E-4]:6.158241528472E-1,(30[&rate=5.312237072036394E-4]:4.296816210423E-1,4[&rate=5.312237072036394E-4]:2.570788813163E-1)[&rate=5.312237072036394E-4]:3.094302030378E-1)[&rate=5.312237072036394E-4]:1.516403424301E-2)[&rate=5.312237072036394E-4]:4.922635323594E-2)[&rate=5.312237072036394E-4]:4.271053415443E-2,(14[&rate=5.312237072036394E-4]:4.586758753435E-1,17[&rate=5.312237072036394E-4]:4.970320397272E-1)[&rate=5.312237072036394E-4]:2.724683772191E-1)[&rate=5.312237072036394E-4]:3.128206258904E-1)[&rate=5.312237072036394E-4]:2.549446308595E-1,((((1[&rate=5.312237072036394E-4]:1.436654149521E-2,(21[&rate=5.312237072036394E-4]:5.353618050982E-1,28[&rate=5.312237072036394E-4]:5.600193393447E-1)[&rate=5.312237072036394E-4]:2.406485720135E-1)[&rate=5.312237072036394E-4]:6.026708801298E-2,24[&rate=5.312237072036394E-4]:8.554555473164E-1)[&rate=5.312237072036394E-4]:3.389199925509E-1,((11[&rate=5.312237072036394E-4]:5.033005544777E-1,140[&rate=5.312237072036394E-4]:4.841224722859E-1)[&rate=5.312237072036394E-4]:1.192185885444E-1,(23[&rate=5.312237072036394E-4]:5.099408953677E-1,(20[&rate=5.312237072036394E-4]:3.593510582642E-1,25[&rate=5.312237072036394E-4]:3.785291404559E-1)[&rate=5.312237072036394E-4]:1.423706590215E-1)[&rate=5.312237072036394E-4]:1.975097545036E-1)[&rate=5.312237072036394E-4]:4.759659858863E-1)[&rate=5.312237072036394E-4]:1.75784088339E-2,102[&rate=5.312237072036394E-4]:5.031011308481E-2)[&rate=5.312237072036394E-4]:1.746267934881E-1)[&rate=5.312237072036394E-4]:4.743854766868E-2)[&rate=5.312237072036394E-4]:1.38733445946E-1)[&rate=5.312237072036394E-4]:4.102007241266E-1)[&rate=5.312237072036394E-4]:6.338155940299E-1,147[&rate=5.312237072036394E-4]:5.338586564757E-1)[&rate=5.312237072036394E-4]:4.766214425941E-2,((2[&rate=5.312237072036394E-4]:1.176394063391E0,((31[&rate=5.312237072036394E-4]:7.912899328772E-1,(22[&rate=5.312237072036394E-4]:3.836967094819E-1,27[&rate=5.312237072036394E-4]:4.001350656462E-1)[&rate=5.312237072036394E-4]:3.527987028473E-1)[&rate=5.312237072036394E-4]:7.311857770296E-2,(26[&rate=5.312237072036394E-4]:4.629926737586E-1,(7[&rate=5.312237072036394E-4]:1.320081047678E-1,8[&rate=5.312237072036394E-4]:1.320081047678E-1)[&rate=5.312237072036394E-4]:2.241352539222E-1)[&rate=5.312237072036394E-4]:3.575802203832E-1)[&rate=5.312237072036394E-4]:5.393828130846E-1)[&rate=5.312237072036394E-4]:1.260077495426E0,39[&rate=5.312237072036394E-4]:4.797457559873E-1)[&rate=5.312237072036394E-4]:4.439799556747E-2)[&rate=5.312237072036394E-4]:1.502545204632E-2)[&rate=5.312237072036394E-4]:1.238196605545E-1)[&rate=5.312237072036394E-4]:3.632614647357E-2)[&rate=5.312237072036394E-4]:5.828177804914E-1)[&rate=5.312237072036394E-4]:6.441951577983E-2,(((((37[&rate=5.312237072036394E-4]:1.786032648235E-1,(59[&rate=5.312237072036394E-4]:1.280260044618E-1,(54[&rate=5.312237072036394E-4]:8.565451095605E-2,57[&rate=5.312237072036394E-4]:1.266381175134E-1)[&rate=5.312237072036394E-4]:4.120127385531E-3)[&rate=5.312237072036394E-4]:1.232589424144E-2)[&rate=5.312237072036394E-4]:3.86122347093E-2,58[&rate=5.312237072036394E-4]:1.980898164727E-1)[&rate=5.312237072036394E-4]:2.032826494247E-1,(55[&rate=5.312237072036394E-4]:3.521856223966E-1,56[&rate=5.312237072036394E-4]:3.521856223966E-1)[&rate=5.312237072036394E-4]:2.186443912904E-2)[&rate=5.312237072036394E-4]:2.692712020862E-1,68[&rate=5.312237072036394E-4]:6.023376570545E-1)[&rate=5.312237072036394E-4]:5.096021938233E-1,(125[&rate=5.312237072036394E-4]:7.845057521529E-1,(((((((81[&rate=5.312237072036394E-4]:8.416075869359E-2,80[&rate=5.312237072036394E-4]:8.416075869359E-2)[&rate=5.312237072036394E-4]:4.758729295511E-1,((71[&rate=5.312237072036394E-4]:1.802496334444E-1,79[&rate=5.312237072036394E-4]:2.076468937184E-1)[&rate=5.312237072036394E-4]:2.092328723544E-1,((78[&rate=5.312237072036394E-4]:1.077915030539E-1,72[&rate=5.312237072036394E-4]:8.587369483454E-2)[&rate=5.312237072036394E-4]:2.372362630262E-1,82[&rate=5.312237072036394E-4]:3.532469441622E-1)[&rate=5.312237072036394E-4]:7.185199999266E-2)[&rate=5.312237072036394E-4]:1.513731002543E-1)[&rate=5.312237072036394E-4]:5.182978485179E-2,73[&rate=5.312237072036394E-4]:6.611785415896E-1)[&rate=5.312237072036394E-4]:8.147664759278E-2,77[&rate=5.312237072036394E-4]:7.371757371277E-1)[&rate=5.312237072036394E-4]:3.526933092427E-1,(((74[&rate=5.312237072036394E-4]:6.145360054916E-1,76[&rate=5.312237072036394E-4]:6.145360054916E-1)[&rate=5.312237072036394E-4]:1.867137632471E-1,70[&rate=5.312237072036394E-4]:7.628936043552E-1)[&rate=5.312237072036394E-4]:7.352766464604E-2,75[&rate=5.312237072036394E-4]:8.747774333847E-1)[&rate=5.312237072036394E-4]:2.205710650404E-1)[&rate=5.312237072036394E-4]:3.004419907285E-1,((52[&rate=5.312237072036394E-4]:5.56097951089E-1,((29[&rate=5.312237072036394E-4]:5.003235274628E-1,(5[&rate=5.312237072036394E-4]:2.261965853389E-1,12[&rate=5.312237072036394E-4]:2.645527497224E-1)[&rate=5.312237072036394E-4]:1.289214626719E-1)[&rate=5.312237072036394E-4]:4.125733382996E-1,103[&rate=5.312237072036394E-4]:6.800201534336E-1)[&rate=5.312237072036394E-4]:1.540371532216E0)[&rate=5.312237072036394E-4]:7.74930605328E-2,(134[&rate=5.312237072036394E-4]:5.882716909318E-1,(137[&rate=5.312237072036394E-4]:2.677667841714E-1,133[&rate=5.312237072036394E-4]:2.266708937603E-1)[&rate=5.312237072036394E-4]:3.917377834726E-1)[&rate=5.312237072036394E-4]:7.890651100457E-1)[&rate=5.312237072036394E-4]:2.393314023111E-2)[&rate=5.312237072036394E-4]:6.236019777685E-2,53[&rate=5.312237072036394E-4]:7.116876283184E-1)[&rate=5.312237072036394E-4]:2.832006374957E-1)[&rate=5.312237072036394E-4]:4.941007653916E-1)[&rate=5.312237072036394E-4]:1.116616363503E-1)[&rate=5.312237072036394E-4]:6.644631565483E-2,((((123[&rate=5.312237072036394E-4]:5.461800338164E-2,124[&rate=5.312237072036394E-4]:5.188576294451E-2)[&rate=5.312237072036394E-4]:2.639624394829E-1,122[&rate=5.312237072036394E-4]:3.185804428645E-1)[&rate=5.312237072036394E-4]:3.112392449799E-1,67[&rate=5.312237072036394E-4]:1.285471375037E-1)[&rate=5.312237072036394E-4]:1.862726460252E-1,((126[&rate=5.312237072036394E-4]:1.077031710714E0,(119[&rate=5.312237072036394E-4]:1.8073259845E0,(120[&rate=5.312237072036394E-4]:1.364470675629E0,((138[&rate=5.312237072036394E-4]:3.076605066084E-1,136[&rate=5.312237072036394E-4]:1.761536572932E-1)[&rate=5.312237072036394E-4]:4.091730619114E-1,135[&rate=5.312237072036394E-4]:5.168335685198E-1)[&rate=5.312237072036394E-4]:5.955823125884E-1)[&rate=5.312237072036394E-4]:3.46964897912E-1)[&rate=5.312237072036394E-4]:5.540824885835E-2)[&rate=5.312237072036394E-4]:4.545466336231E-1,66[&rate=5.312237072036394E-4]:2.844041546522E-1)[&rate=5.312237072036394E-4]:3.041562887674E-2)[&rate=5.312237072036394E-4]:4.275073815818E-1)[&rate=5.312237072036394E-4]:2.120431707374E-1)[&rate=5.312237072036394E-4]:6.242120611411E-2,33[&rate=5.312237072036394E-4]:1.373394871678E-1);
tree STATE_47520000 [&joint=-20942.7786715442,lnP=-20942.7786715442] = [&R] (32[&rate=5.834517381383211E-4]:1.129744482719E-2,((34[&rate=5.834517381383211E-4]:6.523561539542E-3,((((35[&rate=5.834517381383211E-4]:3.125391970227E-2,(127[&rate=5.834517381383211E-4]:2.370520519608E0,121[&rate=5.834517381383211E-4]:1.929424629197E0)[&rate=5.834517381383211E-4]:2.278566877656E-1)[&rate=5.834517381383211E-4]:1.820061464317E-1,((((((47[&rate=5.834517381383211E-4]:4.830826470443E-1,51[&rate=5.834517381383211E-4]:4.557602426728E-1)[&rate=5.834517381383211E-4]:6.332953640025E-2,((50[&rate=5.834517381383211E-4]:4.680593678055E-1,49[&rate=5.834517381383211E-4]:4.680593678055E-1)[&rate=5.834517381383211E-4]:4.337448327074E-2,((43[&rate=5.834517381383211E-4]:4.486808122071E-1,((42[&rate=5.834517381383211E-4]:2.973593983933E-1,48[&rate=5.834517381383211E-4]:3.356107645135E-1)[&rate=5.834517381383211E-4]:1.170565555935E-2,41[&rate=5.834517381383211E-4]:3.036005730784E-1)[&rate=5.834517381383211E-4]:9.04354303857E-2)[&rate=5.834517381383211E-4]:2.296578233882E-2,46[&rate=5.834517381383211E-4]:4.716465945459E-1)[&rate=5.834517381383211E-4]:7.257414177611E-2)[&rate=5.834517381383211E-4]:2.191447122533E-3)[&rate=5.834517381383211E-4]:2.170539471741E-3,44[&rate=5.834517381383211E-4]:5.43118242042E-1)[&rate=5.834517381383211E-4]:5.525248567442E-3,45[&rate=5.834517381383211E-4]:5.459112501723E-1)[&rate=5.834517381383211E-4]:1.543557346255E-1,((128[&rate=5.834517381383211E-4]:1.330831110846E0,((((130[&rate=5.834517381383211E-4]:1.753860043719E-1,131[&rate=5.834517381383211E-4]:1.781257303992E-1)[&rate=5.834517381383211E-4]:3.212247175813E-2,(132[&rate=5.834517381383211E-4]:1.684142112994E-1,129[&rate=5.834517381383211E-4]:1.65674485272E-1)[&rate=5.834517381383211E-4]:4.183399085799E-2)[&rate=5.834517381383211E-4]:1.631337020053E-1,69[&rate=5.834517381383211E-4]:5.185873836149E-1)[&rate=5.834517381383211E-4]:2.082312470423E-1,118[&rate=5.834517381383211E-4]:7.158597265475E-1)[&rate=5.834517381383211E-4]:7.546974116957E-1)[&rate=5.834517381383211E-4]:1.075694451462E-2,(((60[&rate=5.834517381383211E-4]:1.790112506935E-1,(62[&rate=5.834517381383211E-4]:2.809573695258E-1,64[&rate=5.834517381383211E-4]:2.398614791147E-1)[&rate=5.834517381383211E-4]:8.983470308548E-2)[&rate=5.834517381383211E-4]:1.371415641082E-1,65[&rate=5.834517381383211E-4]:3.161528148017E-1)[&rate=5.834517381383211E-4]:2.377259159333E-1,(61[&rate=5.834517381383211E-4]:1.32239747323E-1,63[&rate=5.834517381383211E-4]:9.114385691198E-2)[&rate=5.834517381383211E-4]:6.134198053296E-1)[&rate=5.834517381383211E-4]:7.356545301052E-1)[&rate=5.834517381383211E-4]:1.320751417286E-1)[&rate=5.834517381383211E-4]:9.699488988187E-2,36[&rate=5.834517381383211E-4]:8.846630614912E-2)[&rate=5.834517381383211E-4]:1.713691024506E-1)[&rate=5.834517381383211E-4]:5.887113445734E-1,(38[&rate=5.834517381383211E-4]:6.411002432291E-1,(((97[&rate=5.834517381383211E-4]:3.702685034148E-1,((39[&rate=5.834517381383211E-4]:4.385736654365E-1,146[&rate=5.834517381383211E-4]:5.587922446714E-1)[&rate=5.834517381383211E-4]:9.767436116515E-4,(((((7[&rate=5.834517381383211E-4]:3.542635311861E-1,8[&rate=5.834517381383211E-4]:3.542635311861E-1)[&rate=5.834517381383211E-4]:3.449091487115E-1,26[&rate=5.834517381383211E-4]:8.060219949661E-1)[&rate=5.834517381383211E-4]:2.421724521332E-1,((31[&rate=5.834517381383211E-4]:7.641754749887E-1,2[&rate=5.834517381383211E-4]:5.367782147146E-1)[&rate=5.834517381383211E-4]:1.441873377802E-1,(22[&rate=5.834517381383211E-4]:4.538975787225E-1,27[&rate=5.834517381383211E-4]:4.703359348869E-1)[&rate=5.834517381383211E-4]:3.996707134984E-1)[&rate=5.834517381383211E-4]:1.836672507688E-1)[&rate=5.834517381383211E-4]:1.481061978719E0,16[&rate=5.834517381383211E-4]:2.47446190527E0)[&rate=5.834517381383211E-4]:4.619536187223E-2,40[&rate=5.834517381383211E-4]:4.351643410252E-1)[&rate=5.834517381383211E-4]:4.38606802297E-3)[&rate=5.834517381383211E-4]:1.756345732874E-3)[&rate=5.834517381383211E-4]:1.156677732915E-2,(101[&rate=5.834517381383211E-4]:1.302425203903E0,((((((((30[&rate=5.834517381383211E-4]:2.965956385125E-1,4[&rate=5.834517381383211E-4]:1.239928987864E-1)[&rate=5.834517381383211E-4]:5.121019742213E-1,112[&rate=5.834517381383211E-4]:6.936291195829E-1)[&rate=5.834517381383211E-4]:7.35619938036E-2,9[&rate=5.834517381383211E-4]:7.589719353044E-1)[&rate=5.834517381383211E-4]:1.399571453635E-1,(14[&rate=5.834517381383211E-4]:6.895480064508E-1,17[&rate=5.834517381383211E-4]:7.279041708344E-1)[&rate=5.834517381383211E-4]:2.176002522993E-1)[&rate=5.834517381383211E-4]:5.592224394573E-3,((110[&rate=5.834517381383211E-4]:7.498921908348E-1,(117[&rate=5.834517381383211E-4]:4.846190313128E-1,105[&rate=5.834517381383211E-4]:4.544820450115E-1)[&rate=5.834517381383211E-4]:2.734923376042E-1)[&rate=5.834517381383211E-4]:2.52015157596E-3,113[&rate=5.834517381383211E-4]:7.578917944655E-1)[&rate=5.834517381383211E-4]:1.548486886791E-1)[&rate=5.834517381383211E-4]:2.964432559567E-1,(((148[&rate=5.834517381383211E-4]:1.179622657253E-1,143[&rate=5.834517381383211E-4]:1.152225396979E-1)[&rate=5.834517381383211E-4]:4.820077107677E-1,(((104[&rate=5.834517381383211E-4]:3.499832273041E-1,106[&rate=5.834517381383211E-4]:3.499832273041E-1)[&rate=5.834517381383211E-4]:4.918535758489E-2,(139[&rate=5.834517381383211E-4]:5.687982968931E-1,111[&rate=5.834517381383211E-4]:3.934558311397E-1)[&rate=5.834517381383211E-4]:2.215110991367E-2)[&rate=5.834517381383211E-4]:2.043042703139E-1,116[&rate=5.834517381383211E-4]:5.431988826001E-1)[&rate=5.834517381383211E-4]:1.841492950917E-2)[&rate=5.834517381383211E-4]:3.979111148418E-1,((115[&rate=5.834517381383211E-4]:6.65443096687E-1,(13[&rate=5.834517381383211E-4]:4.439741217375E-1,19[&rate=5.834517381383211E-4]:4.823302861212E-1)[&rate=5.834517381383211E-4]:3.036607557713E-1)[&rate=5.834517381383211E-4]:4.299616443794E-2,(((114[&rate=5.834517381383211E-4]:2.994450184277E-1,109[&rate=5.834517381383211E-4]:3.788970732222E-1)[&rate=5.834517381383211E-4]:2.571595456567E-1,107[&rate=5.834517381383211E-4]:6.168785366871E-1)[&rate=5.834517381383211E-4]:1.245238590518E-2,108[&rate=5.834517381383211E-4]:6.265911965649E-1)[&rate=5.834517381383211E-4]:1.393823111354E-1)[&rate=5.834517381383211E-4]:2.510856658262E-1)[&rate=5.834517381383211E-4]:1.674670313284E-1)[&rate=5.834517381383211E-4]:2.789565888189E-1,(((((140[&rate=5.834517381383211E-4]:6.560692768693E-1,(23[&rate=5.834517381383211E-4]:5.567384978289E-1,(20[&rate=5.834517381383211E-4]:4.38380874598E-1,25[&rate=5.834517381383211E-4]:4.575589567898E-1)[&rate=5.834517381383211E-4]:1.101384451488E-1)[&rate=5.834517381383211E-4]:2.034403680813E-1)[&rate=5.834517381383211E-4]:1.44472067028E-1,11[&rate=5.834517381383211E-4]:8.19719426089E-1)[&rate=5.834517381383211E-4]:2.564849482019E-1,102[&rate=5.834517381383211E-4]:1.045094963346E-2)[&rate=5.834517381383211E-4]:8.683324548391E-2,(24[&rate=5.834517381383211E-4]:9.860487356999E-1,((28[&rate=5.834517381383211E-4]:5.845690689249E-1,21[&rate=5.834517381383211E-4]:5.599115346785E-1)[&rate=5.834517381383211E-4]:2.811991209719E-1,1[&rate=5.834517381383211E-4]:7.946682003396E-2)[&rate=5.834517381383211E-4]:1.257599978578E-1)[&rate=5.834517381383211E-4]:2.728792950338E-1)[&rate=5.834517381383211E-4]:2.726281705377E-1,(((145[&rate=5.834517381383211E-4]:1.176903510942E-1,141[&rate=5.834517381383211E-4]:1.149506250666E-1)[&rate=5.834517381383211E-4]:2.903387963112E-1,144[&rate=5.834517381383211E-4]:4.025496953504E-1)[&rate=5.834517381383211E-4]:1.692769407572E-1,142[&rate=5.834517381383211E-4]:5.773060881625E-1)[&rate=5.834517381383211E-4]:1.039181619958E0)[&rate=5.834517381383211E-4]:4.425535952553E-2)[&rate=5.834517381383211E-4]:2.45374011717E-1,((3[&rate=5.834517381383211E-4]:6.848253743417E-1,(((89[&rate=5.834517381383211E-4]:7.509673954646E-2,88[&rate=5.834517381383211E-4]:6.139810940944E-2)[&rate=5.834517381383211E-4]:9.811599034241E-2,83[&rate=5.834517381383211E-4]:1.595140997519E-1)[&rate=5.834517381383211E-4]:1.603218213554E-1,(87[&rate=5.834517381383211E-4]:2.372277719537E-1,(((93[&rate=5.834517381383211E-4]:4.704544089801E-2,84[&rate=5.834517381383211E-4]:3.3346810761E-2)[&rate=5.834517381383211E-4]:6.196153800226E-2,(86[&rate=5.834517381383211E-4]:3.564459345643E-2,85[&rate=5.834517381383211E-4]:3.564459345643E-2)[&rate=5.834517381383211E-4]:5.966375530683E-2)[&rate=5.834517381383211E-4]:8.007727279333E-2,(92[&rate=5.834517381383211E-4]:7.5692838292E-2,(90[&rate=5.834517381383211E-4]:1.026750660929E-2,91[&rate=5.834517381383211E-4]:1.026750660929E-2)[&rate=5.834517381383211E-4]:6.54253316827E-2)[&rate=5.834517381383211E-4]:1.133914134016E-1)[&rate=5.834517381383211E-4]:6.184215039707E-2)[&rate=5.834517381383211E-4]:8.260814915363E-2)[&rate=5.834517381383211E-4]:9.047154806315E-1)[&rate=5.834517381383211E-4]:1.44442493115E-1,((6[&rate=5.834517381383211E-4]:4.423887776234E-1,18[&rate=5.834517381383211E-4]:5.054024762536E-1)[&rate=5.834517381383211E-4]:2.405470010654E-1,(10[&rate=5.834517381383211E-4]:6.322701353399E-1,15[&rate=5.834517381383211E-4]:6.706262997233E-1)[&rate=5.834517381383211E-4]:6.71039995133E-2)[&rate=5.834517381383211E-4]:1.983868832884E-1)[&rate=5.834517381383211E-4]:8.275341434136E-1)[&rate=5.834517381383211E-4]:6.483629190602E-1)[&rate=5.834517381383211E-4]:1.236124872011E-1)[&rate=5.834517381383211E-4]:9.398632460826E-2,(((96[&rate=5.834517381383211E-4]:4.885352704972E-1,99[&rate=5.834517381383211E-4]:5.240543961801E-1)[&rate=5.834517381383211E-4]:6.299853363945E-2,((95[&rate=5.834517381383211E-4]:4.995395840106E-1,(100[&rate=5.834517381383211E-4]:3.403905394395E-1,94[&rate=5.834517381383211E-4]:3.403905394395E-1)[&rate=5.834517381383211E-4]:7.444959101912E-2)[&rate=5.834517381383211E-4]:4.193654215971E-2,98[&rate=5.834517381383211E-4]:5.305471644216E-1)[&rate=5.834517381383211E-4]:3.46478419007E-2)[&rate=5.834517381383211E-4]:5.923412163461E-2,147[&rate=5.834517381383211E-4]:5.533908765909E-1)[&rate=5.834517381383211E-4]:5.084602930783E-2)[&rate=5.834517381383211E-4]:1.625463974398E-1)[&rate=5.834517381383211E-4]:7.632366139937E-1)[&rate=5.834517381383211E-4]:1.254198627101E-2,((((59[&rate=5.834517381383211E-4]:3.952788012392E-1,((54[&rate=5.834517381383211E-4]:2.85447008901E-1,((58[&rate=5.834517381383211E-4]:1.753091967675E-1,57[&rate=5.834517381383211E-4]:1.589157541445E-1)[&rate=5.834517381383211E-4]:3.943538542602E-2,37[&rate=5.834517381383211E-4]:2.338702652536E-1)[&rate=5.834517381383211E-4]:1.280794758879E-1)[&rate=5.834517381383211E-4]:4.839199746811E-2,(55[&rate=5.834517381383211E-4]:2.304678531372E-1,56[&rate=5.834517381383211E-4]:2.304678531372E-1)[&rate=5.834517381383211E-4]:1.334257980405E-1)[&rate=5.834517381383211E-4]:2.318842874982E-2)[&rate=5.834517381383211E-4]:1.632193458139E-1,68[&rate=5.834517381383211E-4]:5.093178191841E-1)[&rate=5.834517381383211E-4]:5.163980792951E-1,(125[&rate=5.834517381383211E-4]:7.697006424143E-1,((((133[&rate=5.834517381383211E-4]:7.255314092729E-1,(134[&rate=5.834517381383211E-4]:2.46365647563E-1,137[&rate=5.834517381383211E-4]:3.175985242752E-1)[&rate=5.834517381383211E-4]:4.490287754087E-1)[&rate=5.834517381383211E-4]:7.406976089094E-1,52[&rate=5.834517381383211E-4]:6.923462425255E-1)[&rate=5.834517381383211E-4]:1.264122533914E-2,((29[&rate=5.834517381383211E-4]:5.271992221454E-1,(5[&rate=5.834517381383211E-4]:1.007647078248E-1,12[&rate=5.834517381383211E-4]:1.391208722083E-1)[&rate=5.834517381383211E-4]:2.812290348686E-1)[&rate=5.834517381383211E-4]:4.845779632625E-1,103[&rate=5.834517381383211E-4]:7.789004730791E-1)[&rate=5.834517381383211E-4]:1.590380729346E0)[&rate=5.834517381383211E-4]:2.688741846376E-2,(((((73[&rate=5.834517381383211E-4]:2.747207652768E-1,71[&rate=5.834517381383211E-4]:2.06227614592E-1)[&rate=5.834517381383211E-4]:8.93506053142E-2,((81[&rate=5.834517381383211E-4]:1.154057316141E-2,80[&rate=5.834517381383211E-4]:1.154057316141E-2)[&rate=5.834517381383211E-4]:2.341512711461E-1,(((72[&rate=5.834517381383211E-4]:3.338724319391E-2,78[&rate=5.834517381383211E-4]:5.530505141322E-2)[&rate=5.834517381383211E-4]:6.532953316178E-2,82[&rate=5.834517381383211E-4]:1.288537626571E-1)[&rate=5.834517381383211E-4]:1.162956858118E-1,79[&rate=5.834517381383211E-4]:2.369302703868E-1)[&rate=5.834517381383211E-4]:1.698075200301E-2)[&rate=5.834517381383211E-4]:6.906445779036E-2)[&rate=5.834517381383211E-4]:4.996935630844E-2,77[&rate=5.834517381383211E-4]:4.085612748447E-1)[&rate=5.834517381383211E-4]:2.908525683295E-1,((70[&rate=5.834517381383211E-4]:3.630184530894E-1,(74[&rate=5.834517381383211E-4]:3.581449100711E-1,76[&rate=5.834517381383211E-4]:3.581449100711E-1)[&rate=5.834517381383211E-4]:4.322970740179E-2)[&rate=5.834517381383211E-4]:8.611757089529E-2,75[&rate=5.834517381383211E-4]:4.874921883682E-1)[&rate=5.834517381383211E-4]:2.174011068608E-1)[&rate=5.834517381383211E-4]:7.436973329994E-1,53[&rate=5.834517381383211E-4]:7.021275696162E-1)[&rate=5.834517381383211E-4]:2.155059540077E-2)[&rate=5.834517381383211E-4]:2.564049910585E-1)[&rate=5.834517381383211E-4]:4.226819227317E-1)[&rate=5.834517381383211E-4]:2.655449617287E-1,(((126[&rate=5.834517381383211E-4]:9.772474647245E-1,(((135[&rate=5.834517381383211E-4]:3.70117128718E-1,120[&rate=5.834517381383211E-4]:6.221719232385E-1)[&rate=5.834517381383211E-4]:3.517993241835E-1,(138[&rate=5.834517381383211E-4]:1.622909181477E-1,136[&rate=5.834517381383211E-4]:3.078406883247E-2)[&rate=5.834517381383211E-4]:7.596255347538E-1)[&rate=5.834517381383211E-4]:1.936762020374E-2,119[&rate=5.834517381383211E-4]:1.089229278585E0)[&rate=5.834517381383211E-4]:6.737207087837E-1)[&rate=5.834517381383211E-4]:6.015884786564E-1,66[&rate=5.834517381383211E-4]:3.316617536959E-1)[&rate=5.834517381383211E-4]:1.719276022569E-1,((124[&rate=5.834517381383211E-4]:2.596123277424E-1,(122[&rate=5.834517381383211E-4]:2.622121501745E-1,123[&rate=5.834517381383211E-4]:2.622121501745E-1)[&rate=5.834517381383211E-4]:1.324180050206E-4)[&rate=5.834517381383211E-4]:4.706078237227E-1,67[&rate=5.834517381383211E-4]:2.316798415615E-1)[&rate=5.834517381383211E-4]:2.719095143913E-1)[&rate=5.834517381383211E-4]:2.399508664828E-1)[&rate=5.834517381383211E-4]:7.097317454268E-2)[&rate=5.834517381383211E-4]:5.502386319125E-2)[&rate=5.834517381383211E-4]:2.312183089568E-2,33[&rate=5.834517381383211E-4]:1.320703627085E-2)[&rate=5.834517381383211E-4]:3.569860611058E-3);
tree STATE_47610000 [&joint=-20970.69773701581,lnP=-20970.69773701581] = [&R] ((33[&rate=4.975312343757181E-4]:2.272801336604E-2,((((66[&rate=4.975312343757181E-4]:3.783229473008E-1,(((122[&rate=4.975312343757181E-4]:2.64436744246E-1,(123[&rate=4.975312343757181E-4]:1.618485185217E-1,124[&rate=4.975312343757181E-4]:1.591162780846E-1)[&rate=4.975312343757181E-4]:1.025882257242E-1)[&rate=4.975312343757181E-4]:3.597921704966E-1,67[&rate=4.975312343757181E-4]:1.229563644019E-1)[&rate=4.975312343757181E-4]:2.013828378037E-1,(119[&rate=4.975312343757181E-4]:1.991538556685E0,((126[&rate=4.975312343757181E-4]:1.064100463164E0,120[&rate=4.975312343757181E-4]:1.753912574849E0)[&rate=4.975312343757181E-4]:1.015693347961E-2,((138[&rate=4.975312343757181E-4]:3.93255432771E-1,136[&rate=4.975312343757181E-4]:2.617485834558E-1)[&rate=4.975312343757181E-4]:5.204802249582E-1,135[&rate=4.975312343757181E-4]:7.137356577291E-1)[&rate=4.975312343757181E-4]:7.982790560789E-1)[&rate=4.975312343757181E-4]:1.315786373974E-1)[&rate=4.975312343757181E-4]:3.656773578494E-1)[&rate=4.975312343757181E-4]:5.398374509521E-2)[&rate=4.975312343757181E-4]:4.289612253842E-1,((125[&rate=4.975312343757181E-4]:1.012802529589E0,(((((29[&rate=4.975312343757181E-4]:4.379542412575E-1,(5[&rate=4.975312343757181E-4]:1.575977489802E-1,12[&rate=4.975312343757181E-4]:1.959539133637E-1)[&rate=4.975312343757181E-4]:1.351510128252E-1)[&rate=4.975312343757181E-4]:3.066275129599E-1,103[&rate=4.975312343757181E-4]:5.117050418885E-1)[&rate=4.975312343757181E-4]:1.576407256958E0,52[&rate=4.975312343757181E-4]:4.238185642851E-1)[&rate=4.975312343757181E-4]:5.07973255485E-1,((((71[&rate=4.975312343757181E-4]:2.246193759563E-1,(((72[&rate=4.975312343757181E-4]:2.434302599113E-2,78[&rate=4.975312343757181E-4]:4.626083421044E-2)[&rate=4.975312343757181E-4]:1.396388138186E-1,79[&rate=4.975312343757181E-4]:1.858996480291E-1)[&rate=4.975312343757181E-4]:5.144420651332E-2,82[&rate=4.975312343757181E-4]:2.455630326245E-1)[&rate=4.975312343757181E-4]:1.467278168789E-2)[&rate=4.975312343757181E-4]:3.12688614386E-1,((77[&rate=4.975312343757181E-4]:2.11420834624E-1,73[&rate=4.975312343757181E-4]:2.169002866787E-1)[&rate=4.975312343757181E-4]:2.172346190867E-1,(81[&rate=4.975312343757181E-4]:1.378576093282E-1,80[&rate=4.975312343757181E-4]:1.378576093282E-1)[&rate=4.975312343757181E-4]:2.469622279441E-1)[&rate=4.975312343757181E-4]:1.716662352618E-1)[&rate=4.975312343757181E-4]:2.064893774459E-1,((74[&rate=4.975312343757181E-4]:4.478716545168E-1,(70[&rate=4.975312343757181E-4]:3.219246127898E-1,76[&rate=4.975312343757181E-4]:3.602807771733E-1)[&rate=4.975312343757181E-4]:8.759087734349E-2)[&rate=4.975312343757181E-4]:2.355259227641E-1,75[&rate=4.975312343757181E-4]:6.833975772809E-1)[&rate=4.975312343757181E-4]:1.288929411922E-1)[&rate=4.975312343757181E-4]:6.503685077025E-1,(133[&rate=4.975312343757181E-4]:7.115723925065E-1,(137[&rate=4.975312343757181E-4]:3.969412227486E-1,134[&rate=4.975312343757181E-4]:3.257083460364E-1)[&rate=4.975312343757181E-4]:3.557270601689E-1)[&rate=4.975312343757181E-4]:7.867030720252E-1)[&rate=4.975312343757181E-4]:2.073991308952E-1)[&rate=4.975312343757181E-4]:5.002292785415E-2,53[&rate=4.975312343757181E-4]:9.736180263128E-1)[&rate=4.975312343757181E-4]:2.495670169376E-1)[&rate=4.975312343757181E-4]:8.539844175339E-2,((59[&rate=4.975312343757181E-4]:4.365902591125E-1,((58[&rate=4.975312343757181E-4]:2.550840257129E-1,54[&rate=4.975312343757181E-4]:1.977069765325E-1)[&rate=4.975312343757181E-4]:1.468050962748E-1,((55[&rate=4.975312343757181E-4]:2.833579747998E-1,56[&rate=4.975312343757181E-4]:2.833579747998E-1)[&rate=4.975312343757181E-4]:7.170778715884E-2,(37[&rate=4.975312343757181E-4]:3.425969603612E-1,57[&rate=4.975312343757181E-4]:3.070778346781E-1)[&rate=4.975312343757181E-4]:5.89168890293E-2)[&rate=4.975312343757181E-4]:1.950095565733E-2)[&rate=4.975312343757181E-4]:5.382682018487E-2)[&rate=4.975312343757181E-4]:2.225442961165E-1,68[&rate=4.975312343757181E-4]:6.0995422736E-1)[&rate=4.975312343757181E-4]:3.215800773158E-1)[&rate=4.975312343757181E-4]:4.234705057814E-1)[&rate=4.975312343757181E-4]:6.371498234525E-2,34[&rate=4.975312343757181E-4]:7.985456400128E-3)[&rate=4.975312343757181E-4]:1.402635974245E-2,((((35[&rate=4.975312343757181E-4]:3.644773803521E-1,121[&rate=4.975312343757181E-4]:2.490504777612E0)[&rate=4.975312343757181E-4]:8.828279366574E-3,36[&rate=4.975312343757181E-4]:4.198810021844E-1)[&rate=4.975312343757181E-4]:9.339025436422E-2,(127[&rate=4.975312343757181E-4]:2.964969866131E0,(((((44[&rate=4.975312343757181E-4]:4.718879367401E-1,47[&rate=4.975312343757181E-4]:4.773524176143E-1)[&rate=4.975312343757181E-4]:2.171206924171E-1,51[&rate=4.975312343757181E-4]:6.6715070566E-1)[&rate=4.975312343757181E-4]:5.262481025495E-3,(((((42[&rate=4.975312343757181E-4]:1.861875559613E-1,48[&rate=4.975312343757181E-4]:2.244389220815E-1)[&rate=4.975312343757181E-4]:6.220031084465E-2,41[&rate=4.975312343757181E-4]:2.429233859317E-1)[&rate=4.975312343757181E-4]:2.680404677985E-1,43[&rate=4.975312343757181E-4]:5.656086624731E-1)[&rate=4.975312343757181E-4]:1.175001000913E-2,46[&rate=4.975312343757181E-4]:5.773586724823E-1)[&rate=4.975312343757181E-4]:1.172200214454E-1,(50[&rate=4.975312343757181E-4]:5.319454190974E-1,49[&rate=4.975312343757181E-4]:5.319454190974E-1)[&rate=4.975312343757181E-4]:1.298463895844E-1)[&rate=4.975312343757181E-4]:5.156897129321E-3)[&rate=4.975312343757181E-4]:5.100843501769E-3,45[&rate=4.975312343757181E-4]:6.966397132473E-1)[&rate=4.975312343757181E-4]:2.707994080881E-1,((((((131[&rate=4.975312343757181E-4]:5.105513078125E-2,130[&rate=4.975312343757181E-4]:4.831540475389E-2)[&rate=4.975312343757181E-4]:1.247001920036E-1,(129[&rate=4.975312343757181E-4]:5.650058044282E-2,132[&rate=4.975312343757181E-4]:5.924030647018E-2)[&rate=4.975312343757181E-4]:1.165150163146E-1)[&rate=4.975312343757181E-4]:3.923465552047E-1,118[&rate=4.975312343757181E-4]:7.023484533321E-1)[&rate=4.975312343757181E-4]:4.03888829645E-2,69[&rate=4.975312343757181E-4]:7.536962404062E-1)[&rate=4.975312343757181E-4]:6.393082792499E-1,128[&rate=4.975312343757181E-4]:1.242319588149E0)[&rate=4.975312343757181E-4]:7.252216792508E-2,((((62[&rate=4.975312343757181E-4]:2.04177408261E-1,60[&rate=4.975312343757181E-4]:1.239658634321E-2)[&rate=4.975312343757181E-4]:3.573546070557E-2,64[&rate=4.975312343757181E-4]:1.988169785555E-1)[&rate=4.975312343757181E-4]:1.782872337782E-1,65[&rate=4.975312343757181E-4]:2.26419280827E-1)[&rate=4.975312343757181E-4]:2.081485517129E-1,(61[&rate=4.975312343757181E-4]:1.03867204196E-1,63[&rate=4.975312343757181E-4]:6.277131378497E-2)[&rate=4.975312343757181E-4]:5.224814502616E-1)[&rate=4.975312343757181E-4]:8.282191290139E-1)[&rate=4.975312343757181E-4]:4.259935775526E-1)[&rate=4.975312343757181E-4]:1.857783681207E-1)[&rate=4.975312343757181E-4]:6.884933562302E-2)[&rate=4.975312343757181E-4]:3.92550452714E-1,(38[&rate=4.975312343757181E-4]:9.654215549648E-1,((40[&rate=4.975312343757181E-4]:6.462617704788E-1,((95[&rate=4.975312343757181E-4]:6.142699772475E-1,(100[&rate=4.975312343757181E-4]:5.041471036683E-1,94[&rate=4.975312343757181E-4]:5.041471036683E-1)[&rate=4.975312343757181E-4]:2.542342002711E-2)[&rate=4.975312343757181E-4]:6.485356154145E-2,((99[&rate=4.975312343757181E-4]:4.54652725833E-1,96[&rate=4.975312343757181E-4]:4.191336001501E-1)[&rate=4.975312343757181E-4]:1.880058018967E-1,98[&rate=4.975312343757181E-4]:6.208006042325E-1)[&rate=4.975312343757181E-4]:4.739397280771E-2)[&rate=4.975312343757181E-4]:1.064824939849E-1)[&rate=4.975312343757181E-4]:1.07578923393E-2,((101[&rate=4.975312343757181E-4]:9.519304282033E-1,((((((141[&rate=4.975312343757181E-4]:1.095184792003E-1,145[&rate=4.975312343757181E-4]:1.122582052279E-1)[&rate=4.975312343757181E-4]:1.270885910994E-3,144[&rate=4.975312343757181E-4]:1.080496390839E-1)[&rate=4.975312343757181E-4]:3.652874038359E-1,142[&rate=4.975312343757181E-4]:4.788164949748E-1)[&rate=4.975312343757181E-4]:1.011893110069E0,(((117[&rate=4.975312343757181E-4]:6.551151121955E-1,((14[&rate=4.975312343757181E-4]:4.014935186673E-1,17[&rate=4.975312343757181E-4]:4.39849683051E-1)[&rate=4.975312343757181E-4]:2.407518133795E-1,((30[&rate=4.975312343757181E-4]:2.992812607436E-1,4[&rate=4.975312343757181E-4]:1.266785210176E-1)[&rate=4.975312343757181E-4]:3.786951997407E-1,(9[&rate=4.975312343757181E-4]:5.123237169584E-1,112[&rate=4.975312343757181E-4]:5.205428950405E-1)[&rate=4.975312343757181E-4]:4.236507229308E-2)[&rate=4.975312343757181E-4]:7.933736471332E-2)[&rate=4.975312343757181E-4]:1.013005412109E-2)[&rate=4.975312343757181E-4]:7.029356414263E-2,((105[&rate=4.975312343757181E-4]:3.861715584169E-1,113[&rate=4.975312343757181E-4]:4.135688186907E-1)[&rate=4.975312343757181E-4]:5.300834532508E-2,110[&rate=4.975312343757181E-4]:4.610977119611E-1)[&rate=4.975312343757181E-4]:2.560917862948E-1)[&rate=4.975312343757181E-4]:1.649892349547E-1,(((((139[&rate=4.975312343757181E-4]:6.658639180557E-1,104[&rate=4.975312343757181E-4]:4.740830961379E-1)[&rate=4.975312343757181E-4]:4.569785848483E-2,(106[&rate=4.975312343757181E-4]:1.038080236664E-1,111[&rate=4.975312343757181E-4]:1.202463798307E-1)[&rate=4.975312343757181E-4]:4.159729309564E-1)[&rate=4.975312343757181E-4]:1.802806488586E-1,(148[&rate=4.975312343757181E-4]:2.121529424303E-1,143[&rate=4.975312343757181E-4]:2.094132164029E-1)[&rate=4.975312343757181E-4]:4.65990852832E-1)[&rate=4.975312343757181E-4]:7.302870060064E-2,116[&rate=4.975312343757181E-4]:7.128163314793E-1)[&rate=4.975312343757181E-4]:7.737831899538E-2,(((107[&rate=4.975312343757181E-4]:4.479999653501E-1,108[&rate=4.975312343757181E-4]:4.452602393227E-1)[&rate=4.975312343757181E-4]:4.656174914028E-2,(109[&rate=4.975312343757181E-4]:4.448340607641E-1,114[&rate=4.975312343757181E-4]:3.653820059696E-1)[&rate=4.975312343757181E-4]:6.890573591805E-2)[&rate=4.975312343757181E-4]:2.455415212092E-1,(115[&rate=4.975312343757181E-4]:6.57384441728E-1,(13[&rate=4.975312343757181E-4]:4.692679884112E-1,19[&rate=4.975312343757181E-4]:5.076241527949E-1)[&rate=4.975312343757181E-4]:2.703082341386E-1)[&rate=4.975312343757181E-4]:2.244482136877E-2)[&rate=4.975312343757181E-4]:1.103653873779E-1)[&rate=4.975312343757181E-4]:1.527175396883E-2)[&rate=4.975312343757181E-4]:4.304486800526E-1)[&rate=4.975312343757181E-4]:4.128999796868E-2,((102[&rate=4.975312343757181E-4]:1.56341320381E-1,(24[&rate=4.975312343757181E-4]:8.678494293788E-1,((28[&rate=4.975312343757181E-4]:7.412880911644E-1,21[&rate=4.975312343757181E-4]:7.166305569179E-1)[&rate=4.975312343757181E-4]:7.168354218634E-2,1[&rate=4.975312343757181E-4]:2.667026348777E-2)[&rate=4.975312343757181E-4]:6.035724808283E-2)[&rate=4.975312343757181E-4]:4.501357266185E-1)[&rate=4.975312343757181E-4]:1.693935713487E-3,((23[&rate=4.975312343757181E-4]:6.152738645998E-1,(20[&rate=4.975312343757181E-4]:4.043613204354E-1,25[&rate=4.975312343757181E-4]:4.235394026271E-1)[&rate=4.975312343757181E-4]:2.026933660823E-1)[&rate=4.975312343757181E-4]:4.02930769353E-2,(11[&rate=4.975312343757181E-4]:4.517874388505E-1,140[&rate=4.975312343757181E-4]:4.326093566587E-1)[&rate=4.975312343757181E-4]:1.188479958354E-1)[&rate=4.975312343757181E-4]:6.531532460661E-1)[&rate=4.975312343757181E-4]:1.273890044526E-1)[&rate=4.975312343757181E-4]:1.425993433891E-1,(((18[&rate=4.975312343757181E-4]:4.102807566163E-1,6[&rate=4.975312343757181E-4]:3.472670579862E-1)[&rate=4.975312343757181E-4]:2.047043522787E-1,(10[&rate=4.975312343757181E-4]:2.971947516417E-1,15[&rate=4.975312343757181E-4]:3.355509160251E-1)[&rate=4.975312343757181E-4]:2.712150147876E-1)[&rate=4.975312343757181E-4]:9.214549105661E-1,(3[&rate=4.975312343757181E-4]:5.263832375703E-1,(((89[&rate=4.975312343757181E-4]:5.206701819912E-2,88[&rate=4.975312343757181E-4]:3.83683880621E-2)[&rate=4.975312343757181E-4]:1.200798212224E-1,(83[&rate=4.975312343757181E-4]:5.171037601053E-2,86[&rate=4.975312343757181E-4]:5.171037601053E-2)[&rate=4.975312343757181E-4]:1.06737833274E-1)[&rate=4.975312343757181E-4]:1.646553759295E-1,(87[&rate=4.975312343757181E-4]:3.020022398165E-1,((92[&rate=4.975312343757181E-4]:1.699727284054E-1,(90[&rate=4.975312343757181E-4]:7.044049738161E-2,91[&rate=4.975312343757181E-4]:7.044049738161E-2)[&rate=4.975312343757181E-4]:9.953223102382E-2)[&rate=4.975312343757181E-4]:1.103501681055E-1,((85[&rate=4.975312343757181E-4]:9.868041344715E-2,93[&rate=4.975312343757181E-4]:1.123790435842E-1)[&rate=4.975312343757181E-4]:1.376631034632E-1,84[&rate=4.975312343757181E-4]:2.363435169104E-1)[&rate=4.975312343757181E-4]:3.028074946356E-2)[&rate=4.975312343757181E-4]:3.537797344258E-2)[&rate=4.975312343757181E-4]:2.110134539753E-2)[&rate=4.975312343757181E-4]:7.430056797534E-1)[&rate=4.975312343757181E-4]:8.949882887403E-1)[&rate=4.975312343757181E-4]:3.912351598133E-3)[&rate=4.975312343757181E-4]:5.293862763221E-1)[&rate=4.975312343757181E-4]:5.147787608574E-1,(((2[&rate=4.975312343757181E-4]:7.954863767947E-1,((22[&rate=4.975312343757181E-4]:3.153445133497E-1,27[&rate=4.975312343757181E-4]:3.317828695141E-1)[&rate=4.975312343757181E-4]:4.146416489655E-1,((26[&rate=4.975312343757181E-4]:5.513868010939E-1,(7[&rate=4.975312343757181E-4]:2.447294052693E-1,8[&rate=4.975312343757181E-4]:2.447294052693E-1)[&rate=4.975312343757181E-4]:1.998080807561E-1)[&rate=4.975312343757181E-4]:4.57971703956E-2,31[&rate=4.975312343757181E-4]:6.410195879279E-1)[&rate=4.975312343757181E-4]:1.437610949354E-1)[&rate=4.975312343757181E-4]:2.381029542055E-1)[&rate=4.975312343757181E-4]:1.522829178465E0,147[&rate=4.975312343757181E-4]:4.189668016108E-1)[&rate=4.975312343757181E-4]:1.200509675663E-1,(146[&rate=4.975312343757181E-4]:5.773289409253E-1,((39[&rate=4.975312343757181E-4]:4.059493547529E-1,16[&rate=4.975312343757181E-4]:2.49144228087E0)[&rate=4.975312343757181E-4]:4.203588472173E-2,97[&rate=4.975312343757181E-4]:3.769469881084E-1)[&rate=4.975312343757181E-4]:9.125122215741E-3)[&rate=4.975312343757181E-4]:2.453035830641E-2)[&rate=4.975312343757181E-4]:1.190431007011E-2)[&rate=4.975312343757181E-4]:1.634746327512E-1)[&rate=4.975312343757181E-4]:3.767079030758E-1)[&rate=4.975312343757181E-4]:4.961902583476E-1)[&rate=4.975312343757181E-4]:2.577914797575E-2)[&rate=4.975312343757181E-4]:1.715455338783E-2)[&rate=4.975312343757181E-4]:1.131091558379E-2,32[&rate=4.975312343757181E-4]:2.855947689512E-2);
tree STATE_47700000 [&joint=-20995.03550562598,lnP=-20995.03550562598] = [&R] (33[&rate=5.478654473865367E-4]:1.692953892737E-1,(32[&rate=5.478654473865367E-4]:4.767230922655E-2,((((((((57[&rate=5.478654473865367E-4]:3.220048251939E-1,(58[&rate=5.478654473865367E-4]:2.586111263911E-1,((37[&rate=5.478654473865367E-4]:1.731492449596E-1,54[&rate=5.478654473865367E-4]:9.664651271913E-2)[&rate=5.478654473865367E-4]:6.38690485452E-2,56[&rate=5.478654473865367E-4]:1.905702060729E-1)[&rate=5.478654473865367E-4]:4.071851594642E-2)[&rate=5.478654473865367E-4]:7.978714142577E-2)[&rate=5.478654473865367E-4]:2.296952458292E-2,55[&rate=5.478654473865367E-4]:3.340453880281E-1)[&rate=5.478654473865367E-4]:1.316780628736E-1,59[&rate=5.478654473865367E-4]:4.739201722133E-1)[&rate=5.478654473865367E-4]:2.364998997219E-1,68[&rate=5.478654473865367E-4]:6.612397440662E-1)[&rate=5.478654473865367E-4]:5.44149579803E-1,((((52[&rate=5.478654473865367E-4]:5.244029814594E-1,((29[&rate=5.478654473865367E-4]:4.16696193391E-1,(5[&rate=5.478654473865367E-4]:8.773507651565E-2,12[&rate=5.478654473865367E-4]:1.260912408991E-1)[&rate=5.478654473865367E-4]:1.837556374234E-1)[&rate=5.478654473865367E-4]:5.811163728491E-1,103[&rate=5.478654473865367E-4]:7.649358539113E-1)[&rate=5.478654473865367E-4]:1.423760862109E0)[&rate=5.478654473865367E-4]:3.440406128596E-1,(134[&rate=5.478654473865367E-4]:8.293353320361E-1,(137[&rate=5.478654473865367E-4]:5.387579521073E-1,133[&rate=5.478654473865367E-4]:4.976620616963E-1)[&rate=5.478654473865367E-4]:3.61810256641E-1)[&rate=5.478654473865367E-4]:7.828540516386E-1)[&rate=5.478654473865367E-4]:1.676399971786E-1,((((((79[&rate=5.478654473865367E-4]:1.132279353018E-1,71[&rate=5.478654473865367E-4]:8.583067502777E-2)[&rate=5.478654473865367E-4]:2.103285606587E-1,82[&rate=5.478654473865367E-4]:3.317756740426E-1)[&rate=5.478654473865367E-4]:7.195046259581E-2,(78[&rate=5.478654473865367E-4]:6.316485696231E-2,72[&rate=5.478654473865367E-4]:4.1247048743E-2)[&rate=5.478654473865367E-4]:3.32342101594E-1)[&rate=5.478654473865367E-4]:4.578245202137E-2,(73[&rate=5.478654473865367E-4]:4.377937719063E-1,(77[&rate=5.478654473865367E-4]:4.26028507138E-1,(81[&rate=5.478654473865367E-4]:1.39783455219E-1,80[&rate=5.478654473865367E-4]:1.39783455219E-1)[&rate=5.478654473865367E-4]:2.424094354807E-1)[&rate=5.478654473865367E-4]:6.285812713491E-3)[&rate=5.478654473865367E-4]:4.459152908224E-2)[&rate=5.478654473865367E-4]:4.170814043327E-1,((70[&rate=5.478654473865367E-4]:6.741996439585E-1,(74[&rate=5.478654473865367E-4]:5.390877335113E-1,76[&rate=5.478654473865367E-4]:5.390877335113E-1)[&rate=5.478654473865367E-4]:1.734680748307E-1)[&rate=5.478654473865367E-4]:4.614048400735E-2,75[&rate=5.478654473865367E-4]:7.586962923493E-1)[&rate=5.478654473865367E-4]:1.407704129719E-1)[&rate=5.478654473865367E-4]:7.308352846874E-1,53[&rate=5.478654473865367E-4]:8.838389313965E-1)[&rate=5.478654473865367E-4]:1.440479387898E-1)[&rate=5.478654473865367E-4]:1.649123267231E-1,125[&rate=5.478654473865367E-4]:9.824166832482E-1)[&rate=5.478654473865367E-4]:3.896393072878E-1)[&rate=5.478654473865367E-4]:3.397831515048E-2,((66[&rate=5.478654473865367E-4]:2.860471782238E-1,((120[&rate=5.478654473865367E-4]:7.507975889943E-1,((138[&rate=5.478654473865367E-4]:2.766776779722E-1,136[&rate=5.478654473865367E-4]:1.45170828657E-1)[&rate=5.478654473865367E-4]:2.208269058253E-1,135[&rate=5.478654473865367E-4]:2.975045837975E-1)[&rate=5.478654473865367E-4]:2.012382106763E-1)[&rate=5.478654473865367E-4]:1.198578498022E0,(126[&rate=5.478654473865367E-4]:1.198374994915E0,119[&rate=5.478654473865367E-4]:1.984077517558E0)[&rate=5.478654473865367E-4]:6.118898041641E-2)[&rate=5.478654473865367E-4]:2.736573925778E-1)[&rate=5.478654473865367E-4]:2.02526999375E-1,(((123[&rate=5.478654473865367E-4]:3.173068658278E-2,124[&rate=5.478654473865367E-4]:2.899844614566E-2)[&rate=5.478654473865367E-4]:3.957109914181E-1,122[&rate=5.478654473865367E-4]:4.274416780008E-1)[&rate=5.478654473865367E-4]:3.61000924453E-1,67[&rate=5.478654473865367E-4]:2.871700521132E-1)[&rate=5.478654473865367E-4]:2.014041254856E-1)[&rate=5.478654473865367E-4]:2.030728236487E-1)[&rate=5.478654473865367E-4]:6.429111055025E-3,((((127[&rate=5.478654473865367E-4]:2.569424016598E0,(121[&rate=5.478654473865367E-4]:2.113323885933E0,36[&rate=5.478654473865367E-4]:3.387183113853E-2)[&rate=5.478654473865367E-4]:1.500424025402E-2)[&rate=5.478654473865367E-4]:8.684845712854E-2,35[&rate=5.478654473865367E-4]:8.914918605533E-2)[&rate=5.478654473865367E-4]:1.383603938699E-1,((((((132[&rate=5.478654473865367E-4]:1.507252943244E-2,129[&rate=5.478654473865367E-4]:1.233280340508E-2)[&rate=5.478654473865367E-4]:4.677692610991E-1,(130[&rate=5.478654473865367E-4]:3.649627559284E-1,131[&rate=5.478654473865367E-4]:3.677024819558E-1)[&rate=5.478654473865367E-4]:1.151393085757E-1)[&rate=5.478654473865367E-4]:1.470084027193E-1,118[&rate=5.478654473865367E-4]:7.640967685933E-1)[&rate=5.478654473865367E-4]:3.993857359433E-2,69[&rate=5.478654473865367E-4]:8.149942462973E-1)[&rate=5.478654473865367E-4]:6.479441179747E-1,(128[&rate=5.478654473865367E-4]:1.177364267735E0,((65[&rate=5.478654473865367E-4]:2.580666182864E-1,((62[&rate=5.478654473865367E-4]:1.236185943617E-1,64[&rate=5.478654473865367E-4]:8.25227039507E-2)[&rate=5.478654473865367E-4]:3.086944691444E-1,60[&rate=5.478654473865367E-4]:2.405322415884E-1)[&rate=5.478654473865367E-4]:1.7534376698E-2)[&rate=5.478654473865367E-4]:3.750226730104E-1,(61[&rate=5.478654473865367E-4]:6.845408830853E-2,63[&rate=5.478654473865367E-4]:2.735819789749E-2)[&rate=5.478654473865367E-4]:7.56416024906E-1)[&rate=5.478654473865367E-4]:4.922201819175E-1)[&rate=5.478654473865367E-4]:1.348891650303E-1)[&rate=5.478654473865367E-4]:2.640753785707E-1,(((((51[&rate=5.478654473865367E-4]:3.308310570764E-1,47[&rate=5.478654473865367E-4]:3.581534614479E-1)[&rate=5.478654473865367E-4]:1.72994845981E-1,(50[&rate=5.478654473865367E-4]:4.144584392733E-1,49[&rate=5.478654473865367E-4]:4.144584392733E-1)[&rate=5.478654473865367E-4]:8.390298290987E-2)[&rate=5.478654473865367E-4]:6.967053622103E-2,((46[&rate=5.478654473865367E-4]:5.314604721322E-1,43[&rate=5.478654473865367E-4]:5.314604721322E-1)[&rate=5.478654473865367E-4]:2.019016094949E-2,(41[&rate=5.478654473865367E-4]:3.099311441644E-1,(42[&rate=5.478654473865367E-4]:1.674996418272E-1,48[&rate=5.478654473865367E-4]:2.057510079474E-1)[&rate=5.478654473865367E-4]:1.478959832115E-1)[&rate=5.478654473865367E-4]:1.870746801742E-1)[&rate=5.478654473865367E-4]:4.916821056832E-2)[&rate=5.478654473865367E-4]:3.66763486706E-2,45[&rate=5.478654473865367E-4]:6.292984710092E-1)[&rate=5.478654473865367E-4]:1.177535528268E-2,44[&rate=5.478654473865367E-4]:6.43806066729E-1)[&rate=5.478654473865367E-4]:1.618587727526E-1)[&rate=5.478654473865367E-4]:1.79947891877E-1)[&rate=5.478654473865367E-4]:3.381533938836E-1,(38[&rate=5.478654473865367E-4]:9.004846532691E-1,(((98[&rate=5.478654473865367E-4]:7.548518904913E-1,(96[&rate=5.478654473865367E-4]:5.734676176947E-1,99[&rate=5.478654473865367E-4]:6.089867433775E-1)[&rate=5.478654473865367E-4]:1.67723070611E-1)[&rate=5.478654473865367E-4]:6.569495230759E-2,((94[&rate=5.478654473865367E-4]:3.117851671437E-1,100[&rate=5.478654473865367E-4]:3.117851671437E-1)[&rate=5.478654473865367E-4]:2.371849568176E-1,95[&rate=5.478654473865367E-4]:6.336695775134E-1)[&rate=5.478654473865367E-4]:1.978062270342E-1)[&rate=5.478654473865367E-4]:1.322841894035E-1,((((146[&rate=5.478654473865367E-4]:7.328065682595E-1,(16[&rate=5.478654473865367E-4]:2.668979101271E0,((101[&rate=5.478654473865367E-4]:8.816969680805E-1,((((((110[&rate=5.478654473865367E-4]:9.476760644917E-1,105[&rate=5.478654473865367E-4]:9.257582562726E-1)[&rate=5.478654473865367E-4]:1.140507366096E-1,((((9[&rate=5.478654473865367E-4]:5.373832431734E-1,(30[&rate=5.478654473865367E-4]:3.207506481185E-1,4[&rate=5.478654473865367E-4]:1.481479083925E-1)[&rate=5.478654473865367E-4]:3.399202662878E-1)[&rate=5.478654473865367E-4]:8.760934267751E-2,113[&rate=5.478654473865367E-4]:6.33211763933E-1)[&rate=5.478654473865367E-4]:2.867493031013E-1,(112[&rate=5.478654473865367E-4]:5.549054047221E-1,117[&rate=5.478654473865367E-4]:5.576451307497E-1)[&rate=5.478654473865367E-4]:3.650556623122E-1)[&rate=5.478654473865367E-4]:3.888110062543E-2,(14[&rate=5.478654473865367E-4]:3.294782581438E-1,17[&rate=5.478654473865367E-4]:3.678344225275E-1)[&rate=5.478654473865367E-4]:6.293639095159E-1)[&rate=5.478654473865367E-4]:1.083640854963E-1)[&rate=5.478654473865367E-4]:1.135906472075E-1,(((115[&rate=5.478654473865367E-4]:5.879346250245E-1,((108[&rate=5.478654473865367E-4]:5.142966360566E-1,((107[&rate=5.478654473865367E-4]:3.599517658414E-1,114[&rate=5.478654473865367E-4]:2.996777932386E-1)[&rate=5.478654473865367E-4]:1.470873055395E-2,109[&rate=5.478654473865367E-4]:3.938385785871E-1)[&rate=5.478654473865367E-4]:1.423758656886E-1)[&rate=5.478654473865367E-4]:1.135340009536E-1,(13[&rate=5.478654473865367E-4]:4.397027819218E-1,19[&rate=5.478654473865367E-4]:4.780589463055E-1)[&rate=5.478654473865367E-4]:2.127853893348E-1)[&rate=5.478654473865367E-4]:1.763823458973E-2)[&rate=5.478654473865367E-4]:4.422613358316E-2,116[&rate=5.478654473865367E-4]:6.321607586076E-1)[&rate=5.478654473865367E-4]:1.788249276466E-1,(((106[&rate=5.478654473865367E-4]:3.812487913459E-1,104[&rate=5.478654473865367E-4]:3.812487913459E-1)[&rate=5.478654473865367E-4]:1.857234824296E-1,(139[&rate=5.478654473865367E-4]:3.146682337677E-1,111[&rate=5.478654473865367E-4]:1.393257680143E-1)[&rate=5.478654473865367E-4]:4.440848619256E-1)[&rate=5.478654473865367E-4]:1.137509646844E-1,(148[&rate=5.478654473865367E-4]:1.422323393162E-1,143[&rate=5.478654473865367E-4]:1.394926132888E-1)[&rate=5.478654473865367E-4]:5.165730909247E-1)[&rate=5.478654473865367E-4]:1.90536420397E-1)[&rate=5.478654473865367E-4]:2.876194332875E-1)[&rate=5.478654473865367E-4]:2.543413119068E-1,(((141[&rate=5.478654473865367E-4]:1.052214018959E-1,145[&rate=5.478654473865367E-4]:1.079611279235E-1)[&rate=5.478654473865367E-4]:3.143126887625E-2,144[&rate=5.478654473865367E-4]:1.339129447448E-1)[&rate=5.478654473865367E-4]:2.181424888191E-1,142[&rate=5.478654473865367E-4]:3.575348856188E-1)[&rate=5.478654473865367E-4]:1.250206066378E0)[&rate=5.478654473865367E-4]:3.614271981647E-2,(((11[&rate=5.478654473865367E-4]:5.57949609637E-1,140[&rate=5.478654473865367E-4]:5.387715274453E-1)[&rate=5.478654473865367E-4]:1.477924955319E-1,(23[&rate=5.478654473865367E-4]:7.15482931155E-1,(25[&rate=5.478654473865367E-4]:5.063394078702E-1,20[&rate=5.478654473865367E-4]:4.871613256785E-1)[&rate=5.478654473865367E-4]:2.201024273944E-1)[&rate=5.478654473865367E-4]:7.519068086306E-2)[&rate=5.478654473865367E-4]:4.774628960228E-1,((((28[&rate=5.478654473865367E-4]:6.960937871651E-1,21[&rate=5.478654473865367E-4]:6.714362529187E-1)[&rate=5.478654473865367E-4]:2.791773301081E-1,1[&rate=5.478654473865367E-4]:1.889697474103E-1)[&rate=5.478654473865367E-4]:2.54153811389E-2,24[&rate=5.478654473865367E-4]:9.952070463574E-1)[&rate=5.478654473865367E-4]:1.942265021561E-1,102[&rate=5.478654473865367E-4]:2.778971289722E-2)[&rate=5.478654473865367E-4]:8.966186363695E-2)[&rate=5.478654473865367E-4]:2.798567528131E-1)[&rate=5.478654473865367E-4]:2.526004916735E-1,((18[&rate=5.478654473865367E-4]:7.165837575003E-1,(6[&rate=5.478654473865367E-4]:5.882274347983E-1,(10[&rate=5.478654473865367E-4]:3.442547623816E-1,15[&rate=5.478654473865367E-4]:3.826109267651E-1)[&rate=5.478654473865367E-4]:2.604110285811E-1)[&rate=5.478654473865367E-4]:6.534262407186E-2)[&rate=5.478654473865367E-4]:2.102130213198E-1,((((92[&rate=5.478654473865367E-4]:1.931651230876E-1,(90[&rate=5.478654473865367E-4]:5.158380616573E-2,91[&rate=5.478654473865367E-4]:5.158380616573E-2)[&rate=5.478654473865367E-4]:1.415813169219E-1)[&rate=5.478654473865367E-4]:3.06612768296E-2,((86[&rate=5.478654473865367E-4]:9.780738474094E-2,85[&rate=5.478654473865367E-4]:9.780738474094E-2)[&rate=5.478654473865367E-4]:2.095272812752E-2,((84[&rate=5.478654473865367E-4]:2.153946059436E-2,93[&rate=5.478654473865367E-4]:3.523809073138E-2)[&rate=5.478654473865367E-4]:5.191214531594E-2,83[&rate=5.478654473865367E-4]:7.34516059103E-2)[&rate=5.478654473865367E-4]:4.530850695816E-2)[&rate=5.478654473865367E-4]:9.136765691175E-2)[&rate=5.478654473865367E-4]:1.171344694709E-1,((89[&rate=5.478654473865367E-4]:2.198382194525E-1,88[&rate=5.478654473865367E-4]:2.061395893155E-1)[&rate=5.478654473865367E-4]:8.795565505958E-2,87[&rate=5.478654473865367E-4]:2.94095244375E-1)[&rate=5.478654473865367E-4]:3.316699487606E-2)[&rate=5.478654473865367E-4]:9.007418262385E-1,3[&rate=5.478654473865367E-4]:6.882780380925E-1)[&rate=5.478654473865367E-4]:1.23450247577E-1)[&rate=5.478654473865367E-4]:8.354408093239E-1)[&rate=5.478654473865367E-4]:2.372675991147E-1)[&rate=5.478654473865367E-4]:5.470618344814E-1,(((7[&rate=5.478654473865367E-4]:1.008772467357E-1,8[&rate=5.478654473865367E-4]:1.008772467357E-1)[&rate=5.478654473865367E-4]:5.532562264327E-1,((2[&rate=5.478654473865367E-4]:4.715003181801E-1,31[&rate=5.478654473865367E-4]:6.988975784541E-1)[&rate=5.478654473865367E-4]:5.255737611233E-2,(22[&rate=5.478654473865367E-4]:3.646581851908E-1,27[&rate=5.478654473865367E-4]:3.810965413551E-1)[&rate=5.478654473865367E-4]:3.320022488276E-1)[&rate=5.478654473865367E-4]:5.336345010879E-2)[&rate=5.478654473865367E-4]:5.308271786117E-1,26[&rate=5.478654473865367E-4]:1.291809966849E0)[&rate=5.478654473865367E-4]:1.304072123385E0)[&rate=5.478654473865367E-4]:1.278915315859E-1)[&rate=5.478654473865367E-4]:2.910181387062E-2)[&rate=5.478654473865367E-4]:1.942676556474E-2,(39[&rate=5.478654473865367E-4]:3.018592692571E-1,97[&rate=5.478654473865367E-4]:2.308210178909E-1)[&rate=5.478654473865367E-4]:3.301554853322E-1)[&rate=5.478654473865367E-4]:2.566961649025E-2,147[&rate=5.478654473865367E-4]:7.150614202599E-1)[&rate=5.478654473865367E-4]:5.020393348636E-3,40[&rate=5.478654473865367E-4]:6.627047644283E-1)[&rate=5.478654473865367E-4]:1.617109672278E-1)[&rate=5.478654473865367E-4]:1.443749325421E-1)[&rate=5.478654473865367E-4]:2.675437670552E-1)[&rate=5.478654473865367E-4]:1.324131384937E-1)[&rate=5.478654473865367E-4]:2.254761523268E-1,34[&rate=5.478654473865367E-4]:6.05385659992E-2)[&rate=5.478654473865367E-4]:9.05155144643E-3)[&rate=5.478654473865367E-4]:1.161436279924E-1);
tree STATE_47790000 [&joint=-21012.258078089337,lnP=-21012.258078089337] = [&R] (((32[&rate=5.191091908639941E-4]:1.993017316477E-2,(34[&rate=5.191091908639941E-4]:7.127918899874E-3,(((((127[&rate=5.191091908639941E-4]:2.34871413994E0,121[&rate=5.191091908639941E-4]:1.907618249529E0)[&rate=5.191091908639941E-4]:2.699975960936E-1,35[&rate=5.191091908639941E-4]:5.158844836273E-2)[&rate=5.191091908639941E-4]:1.160406592768E-1,36[&rate=5.191091908639941E-4]:2.142044501053E-1)[&rate=5.191091908639941E-4]:3.614100041183E-2,((((((46[&rate=5.191091908639941E-4]:5.393310989666E-1,((41[&rate=5.191091908639941E-4]:3.251539952305E-1,42[&rate=5.191091908639941E-4]:3.306184761047E-1)[&rate=5.191091908639941E-4]:6.386765727435E-2,48[&rate=5.191091908639941E-4]:4.327374994993E-1)[&rate=5.191091908639941E-4]:9.56646377188E-2)[&rate=5.191091908639941E-4]:1.147740796043E-2,43[&rate=5.191091908639941E-4]:5.50808506927E-1)[&rate=5.191091908639941E-4]:9.104313928805E-2,(((47[&rate=5.191091908639941E-4]:8.514076306406E-2,44[&rate=5.191091908639941E-4]:7.96762821898E-2)[&rate=5.191091908639941E-4]:3.031270741268E-1,51[&rate=5.191091908639941E-4]:3.609454328193E-1)[&rate=5.191091908639941E-4]:2.013187828445E-1,(49[&rate=5.191091908639941E-4]:4.983083569489E-1,50[&rate=5.191091908639941E-4]:4.983083569489E-1)[&rate=5.191091908639941E-4]:5.849137784066E-2)[&rate=5.191091908639941E-4]:5.226502617976E-2)[&rate=5.191091908639941E-4]:7.368220892202E-2,45[&rate=5.191091908639941E-4]:7.073371338257E-1)[&rate=5.191091908639941E-4]:1.0887459564E-1,(128[&rate=5.191091908639941E-4]:1.429517325705E0,((((62[&rate=5.191091908639941E-4]:4.379246263188E-1,65[&rate=5.191091908639941E-4]:2.461438044011E-1)[&rate=5.191091908639941E-4]:5.245788909813E-2,60[&rate=5.191091908639941E-4]:2.986016934992E-1)[&rate=5.191091908639941E-4]:2.29883622334E-2,64[&rate=5.191091908639941E-4]:4.722749872393E-1)[&rate=5.191091908639941E-4]:3.674244128482E-1,(61[&rate=5.191091908639941E-4]:1.706335528976E-1,63[&rate=5.191091908639941E-4]:1.295376624866E-1)[&rate=5.191091908639941E-4]:7.101617376009E-1)[&rate=5.191091908639941E-4]:6.884480626041E-1)[&rate=5.191091908639941E-4]:1.600906160517E-1)[&rate=5.191091908639941E-4]:2.089159807307E-2,((118[&rate=5.191091908639941E-4]:3.726516715998E-1,69[&rate=5.191091908639941E-4]:3.836105757095E-1)[&rate=5.191091908639941E-4]:2.004250686762E-1,(((132[&rate=5.191091908639941E-4]:1.252830880522E-1,130[&rate=5.191091908639941E-4]:1.225433620248E-1)[&rate=5.191091908639941E-4]:2.877772689992E-2,129[&rate=5.191091908639941E-4]:1.513210889248E-1)[&rate=5.191091908639941E-4]:2.56567728615E-2,131[&rate=5.191091908639941E-4]:1.797175878136E-1)[&rate=5.191091908639941E-4]:2.591125771198E-1)[&rate=5.191091908639941E-4]:1.177148826951E0)[&rate=5.191091908639941E-4]:1.22037691509E-1)[&rate=5.191091908639941E-4]:4.751607835747E-1,(38[&rate=5.191091908639941E-4]:9.443294728583E-1,((((95[&rate=5.191091908639941E-4]:4.530390539406E-1,(94[&rate=5.191091908639941E-4]:1.035040644484E-1,100[&rate=5.191091908639941E-4]:1.035040644484E-1)[&rate=5.191091908639941E-4]:2.648355359401E-1)[&rate=5.191091908639941E-4]:1.69711700067E-1,98[&rate=5.191091908639941E-4]:6.118217922588E-1)[&rate=5.191091908639941E-4]:8.762700681548E-3,(40[&rate=5.191091908639941E-4]:4.156623804913E-1,(96[&rate=5.191091908639941E-4]:5.044044314336E-1,99[&rate=5.191091908639941E-4]:5.399235571165E-1)[&rate=5.191091908639941E-4]:2.601204741832E-2)[&rate=5.191091908639941E-4]:7.65068119028E-2)[&rate=5.191091908639941E-4]:2.459861289661E-1,((147[&rate=5.191091908639941E-4]:6.475210139264E-1,((146[&rate=5.191091908639941E-4]:5.34929370223E-1,97[&rate=5.191091908639941E-4]:3.436725396219E-1)[&rate=5.191091908639941E-4]:1.196627013745E-1,((101[&rate=5.191091908639941E-4]:1.443530983528E0,(((((((112[&rate=5.191091908639941E-4]:2.53143912035E-1,117[&rate=5.191091908639941E-4]:2.558836380626E-1)[&rate=5.191091908639941E-4]:5.465779029242E-1,(30[&rate=5.191091908639941E-4]:6.020033306623E-1,4[&rate=5.191091908639941E-4]:4.294005909362E-1)[&rate=5.191091908639941E-4]:3.127869774477E-1)[&rate=5.191091908639941E-4]:1.155370862198E-2,((14[&rate=5.191091908639941E-4]:2.679330135826E-1,17[&rate=5.191091908639941E-4]:3.062891779663E-1)[&rate=5.191091908639941E-4]:4.75343957575E-1,9[&rate=5.191091908639941E-4]:7.350577930756E-1)[&rate=5.191091908639941E-4]:6.799855242347E-2)[&rate=5.191091908639941E-4]:2.054935241869E-1,((105[&rate=5.191091908639941E-4]:7.704508221275E-1,110[&rate=5.191091908639941E-4]:7.923686303466E-1)[&rate=5.191091908639941E-4]:6.20846745104E-2,113[&rate=5.191091908639941E-4]:8.599327569117E-1)[&rate=5.191091908639941E-4]:1.568362908564E-1)[&rate=5.191091908639941E-4]:3.340674200669E-1,(((((114[&rate=5.191091908639941E-4]:2.078804827724E-1,109[&rate=5.191091908639941E-4]:2.873325375669E-1)[&rate=5.191091908639941E-4]:2.783690756636E-1,(107[&rate=5.191091908639941E-4]:2.660385261259E-1,108[&rate=5.191091908639941E-4]:2.632988000986E-1)[&rate=5.191091908639941E-4]:2.804850049129E-1)[&rate=5.191091908639941E-4]:2.659258143224E-1,115[&rate=5.191091908639941E-4]:7.521753727584E-1)[&rate=5.191091908639941E-4]:6.797360821338E-4,(13[&rate=5.191091908639941E-4]:5.477769793424E-1,19[&rate=5.191091908639941E-4]:5.86133143726E-1)[&rate=5.191091908639941E-4]:2.872699103201E-1)[&rate=5.191091908639941E-4]:1.200789019653E-1,((116[&rate=5.191091908639941E-4]:4.265684588848E-1,(104[&rate=5.191091908639941E-4]:3.509081452239E-1,(139[&rate=5.191091908639941E-4]:4.101423346063E-1,(106[&rate=5.191091908639941E-4]:1.759526419339E-1,111[&rate=5.191091908639941E-4]:1.923909980983E-1)[&rate=5.191091908639941E-4]:4.24088707546E-2)[&rate=5.191091908639941E-4]:1.325466325354E-1)[&rate=5.191091908639941E-4]:1.359342862637E-1)[&rate=5.191091908639941E-4]:3.270668568919E-1,(148[&rate=5.191091908639941E-4]:8.826843452755E-2,143[&rate=5.191091908639941E-4]:8.552870850019E-2)[&rate=5.191091908639941E-4]:7.037230456329E-1)[&rate=5.191091908639941E-4]:1.192986950291E-1)[&rate=5.191091908639941E-4]:3.957106762072E-1)[&rate=5.191091908639941E-4]:4.112622377816E-1,((((140[&rate=5.191091908639941E-4]:6.893703923493E-1,11[&rate=5.191091908639941E-4]:7.08548474541E-1)[&rate=5.191091908639941E-4]:1.429164516703E-1,(23[&rate=5.191091908639941E-4]:8.917632167843E-1,(25[&rate=5.191091908639941E-4]:8.50469700299E-1,20[&rate=5.191091908639941E-4]:8.312916181072E-1)[&rate=5.191091908639941E-4]:5.225242059499E-2)[&rate=5.191091908639941E-4]:4.46332162762E-2)[&rate=5.191091908639941E-4]:6.482659571831E-1,((((145[&rate=5.191091908639941E-4]:1.301974288238E-1,141[&rate=5.191091908639941E-4]:1.274577027962E-1)[&rate=5.191091908639941E-4]:4.26717982402E-1,144[&rate=5.191091908639941E-4]:5.514359591708E-1)[&rate=5.191091908639941E-4]:1.823148611852E-1,142[&rate=5.191091908639941E-4]:7.39230272411E-1)[&rate=5.191091908639941E-4]:6.875946953459E-1,(((28[&rate=5.191091908639941E-4]:8.331728004585E-1,21[&rate=5.191091908639941E-4]:8.085152662121E-1)[&rate=5.191091908639941E-4]:8.655271579546E-3,1[&rate=5.191091908639941E-4]:5.552670217515E-2)[&rate=5.191091908639941E-4]:4.66374850057E-2,24[&rate=5.191091908639941E-4]:8.829861049891E-1)[&rate=5.191091908639941E-4]:4.589073559183E-1)[&rate=5.191091908639941E-4]:2.537278334458E-1)[&rate=5.191091908639941E-4]:1.050627357705E-2,102[&rate=5.191091908639941E-4]:4.444837323139E-1)[&rate=5.191091908639941E-4]:2.436423705631E-1)[&rate=5.191091908639941E-4]:1.57558545607E-1,(((89[&rate=5.191091908639941E-4]:7.575278405275E-2,88[&rate=5.191091908639941E-4]:6.205415391573E-2)[&rate=5.191091908639941E-4]:3.868289610718E-1,(((93[&rate=5.191091908639941E-4]:2.367377644969E-1,(85[&rate=5.191091908639941E-4]:2.013343001783E-1,((84[&rate=5.191091908639941E-4]:9.268043082198E-2,86[&rate=5.191091908639941E-4]:9.268043082198E-2)[&rate=5.191091908639941E-4]:5.604496667781E-2,83[&rate=5.191091908639941E-4]:1.487253974998E-1)[&rate=5.191091908639941E-4]:5.260890267853E-2)[&rate=5.191091908639941E-4]:2.170483418152E-2)[&rate=5.191091908639941E-4]:3.022657161106E-2,(92[&rate=5.191091908639941E-4]:2.219892693424E-1,(90[&rate=5.191091908639941E-4]:8.465100457059E-2,91[&rate=5.191091908639941E-4]:8.465100457059E-2)[&rate=5.191091908639941E-4]:1.373382647719E-1)[&rate=5.191091908639941E-4]:4.497506676547E-2)[&rate=5.191091908639941E-4]:1.045484892578E-1,87[&rate=5.191091908639941E-4]:3.578141952287E-1)[&rate=5.191091908639941E-4]:9.106891975881E-2)[&rate=5.191091908639941E-4]:9.01626633745E-1,(((3[&rate=5.191091908639941E-4]:5.324932100973E-1,18[&rate=5.191091908639941E-4]:6.475617032479E-1)[&rate=5.191091908639941E-4]:1.322513729218E-1,6[&rate=5.191091908639941E-4]:7.167993775396E-1)[&rate=5.191091908639941E-4]:5.29053596108E-2,(10[&rate=5.191091908639941E-4]:5.483472430569E-1,15[&rate=5.191091908639941E-4]:5.867034074403E-1)[&rate=5.191091908639941E-4]:2.377958502579E-1)[&rate=5.191091908639941E-4]:9.313377870546E-2)[&rate=5.191091908639941E-4]:1.032161201121E0)[&rate=5.191091908639941E-4]:6.03325787099E-1)[&rate=5.191091908639941E-4]:5.406299278887E-2,16[&rate=5.191091908639941E-4]:2.60992274344E0)[&rate=5.191091908639941E-4]:9.943675039457E-3)[&rate=5.191091908639941E-4]:5.577047238345E-2)[&rate=5.191091908639941E-4]:1.469938134606E-1,(39[&rate=5.191091908639941E-4]:3.056266048101E-1,((2[&rate=5.191091908639941E-4]:4.797925383073E-1,31[&rate=5.191091908639941E-4]:7.071897985814E-1)[&rate=5.191091908639941E-4]:4.211213577666E-1,((22[&rate=5.191091908639941E-4]:1.690034448819E-1,27[&rate=5.191091908639941E-4]:1.854418010463E-1)[&rate=5.191091908639941E-4]:8.575269737843E-1,((7[&rate=5.191091908639941E-4]:1.469772255485E-1,8[&rate=5.191091908639941E-4]:1.469772255485E-1)[&rate=5.191091908639941E-4]:6.261161500415E-1,26[&rate=5.191091908639941E-4]:8.799426906585E-1)[&rate=5.191091908639941E-4]:1.575466321173E-1)[&rate=5.191091908639941E-4]:4.69862171337E-2)[&rate=5.191091908639941E-4]:1.361438511566E0)[&rate=5.191091908639941E-4]:4.315111733966E-1)[&rate=5.191091908639941E-4]:1.017543153516E-3)[&rate=5.191091908639941E-4]:2.744801624271E-1)[&rate=5.191091908639941E-4]:3.369668652832E-1)[&rate=5.191091908639941E-4]:1.912107259039E-1)[&rate=5.191091908639941E-4]:3.472006248398E-2)[&rate=5.191091908639941E-4]:2.995391894349E-2,33[&rate=5.191091908639941E-4]:5.536354416297E-2)[&rate=5.191091908639941E-4]:6.840155282791E-2,(((((((59[&rate=5.191091908639941E-4]:3.378422782717E-1,58[&rate=5.191091908639941E-4]:3.569679613318E-1)[&rate=5.191091908639941E-4]:2.761525487178E-2,(37[&rate=5.191091908639941E-4]:2.633354105536E-1,54[&rate=5.191091908639941E-4]:1.868326783132E-1)[&rate=5.191091908639941E-4]:1.403734887101E-1)[&rate=5.191091908639941E-4]:2.882583888995E-2,(56[&rate=5.191091908639941E-4]:3.48022371238E-1,55[&rate=5.191091908639941E-4]:3.48022371238E-1)[&rate=5.191091908639941E-4]:3.806427948389E-2)[&rate=5.191091908639941E-4]:7.076043238052E-3,57[&rate=5.191091908639941E-4]:4.040916557086E-1)[&rate=5.191091908639941E-4]:3.083933673174E-1,68[&rate=5.191091908639941E-4]:6.605724547199E-1)[&rate=5.191091908639941E-4]:1.606034765491E-1,(((((134[&rate=5.191091908639941E-4]:4.2754641699E-1,137[&rate=5.191091908639941E-4]:4.987792937022E-1)[&rate=5.191091908639941E-4]:8.421459923844E-2,133[&rate=5.191091908639941E-4]:5.418980025296E-1)[&rate=5.191091908639941E-4]:9.788281072537E-1,((((29[&rate=5.191091908639941E-4]:3.745516543297E-1,(5[&rate=5.191091908639941E-4]:1.170017588355E-1,12[&rate=5.191091908639941E-4]:1.553579232189E-1)[&rate=5.191091908639941E-4]:1.123444160422E-1)[&rate=5.191091908639941E-4]:3.431391309745E-1,103[&rate=5.191091908639941E-4]:4.848140729754E-1)[&rate=5.191091908639941E-4]:1.73735320177E0,52[&rate=5.191091908639941E-4]:5.578735401843E-1)[&rate=5.191091908639941E-4]:1.716660708801E-1,(((77[&rate=5.191091908639941E-4]:5.030296548815E-1,(81[&rate=5.191091908639941E-4]:1.989847541756E-1,80[&rate=5.191091908639941E-4]:1.989847541756E-1)[&rate=5.191091908639941E-4]:2.602092842676E-1)[&rate=5.191091908639941E-4]:6.291201002884E-2,(73[&rate=5.191091908639941E-4]:5.68119806063E-1,((((78[&rate=5.191091908639941E-4]:3.344675620422E-2,72[&rate=5.191091908639941E-4]:1.152894798491E-2)[&rate=5.191091908639941E-4]:1.780105471305E-1,79[&rate=5.191091908639941E-4]:2.114573033347E-1)[&rate=5.191091908639941E-4]:2.284210561747E-2,82[&rate=5.191091908639941E-4]:2.425185870342E-1)[&rate=5.191091908639941E-4]:2.690808404507E-1,71[&rate=5.191091908639941E-4]:4.759829891289E-1)[&rate=5.191091908639941E-4]:2.364366624931E-2)[&rate=5.191091908639941E-4]:3.30131090208E-3)[&rate=5.191091908639941E-4]:4.613853107272E-1,(75[&rate=5.191091908639941E-4]:5.858649353135E-1,((76[&rate=5.191091908639941E-4]:1.977412327889E-1,74[&rate=5.191091908639941E-4]:1.977412327889E-1)[&rate=5.191091908639941E-4]:3.430827863036E-1,70[&rate=5.191091908639941E-4]:5.02467854709E-1)[&rate=5.191091908639941E-4]:4.504091622098E-2)[&rate=5.191091908639941E-4]:4.469414923788E-1)[&rate=5.191091908639941E-4]:4.349995206729E-1)[&rate=5.191091908639941E-4]:1.730372306207E-2)[&rate=5.191091908639941E-4]:5.827880548881E-2,53[&rate=5.191091908639941E-4]:7.969254183039E-1)[&rate=5.191091908639941E-4]:1.063895535227E-1,125[&rate=5.191091908639941E-4]:6.929324581655E-1)[&rate=5.191091908639941E-4]:2.949101397703E-1)[&rate=5.191091908639941E-4]:6.124467218084E-1,((66[&rate=5.191091908639941E-4]:2.751098916235E-1,((((138[&rate=5.191091908639941E-4]:6.42609680072E-1,136[&rate=5.191091908639941E-4]:5.111028307568E-1)[&rate=5.191091908639941E-4]:6.266341052075E-2,135[&rate=5.191091908639941E-4]:5.052730905927E-1)[&rate=5.191091908639941E-4]:1.050288617866E0,126[&rate=5.191091908639941E-4]:1.117804391294E0)[&rate=5.191091908639941E-4]:1.148531397819E-3,(120[&rate=5.191091908639941E-4]:9.123191787387E-1,119[&rate=5.191091908639941E-4]:1.008209589698E0)[&rate=5.191091908639941E-4]:8.964458556382E-1)[&rate=5.191091908639941E-4]:4.033311586166E-1)[&rate=5.191091908639941E-4]:6.648975803854E-2,(((122[&rate=5.191091908639941E-4]:2.787485212524E-1,124[&rate=5.191091908639941E-4]:2.760162808153E-1)[&rate=5.191091908639941E-4]:1.455295795842E-2,123[&rate=5.191091908639941E-4]:2.933014792108E-1)[&rate=5.191091908639941E-4]:3.683219900431E-1,67[&rate=5.191091908639941E-4]:1.603509189132E-1)[&rate=5.191091908639941E-4]:1.812487307489E-1)[&rate=5.191091908639941E-4]:5.443023656431E-1)[&rate=5.191091908639941E-4]:1.173151364802E-1);
tree STATE_47880000 [&joint=-20975.989008243865,lnP=-20975.989008243865] = [&R] ((33[&rate=4.970493606227383E-4]:5.369524154973E-2,(34[&rate=4.970493606227383E-4]:3.164561895569E-2,32[&rate=4.970493606227383E-4]:9.727810736601E-3)[&rate=4.970493606227383E-4]:3.848797875841E-2)[&rate=4.970493606227383E-4]:1.41776837862E-1,((((59[&rate=4.970493606227383E-4]:3.569171794962E-1,(57[&rate=4.970493606227383E-4]:3.115872954436E-1,(((58[&rate=4.970493606227383E-4]:2.773761460948E-1,37[&rate=4.970493606227383E-4]:2.96501829155E-1)[&rate=4.970493606227383E-4]:2.315631588876E-2,54[&rate=4.970493606227383E-4]:2.431554128033E-1)[&rate=4.970493606227383E-4]:5.16934107395E-3,(56[&rate=4.970493606227383E-4]:1.650299977661E-1,55[&rate=4.970493606227383E-4]:1.650299977661E-1)[&rate=4.970493606227383E-4]:1.133494009197E-1)[&rate=4.970493606227383E-4]:2.227893500905E-2)[&rate=4.970493606227383E-4]:4.806212448973E-2)[&rate=4.970493606227383E-4]:2.956396463864E-1,68[&rate=4.970493606227383E-4]:6.033764980137E-1)[&rate=4.970493606227383E-4]:5.90050592756E-1,(((53[&rate=4.970493606227383E-4]:7.685735285165E-1,(((70[&rate=4.970493606227383E-4]:2.939456679477E-1,(74[&rate=4.970493606227383E-4]:3.038925966636E-1,76[&rate=4.970493606227383E-4]:3.038925966636E-1)[&rate=4.970493606227383E-4]:2.840923566757E-2)[&rate=4.970493606227383E-4]:4.820940521335E-2,75[&rate=4.970493606227383E-4]:3.805112375445E-1)[&rate=4.970493606227383E-4]:4.778251822778E-1,(((71[&rate=4.970493606227383E-4]:2.664693241782E-1,(77[&rate=4.970493606227383E-4]:1.21108836448E-1,73[&rate=4.970493606227383E-4]:1.265882885028E-1)[&rate=4.970493606227383E-4]:2.083741863603E-1)[&rate=4.970493606227383E-4]:6.793340027045E-2,(81[&rate=4.970493606227383E-4]:6.052738855621E-3,80[&rate=4.970493606227383E-4]:6.052738855621E-3)[&rate=4.970493606227383E-4]:3.475280677848E-1)[&rate=4.970493606227383E-4]:8.058763497159E-2,(((78[&rate=4.970493606227383E-4]:2.211037264554E-2,72[&rate=4.970493606227383E-4]:1.925644262297E-4)[&rate=4.970493606227383E-4]:8.023391858475E-2,79[&rate=4.970493606227383E-4]:1.023442912303E-1)[&rate=4.970493606227383E-4]:2.518526665959E-1,82[&rate=4.970493606227383E-4]:3.624161359083E-1)[&rate=4.970493606227383E-4]:8.819066186806E-2)[&rate=4.970493606227383E-4]:3.748529097172E-1)[&rate=4.970493606227383E-4]:6.567001673063E-1)[&rate=4.970493606227383E-4]:4.637613608788E-2,(((133[&rate=4.970493606227383E-4]:5.477720472134E-1,137[&rate=4.970493606227383E-4]:5.888679376244E-1)[&rate=4.970493606227383E-4]:3.8062205888E-2,134[&rate=4.970493606227383E-4]:5.556972668002E-1)[&rate=4.970493606227383E-4]:8.865657929813E-1,(52[&rate=4.970493606227383E-4]:6.449374505854E-1,((29[&rate=4.970493606227383E-4]:5.674937406286E-1,(5[&rate=4.970493606227383E-4]:2.185501685754E-1,12[&rate=4.970493606227383E-4]:2.569063329589E-1)[&rate=4.970493606227383E-4]:2.037380926012E-1)[&rate=4.970493606227383E-4]:2.704261070465E-1,103[&rate=4.970493606227383E-4]:6.050431353463E-1)[&rate=4.970493606227383E-4]:1.7041880498E0)[&rate=4.970493606227383E-4]:5.357981984047E-2)[&rate=4.970493606227383E-4]:1.246291154899E-1)[&rate=4.970493606227383E-4]:5.625412968373E-1,125[&rate=4.970493606227383E-4]:1.16710844778E0)[&rate=4.970493606227383E-4]:1.92985309656E-1)[&rate=4.970493606227383E-4]:1.980339410503E-1,(((67[&rate=4.970493606227383E-4]:2.534716222455E-1,((122[&rate=4.970493606227383E-4]:2.001231981657E-1,124[&rate=4.970493606227383E-4]:1.973909577286E-1)[&rate=4.970493606227383E-4]:7.6628930295E-3,123[&rate=4.970493606227383E-4]:2.077860911952E-1)[&rate=4.970493606227383E-4]:5.46958081391E-1)[&rate=4.970493606227383E-4]:2.741071221793E-1,((120[&rate=4.970493606227383E-4]:1.653773289478E0,((119[&rate=4.970493606227383E-4]:9.301638059153E-1,((138[&rate=4.970493606227383E-4]:2.040709785937E-1,136[&rate=4.970493606227383E-4]:7.256412927853E-2)[&rate=4.970493606227383E-4]:3.017660320701E-1,135[&rate=4.970493606227383E-4]:3.058370106638E-1)[&rate=4.970493606227383E-4]:2.763815897721E-1)[&rate=4.970493606227383E-4]:7.800712094301E-1,126[&rate=4.970493606227383E-4]:9.245324927016E-1)[&rate=4.970493606227383E-4]:3.942868509127E-2)[&rate=4.970493606227383E-4]:7.526366216035E-1,66[&rate=4.970493606227383E-4]:4.694236097114E-1)[&rate=4.970493606227383E-4]:5.815513471338E-2)[&rate=4.970493606227383E-4]:1.601894124889E-1,((((((((((65[&rate=4.970493606227383E-4]:2.541170779018E-1,62[&rate=4.970493606227383E-4]:4.458978998195E-1)[&rate=4.970493606227383E-4]:1.671160399486E-2,(60[&rate=4.970493606227383E-4]:2.182479716875E-1,64[&rate=4.970493606227383E-4]:3.689329031942E-1)[&rate=4.970493606227383E-4]:5.258071020912E-2)[&rate=4.970493606227383E-4]:2.449723882719E-1,(61[&rate=4.970493606227383E-4]:1.432134083565E-1,63[&rate=4.970493606227383E-4]:1.021175179454E-1)[&rate=4.970493606227383E-4]:5.643684837298E-1)[&rate=4.970493606227383E-4]:6.823655798994E-1,128[&rate=4.970493606227383E-4]:1.250221444588E0)[&rate=4.970493606227383E-4]:1.99404639073E-1,(69[&rate=4.970493606227383E-4]:1.254258811214E0,(118[&rate=4.970493606227383E-4]:1.224572436087E0,(129[&rate=4.970493606227383E-4]:2.476688870241E-1,((130[&rate=4.970493606227383E-4]:1.984518751043E-1,131[&rate=4.970493606227383E-4]:2.011916011316E-1)[&rate=4.970493606227383E-4]:3.336096103729E-2,132[&rate=4.970493606227383E-4]:2.345525621689E-1)[&rate=4.970493606227383E-4]:1.585605088258E-2)[&rate=4.970493606227383E-4]:8.399172476933E-1)[&rate=4.970493606227383E-4]:1.872747101692E-2)[&rate=4.970493606227383E-4]:3.460522039543E-1)[&rate=4.970493606227383E-4]:2.735136507576E-1,(((((42[&rate=4.970493606227383E-4]:3.897156113148E-1,(41[&rate=4.970493606227383E-4]:3.747787712098E-1,48[&rate=4.970493606227383E-4]:4.184946182042E-1)[&rate=4.970493606227383E-4]:9.472359230789E-3)[&rate=4.970493606227383E-4]:3.190316239527E-2,43[&rate=4.970493606227383E-4]:4.707991015788E-1)[&rate=4.970493606227383E-4]:1.649317910398E-2,46[&rate=4.970493606227383E-4]:4.872922806828E-1)[&rate=4.970493606227383E-4]:2.169939810395E-1,(51[&rate=4.970493606227383E-4]:6.579418150235E-1,((49[&rate=4.970493606227383E-4]:3.591187629061E-1,50[&rate=4.970493606227383E-4]:3.591187629061E-1)[&rate=4.970493606227383E-4]:1.152593307528E-1,(47[&rate=4.970493606227383E-4]:2.226804173978E-1,44[&rate=4.970493606227383E-4]:2.172159365235E-1)[&rate=4.970493606227383E-4]:2.844845615069E-1)[&rate=4.970493606227383E-4]:1.780992404904E-1)[&rate=4.970493606227383E-4]:1.902204232724E-2)[&rate=4.970493606227383E-4]:6.462325303628E-2,45[&rate=4.970493606227383E-4]:7.607127934471E-1)[&rate=4.970493606227383E-4]:1.890307286804E-1)[&rate=4.970493606227383E-4]:1.692356127435E-2,(121[&rate=4.970493606227383E-4]:2.168698423522E0,36[&rate=4.970493606227383E-4]:8.924636872751E-2)[&rate=4.970493606227383E-4]:1.686251461438E-1)[&rate=4.970493606227383E-4]:2.816568945936E-2,35[&rate=4.970493606227383E-4]:2.394618618649E-1)[&rate=4.970493606227383E-4]:8.212214754868E-3,127[&rate=4.970493606227383E-4]:2.814797364291E0)[&rate=4.970493606227383E-4]:3.036404663913E-1,(38[&rate=4.970493606227383E-4]:8.606595085742E-1,(((101[&rate=4.970493606227383E-4]:9.938071327289E-1,(((((((30[&rate=4.970493606227383E-4]:2.197736951122E-1,4[&rate=4.970493606227383E-4]:4.717095538618E-2)[&rate=4.970493606227383E-4]:4.627384670649E-1,9[&rate=4.970493606227383E-4]:5.592244909442E-1)[&rate=4.970493606227383E-4]:4.262850803324E-2,(117[&rate=4.970493606227383E-4]:5.590317433193E-1,112[&rate=4.970493606227383E-4]:5.562920172917E-1)[&rate=4.970493606227383E-4]:5.378015976784E-2)[&rate=4.970493606227383E-4]:2.234659398188E-1,(((113[&rate=4.970493606227383E-4]:5.277960127462E-1,110[&rate=4.970493606227383E-4]:5.223165606915E-1)[&rate=4.970493606227383E-4]:3.552186129078E-2,105[&rate=4.970493606227383E-4]:5.359206137632E-1)[&rate=4.970493606227383E-4]:2.523284648231E-1,(14[&rate=4.970493606227383E-4]:5.303187116257E-1,17[&rate=4.970493606227383E-4]:5.686748760094E-1)[&rate=4.970493606227383E-4]:2.853276272343E-1)[&rate=4.970493606227383E-4]:1.789177801828E-2)[&rate=4.970493606227383E-4]:3.399645048425E-1,((((((106[&rate=4.970493606227383E-4]:2.409813977155E-2,104[&rate=4.970493606227383E-4]:2.409813977155E-2)[&rate=4.970493606227383E-4]:1.536848832134E-1,111[&rate=4.970493606227383E-4]:1.942213791493E-1)[&rate=4.970493606227383E-4]:4.88560810789E-2,139[&rate=4.970493606227383E-4]:4.184199259816E-1)[&rate=4.970493606227383E-4]:4.063534077165E-1,116[&rate=4.970493606227383E-4]:5.727185391775E-1)[&rate=4.970493606227383E-4]:1.949436288109E-1,(148[&rate=4.970493606227383E-4]:4.25691324351E-1,143[&rate=4.970493606227383E-4]:4.229515983237E-1)[&rate=4.970493606227383E-4]:3.803270080211E-1)[&rate=4.970493606227383E-4]:1.796248372285E-1,((((107[&rate=4.970493606227383E-4]:4.654630272681E-1,114[&rate=4.970493606227383E-4]:4.051890546653E-1)[&rate=4.970493606227383E-4]:2.839648684359E-2,109[&rate=4.970493606227383E-4]:5.130375963034E-1)[&rate=4.970493606227383E-4]:8.347520852923E-2,108[&rate=4.970493606227383E-4]:5.745949966136E-1)[&rate=4.970493606227383E-4]:3.816733545089E-1,((13[&rate=4.970493606227383E-4]:6.378589883232E-1,19[&rate=4.970493606227383E-4]:6.762151527069E-1)[&rate=4.970493606227383E-4]:2.448880408756E-1,115[&rate=4.970493606227383E-4]:8.005552483769E-1)[&rate=4.970493606227383E-4]:9.817885617017E-2)[&rate=4.970493606227383E-4]:4.855290066989E-2)[&rate=4.970493606227383E-4]:1.44023835682E-1)[&rate=4.970493606227383E-4]:1.3452372651E-1,(((144[&rate=4.970493606227383E-4]:5.194456927987E-1,(145[&rate=4.970493606227383E-4]:4.357269301716E-1,141[&rate=4.970493606227383E-4]:4.32987204144E-1)[&rate=4.970493606227383E-4]:8.91982146821E-2)[&rate=4.970493606227383E-4]:1.912453085453E-1,142[&rate=4.970493606227383E-4]:7.161704533989E-1)[&rate=4.970493606227383E-4]:7.64393479311E-1,((24[&rate=4.970493606227383E-4]:9.544121444043E-1,((21[&rate=4.970493606227383E-4]:6.143224357308E-1,28[&rate=4.970493606227383E-4]:6.389799699772E-1)[&rate=4.970493606227383E-4]:2.510383856403E-1,1[&rate=4.970493606227383E-4]:1.037169857546E-1)[&rate=4.970493606227383E-4]:6.987324084152E-2)[&rate=4.970493606227383E-4]:3.281531017199E-1,(((23[&rate=4.970493606227383E-4]:7.216440979066E-1,(20[&rate=4.970493606227383E-4]:4.223180380089E-1,25[&rate=4.970493606227383E-4]:4.414961202007E-1)[&rate=4.970493606227383E-4]:2.911068818156E-1)[&rate=4.970493606227383E-4]:1.353490724722E-1,(140[&rate=4.970493606227383E-4]:6.620588136761E-1,11[&rate=4.970493606227383E-4]:6.812368958678E-1)[&rate=4.970493606227383E-4]:9.082476766176E-2)[&rate=4.970493606227383E-4]:3.018853731921E-1,102[&rate=4.970493606227383E-4]:8.193612064218E-3)[&rate=4.970493606227383E-4]:1.127277984436E-1)[&rate=4.970493606227383E-4]:1.130671797363E-1)[&rate=4.970493606227383E-4]:6.515524709649E-5)[&rate=4.970493606227383E-4]:2.544286701708E-1,((((87[&rate=4.970493606227383E-4]:1.879796836034E-1,(92[&rate=4.970493606227383E-4]:5.721528687609E-2,(90[&rate=4.970493606227383E-4]:5.993328595835E-3,91[&rate=4.970493606227383E-4]:5.993328595835E-3)[&rate=4.970493606227383E-4]:5.122195828025E-2)[&rate=4.970493606227383E-4]:1.444630268644E-1)[&rate=4.970493606227383E-4]:3.802372055033E-2,((93[&rate=4.970493606227383E-4]:1.232876205716E-1,84[&rate=4.970493606227383E-4]:1.095889904346E-1)[&rate=4.970493606227383E-4]:8.620439622609E-2,(83[&rate=4.970493606227383E-4]:1.784809512359E-1,(86[&rate=4.970493606227383E-4]:1.534997482929E-1,85[&rate=4.970493606227383E-4]:1.534997482929E-1)[&rate=4.970493606227383E-4]:2.498120294298E-2)[&rate=4.970493606227383E-4]:1.731243542477E-2)[&rate=4.970493606227383E-4]:3.021001749308E-2)[&rate=4.970493606227383E-4]:8.011893309868E-1,(89[&rate=4.970493606227383E-4]:1.45649743155E-1,88[&rate=4.970493606227383E-4]:1.319511130179E-1)[&rate=4.970493606227383E-4]:8.952416221226E-1)[&rate=4.970493606227383E-4]:8.686667427615E-1,(6[&rate=4.970493606227383E-4]:5.91209085279E-1,((3[&rate=4.970493606227383E-4]:2.788429780549E-1,18[&rate=4.970493606227383E-4]:3.939114712055E-1)[&rate=4.970493606227383E-4]:2.008402997842E-1,(10[&rate=4.970493606227383E-4]:3.004512985391E-1,15[&rate=4.970493606227383E-4]:3.388074629226E-1)[&rate=4.970493606227383E-4]:2.477251299849E-1)[&rate=4.970493606227383E-4]:5.947101291938E-2)[&rate=4.970493606227383E-4]:8.169791597464E-1)[&rate=4.970493606227383E-4]:1.296092391298E-1)[&rate=4.970493606227383E-4]:5.108041691218E-1)[&rate=4.970493606227383E-4]:7.402527709371E-1,((147[&rate=4.970493606227383E-4]:7.034417515293E-1,((95[&rate=4.970493606227383E-4]:5.157435392715E-1,(94[&rate=4.970493606227383E-4]:4.099063299734E-1,100[&rate=4.970493606227383E-4]:4.099063299734E-1)[&rate=4.970493606227383E-4]:2.113775574605E-2)[&rate=4.970493606227383E-4]:2.536899884711E-1,(98[&rate=4.970493606227383E-4]:5.408616239528E-1,((96[&rate=4.970493606227383E-4]:4.937740252123E-1,99[&rate=4.970493606227383E-4]:5.292931508952E-1)[&rate=4.970493606227383E-4]:2.007754652737E-2,97[&rate=4.970493606227383E-4]:3.280592220128E-1)[&rate=4.970493606227383E-4]:1.334885002756E-2)[&rate=4.970493606227383E-4]:2.17642942041E-1)[&rate=4.970493606227383E-4]:1.597543690141E-2)[&rate=4.970493606227383E-4]:1.954085960666E-2,(40[&rate=4.970493606227383E-4]:5.303158580772E-1,((2[&rate=4.970493606227383E-4]:1.232191553659E0,(31[&rate=4.970493606227383E-4]:1.000168567913E0,((22[&rate=4.970493606227383E-4]:5.529735086812E-1,27[&rate=4.970493606227383E-4]:5.694118648456E-1)[&rate=4.970493606227383E-4]:3.269915723302E-1,((7[&rate=4.970493606227383E-4]:2.809482695858E-1,8[&rate=4.970493606227383E-4]:2.809482695858E-1)[&rate=4.970493606227383E-4]:3.188023406094E-1,26[&rate=4.970493606227383E-4]:7.065999252637E-1)[&rate=4.970493606227383E-4]:1.843240598573E-1)[&rate=4.970493606227383E-4]:6.540896635381E-2)[&rate=4.970493606227383E-4]:4.594202460195E-1)[&rate=4.970493606227383E-4]:1.13084296043E0,(146[&rate=4.970493606227383E-4]:4.729745283745E-1,39[&rate=4.970493606227383E-4]:3.527559491396E-1)[&rate=4.970493606227383E-4]:5.355276212002E-2)[&rate=4.970493606227383E-4]:1.240071468176E-1)[&rate=4.970493606227383E-4]:1.352897038785E-1)[&rate=4.970493606227383E-4]:9.529018271666E-2)[&rate=4.970493606227383E-4]:1.177100980711E-1,16[&rate=4.970493606227383E-4]:2.964098768861E0)[&rate=4.970493606227383E-4]:5.035967675982E-2)[&rate=4.970493606227383E-4]:2.930204809524E-1)[&rate=4.970493606227383E-4]:1.364536139026E-1)[&rate=4.970493606227383E-4]:1.55972237134E-1)[&rate=4.970493606227383E-4]:2.311837401584E-1);
tree STATE_47970000 [&joint=-20970.19144112495,lnP=-20970.19144112495] = [&R] (33[&rate=5.514825315096375E-4]:1.084849244896E-1,(((((127[&rate=5.514825315096375E-4]:2.546646303526E0,36[&rate=5.514825315096375E-4]:2.60983583204E-2)[&rate=5.514825315096375E-4]:1.524263917959E-1,((128[&rate=5.514825315096375E-4]:1.368628989481E0,((((129[&rate=5.514825315096375E-4]:1.932349731267E-1,132[&rate=5.514825315096375E-4]:1.959746991541E-1)[&rate=5.514825315096375E-4]:3.561434001986E-2,(130[&rate=5.514825315096375E-4]:1.95339335538E-1,131[&rate=5.514825315096375E-4]:1.980790615654E-1)[&rate=5.514825315096375E-4]:3.350997760859E-2)[&rate=5.514825315096375E-4]:3.802865171094E-1,(69[&rate=5.514825315096375E-4]:6.932576527471E-1,118[&rate=5.514825315096375E-4]:6.822987486375E-1)[&rate=5.514825315096375E-4]:6.382338298844E-2)[&rate=5.514825315096375E-4]:6.99291385166E-1,((65[&rate=5.514825315096375E-4]:1.918171489035E-1,((64[&rate=5.514825315096375E-4]:3.1675496766E-1,60[&rate=5.514825315096375E-4]:1.660700361533E-1)[&rate=5.514825315096375E-4]:1.891067578001E-2,62[&rate=5.514825315096375E-4]:3.767615338511E-1)[&rate=5.514825315096375E-4]:6.836436970233E-3)[&rate=5.514825315096375E-4]:3.074463284599E-1,(61[&rate=5.514825315096375E-4]:3.453514168637E-1,63[&rate=5.514825315096375E-4]:3.042555264526E-1)[&rate=5.514825315096375E-4]:3.456928824175E-1)[&rate=5.514825315096375E-4]:7.543692175107E-1)[&rate=5.514825315096375E-4]:6.29415000863E-2)[&rate=5.514825315096375E-4]:2.193238656083E-1,(((47[&rate=5.514825315096375E-4]:7.037065296377E-2,44[&rate=5.514825315096375E-4]:6.490617208952E-2)[&rate=5.514825315096375E-4]:4.078849790277E-1,45[&rate=5.514825315096375E-4]:4.700589106801E-1)[&rate=5.514825315096375E-4]:2.163897408357E-1,(((((42[&rate=5.514825315096375E-4]:1.189867740766E-1,48[&rate=5.514825315096375E-4]:1.572381401968E-1)[&rate=5.514825315096375E-4]:1.816112673071E-1,41[&rate=5.514825315096375E-4]:2.951335605094E-1)[&rate=5.514825315096375E-4]:1.724401921069E-1,46[&rate=5.514825315096375E-4]:5.222185613593E-1)[&rate=5.514825315096375E-4]:3.404612280679E-3,43[&rate=5.514825315096375E-4]:5.2562317364E-1)[&rate=5.514825315096375E-4]:1.288393248856E-1,((49[&rate=5.514825315096375E-4]:4.704767820053E-1,50[&rate=5.514825315096375E-4]:4.704767820053E-1)[&rate=5.514825315096375E-4]:1.327287469927E-1,51[&rate=5.514825315096375E-4]:6.086700098722E-1)[&rate=5.514825315096375E-4]:1.84700842818E-2)[&rate=5.514825315096375E-4]:4.018287430161E-2)[&rate=5.514825315096375E-4]:1.281079912821E-1)[&rate=5.514825315096375E-4]:7.276367584908E-2)[&rate=5.514825315096375E-4]:1.195583929096E-2,(121[&rate=5.514825315096375E-4]:2.176715780539E0,35[&rate=5.514825315096375E-4]:5.06883832786E-2)[&rate=5.514825315096375E-4]:9.321686366293E-2)[&rate=5.514825315096375E-4]:6.552406512171E-1,(38[&rate=5.514825315096375E-4]:6.663202068231E-1,(((39[&rate=5.514825315096375E-4]:6.263363183356E-1,40[&rate=5.514825315096375E-4]:6.263363183356E-1)[&rate=5.514825315096375E-4]:2.154479571019E-2,((97[&rate=5.514825315096375E-4]:3.604277221827E-1,(101[&rate=5.514825315096375E-4]:8.313588340542E-1,((((10[&rate=5.514825315096375E-4]:3.63095482642E-1,15[&rate=5.514825315096375E-4]:4.014516470254E-1)[&rate=5.514825315096375E-4]:9.015403714709E-2,(18[&rate=5.514825315096375E-4]:4.046949920216E-1,6[&rate=5.514825315096375E-4]:3.416812933914E-1)[&rate=5.514825315096375E-4]:9.512987023326E-2)[&rate=5.514825315096375E-4]:1.769957014509E-1,((((93[&rate=5.514825315096375E-4]:2.235905957856E-1,(84[&rate=5.514825315096375E-4]:1.650490336794E-1,((86[&rate=5.514825315096375E-4]:9.933206471105E-2,85[&rate=5.514825315096375E-4]:9.933206471105E-2)[&rate=5.514825315096375E-4]:4.178577838287E-2,83[&rate=5.514825315096375E-4]:1.411178430939E-1)[&rate=5.514825315096375E-4]:2.39311905855E-2)[&rate=5.514825315096375E-4]:4.484293196917E-2)[&rate=5.514825315096375E-4]:3.121071672415E-2,(92[&rate=5.514825315096375E-4]:1.887803671036E-1,(90[&rate=5.514825315096375E-4]:2.61081704946E-2,91[&rate=5.514825315096375E-4]:2.61081704946E-2)[&rate=5.514825315096375E-4]:1.62672196609E-1)[&rate=5.514825315096375E-4]:6.602094540613E-2)[&rate=5.514825315096375E-4]:1.434257178069E-1,((89[&rate=5.514825315096375E-4]:3.398880924694E-2,88[&rate=5.514825315096375E-4]:2.029017910993E-2)[&rate=5.514825315096375E-4]:1.729272112131E-1,87[&rate=5.514825315096375E-4]:1.93217390323E-1)[&rate=5.514825315096375E-4]:1.913110098567E-1)[&rate=5.514825315096375E-4]:6.553592786993E-1,3[&rate=5.514825315096375E-4]:5.001616514819E-1)[&rate=5.514825315096375E-4]:6.159041907324E-2)[&rate=5.514825315096375E-4]:8.87414488095E-1,(((((140[&rate=5.514825315096375E-4]:4.223853243997E-1,11[&rate=5.514825315096375E-4]:4.415634065914E-1)[&rate=5.514825315096375E-4]:3.35302603611E-1,(23[&rate=5.514825315096375E-4]:8.102107054189E-1,(25[&rate=5.514825315096375E-4]:5.552129105654E-1,20[&rate=5.514825315096375E-4]:5.360348283737E-1)[&rate=5.514825315096375E-4]:2.659566989631E-1)[&rate=5.514825315096375E-4]:5.158681163275E-2)[&rate=5.514825315096375E-4]:3.424096894169E-1,102[&rate=5.514825315096375E-4]:5.352227496181E-2)[&rate=5.514825315096375E-4]:1.097201819822E-1,((1[&rate=5.514825315096375E-4]:9.577238717035E-2,(28[&rate=5.514825315096375E-4]:6.307183177497E-1,21[&rate=5.514825315096375E-4]:6.060607835033E-1)[&rate=5.514825315096375E-4]:2.513554392835E-1)[&rate=5.514825315096375E-4]:7.895605388691E-2,24[&rate=5.514825315096375E-4]:9.555503588655E-1)[&rate=5.514825315096375E-4]:3.693359336949E-1)[&rate=5.514825315096375E-4]:2.115457785614E-1,((((110[&rate=5.514825315096375E-4]:4.075224984346E-1,105[&rate=5.514825315096375E-4]:3.856046902155E-1)[&rate=5.514825315096375E-4]:4.267642566029E-1,((((117[&rate=5.514825315096375E-4]:5.090454417534E-1,(14[&rate=5.514825315096375E-4]:2.099478158943E-1,17[&rate=5.514825315096375E-4]:2.48303980278E-1)[&rate=5.514825315096375E-4]:2.963578998315E-1)[&rate=5.514825315096375E-4]:2.275797957071E-2,9[&rate=5.514825315096375E-4]:5.208445172144E-1)[&rate=5.514825315096375E-4]:6.51490148404E-2,(112[&rate=5.514825315096375E-4]:3.047119087616E-1,(30[&rate=5.514825315096375E-4]:2.660666395436E-1,4[&rate=5.514825315096375E-4]:9.34638998176E-2)[&rate=5.514825315096375E-4]:1.537137623688E-1)[&rate=5.514825315096375E-4]:2.895008013753E-1)[&rate=5.514825315096375E-4]:2.510541159433E-2,113[&rate=5.514825315096375E-4]:6.193181217312E-1)[&rate=5.514825315096375E-4]:2.20448085361E-1)[&rate=5.514825315096375E-4]:3.913127277324E-1,(((115[&rate=5.514825315096375E-4]:5.173811412695E-1,(13[&rate=5.514825315096375E-4]:5.062124293921E-1,19[&rate=5.514825315096375E-4]:5.445685937758E-1)[&rate=5.514825315096375E-4]:9.33604926993E-2)[&rate=5.514825315096375E-4]:2.32108765998E-2,((109[&rate=5.514825315096375E-4]:4.129303049802E-1,(114[&rate=5.514825315096375E-4]:2.867213481181E-1,107[&rate=5.514825315096375E-4]:3.469953207209E-1)[&rate=5.514825315096375E-4]:4.675690206754E-2)[&rate=5.514825315096375E-4]:1.33543591955E-2,108[&rate=5.514825315096375E-4]:4.043668559566E-1)[&rate=5.514825315096375E-4]:1.937594084881E-1)[&rate=5.514825315096375E-4]:2.756519723826E-1,((148[&rate=5.514825315096375E-4]:2.53613830046E-1,143[&rate=5.514825315096375E-4]:2.508741040187E-1)[&rate=5.514825315096375E-4]:4.847272148591E-1,(((139[&rate=5.514825315096375E-4]:2.646339339792E-1,111[&rate=5.514825315096375E-4]:8.929146822587E-2)[&rate=5.514825315096375E-4]:1.208012884627E-1,(106[&rate=5.514825315096375E-4]:1.593756058088E-1,104[&rate=5.514825315096375E-4]:1.593756058088E-1)[&rate=5.514825315096375E-4]:3.427879471541E-2)[&rate=5.514825315096375E-4]:1.127681283044E-1,116[&rate=5.514825315096375E-4]:2.461485562259E-1)[&rate=5.514825315096375E-4]:4.538363242956E-1)[&rate=5.514825315096375E-4]:1.162591097305E-1)[&rate=5.514825315096375E-4]:3.326431637508E-1)[&rate=5.514825315096375E-4]:1.61558266662E-1,((144[&rate=5.514825315096375E-4]:4.405889596512E-1,(145[&rate=5.514825315096375E-4]:9.950227069276E-2,141[&rate=5.514825315096375E-4]:9.676254466517E-2)[&rate=5.514825315096375E-4]:3.465661410134E-1)[&rate=5.514825315096375E-4]:1.810690485686E-1,142[&rate=5.514825315096375E-4]:6.271374602748E-1)[&rate=5.514825315096375E-4]:9.381024809381E-1)[&rate=5.514825315096375E-4]:5.612363675833E-2)[&rate=5.514825315096375E-4]:7.711804917205E-2)[&rate=5.514825315096375E-4]:3.849320014317E-1)[&rate=5.514825315096375E-4]:5.732712984884E-1)[&rate=5.514825315096375E-4]:2.055510461883E-1,(((96[&rate=5.514825315096375E-4]:5.50215269872E-1,99[&rate=5.514825315096375E-4]:5.857343955549E-1)[&rate=5.514825315096375E-4]:4.570039242842E-2,98[&rate=5.514825315096375E-4]:6.095768644861E-1)[&rate=5.514825315096375E-4]:3.678845672363E-2,((100[&rate=5.514825315096375E-4]:1.784645738297E-1,94[&rate=5.514825315096375E-4]:1.784645738297E-1)[&rate=5.514825315096375E-4]:1.978685632718E-1,95[&rate=5.514825315096375E-4]:4.610325906535E-1)[&rate=5.514825315096375E-4]:1.96261692305E-1)[&rate=5.514825315096375E-4]:1.190669990738E-1)[&rate=5.514825315096375E-4]:1.086409430865E-2)[&rate=5.514825315096375E-4]:5.138720366097E-3,(((2[&rate=5.514825315096375E-4]:5.712218699549E-1,(((22[&rate=5.514825315096375E-4]:3.628467036979E-1,27[&rate=5.514825315096375E-4]:3.792850598622E-1)[&rate=5.514825315096375E-4]:2.054479178577E-1,31[&rate=5.514825315096375E-4]:6.230891421037E-1)[&rate=5.514825315096375E-4]:6.698504688667E-2,((7[&rate=5.514825315096375E-4]:2.091440394973E-1,8[&rate=5.514825315096375E-4]:2.091440394973E-1)[&rate=5.514825315096375E-4]:2.3409306528E-1,26[&rate=5.514825315096375E-4]:5.500864198458E-1)[&rate=5.514825315096375E-4]:9.61521527061E-2)[&rate=5.514825315096375E-4]:1.085449412386E-1)[&rate=5.514825315096375E-4]:1.931945445399E0,(16[&rate=5.514825315096375E-4]:2.589976513417E0,146[&rate=5.514825315096375E-4]:6.247021665344E-1)[&rate=5.514825315096375E-4]:4.195792522538E-2)[&rate=5.514825315096375E-4]:3.904511294247E-2,147[&rate=5.514825315096375E-4]:6.428636746476E-1)[&rate=5.514825315096375E-4]:6.753320894465E-2)[&rate=5.514825315096375E-4]:8.160638334024E-2)[&rate=5.514825315096375E-4]:7.35191137851E-1)[&rate=5.514825315096375E-4]:9.453837741921E-2,((34[&rate=5.514825315096375E-4]:2.253500479673E-2,(((66[&rate=5.514825315096375E-4]:4.426139381965E-1,((135[&rate=5.514825315096375E-4]:5.609103859843E-1,(138[&rate=5.514825315096375E-4]:4.45525305172E-1,136[&rate=5.514825315096375E-4]:3.140184558568E-1)[&rate=5.514825315096375E-4]:3.153850808124E-1)[&rate=5.514825315096375E-4]:1.089051099055E0,((120[&rate=5.514825315096375E-4]:1.361308888464E0,126[&rate=5.514825315096375E-4]:6.71496776779E-1)[&rate=5.514825315096375E-4]:3.966606419254E-2,119[&rate=5.514825315096375E-4]:1.496865363615E0)[&rate=5.514825315096375E-4]:5.01041326903E-1)[&rate=5.514825315096375E-4]:4.77583960007E-1)[&rate=5.514825315096375E-4]:2.638175182378E-1,(67[&rate=5.514825315096375E-4]:5.912514271737E-1,(122[&rate=5.514825315096375E-4]:3.692823490906E-1,(123[&rate=5.514825315096375E-4]:3.327678856077E-1,124[&rate=5.514825315096375E-4]:3.300356451706E-1)[&rate=5.514825315096375E-4]:3.651446348295E-2)[&rate=5.514825315096375E-4]:7.232416284237E-1)[&rate=5.514825315096375E-4]:1.151800292606E-1)[&rate=5.514825315096375E-4]:1.75462212662E-1,(((53[&rate=5.514825315096375E-4]:7.98856591648E-1,(((75[&rate=5.514825315096375E-4]:5.156865570268E-1,((74[&rate=5.514825315096375E-4]:3.948648548651E-1,76[&rate=5.514825315096375E-4]:3.948648548651E-1)[&rate=5.514825315096375E-4]:4.391626406581E-2,70[&rate=5.514825315096375E-4]:4.004249545474E-1)[&rate=5.514825315096375E-4]:7.690543809594E-2)[&rate=5.514825315096375E-4]:4.482664196945E-1,(((82[&rate=5.514825315096375E-4]:4.257898589395E-1,((78[&rate=5.514825315096375E-4]:4.607886648276E-2,72[&rate=5.514825315096375E-4]:2.416105826345E-2)[&rate=5.514825315096375E-4]:3.061267586083E-1,79[&rate=5.514825315096375E-4]:3.522056250911E-1)[&rate=5.514825315096375E-4]:6.536505576633E-2)[&rate=5.514825315096375E-4]:4.600386592459E-2,((81[&rate=5.514825315096375E-4]:4.31519741829E-2,80[&rate=5.514825315096375E-4]:4.31519741829E-2)[&rate=5.514825315096375E-4]:4.000195079565E-1,(73[&rate=5.514825315096375E-4]:4.769036489295E-1,77[&rate=5.514825315096375E-4]:4.714241968748E-1)[&rate=5.514825315096375E-4]:1.558290170296E-2)[&rate=5.514825315096375E-4]:1.218388656033E-2)[&rate=5.514825315096375E-4]:1.287177067422E-1,71[&rate=5.514825315096375E-4]:5.648949932502E-1)[&rate=5.514825315096375E-4]:3.305648327863E-1)[&rate=5.514825315096375E-4]:4.987685833E-1,((((29[&rate=5.514825315096375E-4]:6.500460886351E-1,(5[&rate=5.514825315096375E-4]:1.655382030068E-1,12[&rate=5.514825315096375E-4]:2.038943673903E-1)[&rate=5.514825315096375E-4]:3.393024061763E-1)[&rate=5.514825315096375E-4]:3.105501087465E-1,103[&rate=5.514825315096375E-4]:7.277194850528E-1)[&rate=5.514825315096375E-4]:1.382541647768E0,((137[&rate=5.514825315096375E-4]:4.229496056559E-1,133[&rate=5.514825315096375E-4]:3.818537152449E-1)[&rate=5.514825315096375E-4]:1.46598282285E-2,134[&rate=5.514825315096375E-4]:3.663765571722E-1)[&rate=5.514825315096375E-4]:8.233366304432E-1)[&rate=5.514825315096375E-4]:1.788748508496E-1,52[&rate=5.514825315096375E-4]:6.248422491093E-1)[&rate=5.514825315096375E-4]:9.961297361135E-2)[&rate=5.514825315096375E-4]:8.259809023869E-2)[&rate=5.514825315096375E-4]:3.637531222942E-1,125[&rate=5.514825315096375E-4]:9.52227200281E-1)[&rate=5.514825315096375E-4]:3.837378582517E-1,(((((37[&rate=5.514825315096375E-4]:8.305121928484E-2,58[&rate=5.514825315096375E-4]:6.392553622473E-2)[&rate=5.514825315096375E-4]:1.116839461064E-1,59[&rate=5.514825315096375E-4]:1.56483799271E-1)[&rate=5.514825315096375E-4]:2.038338370118E-1,(54[&rate=5.514825315096375E-4]:2.235839821407E-1,57[&rate=5.514825315096375E-4]:2.64567588698E-1)[&rate=5.514825315096375E-4]:9.848228802193E-2)[&rate=5.514825315096375E-4]:7.242733788717E-3,(56[&rate=5.514825315096375E-4]:2.188662632418E-1,55[&rate=5.514825315096375E-4]:2.188662632418E-1)[&rate=5.514825315096375E-4]:1.404973855181E-1)[&rate=5.514825315096375E-4]:4.024415243799E-1,68[&rate=5.514825315096375E-4]:7.208215665825E-1)[&rate=5.514825315096375E-4]:4.484768252835E-1)[&rate=5.514825315096375E-4]:2.603159150027E-1)[&rate=5.514825315096375E-4]:3.655034330436E-3)[&rate=5.514825315096375E-4]:3.470936124026E-3,32[&rate=5.514825315096375E-4]:4.088132701665E-3)[&rate=5.514825315096375E-4]:4.664636027019E-3)[&rate=5.514825315096375E-4]:9.425270370622E-2);
tree STATE_48060000 [&joint=-20977.161163514087,lnP=-20977.161163514087] = [&R] ((((((((((((76[&rate=6.209780522923555E-4]:3.832415516484E-1,70[&rate=6.209780522923555E-4]:3.448853872649E-1)[&rate=6.209780522923555E-4]:1.221201620711E-2,74[&rate=6.209780522923555E-4]:3.954535678555E-1)[&rate=6.209780522923555E-4]:2.246761349342E-1,75[&rate=6.209780522923555E-4]:6.201297027896E-1)[&rate=6.209780522923555E-4]:3.57926809135E-1,(((72[&rate=6.209780522923555E-4]:1.145273093524E-1,78[&rate=6.209780522923555E-4]:1.364451175717E-1)[&rate=6.209780522923555E-4]:8.271838368128E-2,(79[&rate=6.209780522923555E-4]:1.944179431755E-1,82[&rate=6.209780522923555E-4]:2.026371212576E-1)[&rate=6.209780522923555E-4]:2.474555807743E-2)[&rate=6.209780522923555E-4]:1.591123878874E-1,(((81[&rate=6.209780522923555E-4]:1.00158590027E-1,80[&rate=6.209780522923555E-4]:1.00158590027E-1)[&rate=6.209780522923555E-4]:1.147620114233E-1,(73[&rate=6.209780522923555E-4]:2.286978314435E-1,71[&rate=6.209780522923555E-4]:1.602046807587E-1)[&rate=6.209780522923555E-4]:3.553783849984E-2)[&rate=6.209780522923555E-4]:5.056183779494E-2,77[&rate=6.209780522923555E-4]:3.093180556836E-1)[&rate=6.209780522923555E-4]:1.045742718128E-1)[&rate=6.209780522923555E-4]:5.586847323734E-1)[&rate=6.209780522923555E-4]:5.942539231916E-1,53[&rate=6.209780522923555E-4]:8.258473765042E-1)[&rate=6.209780522923555E-4]:8.885646997592E-3,((52[&rate=6.209780522923555E-4]:6.368220621143E-1,((29[&rate=6.209780522923555E-4]:5.772541992743E-1,(5[&rate=6.209780522923555E-4]:1.736073397431E-1,12[&rate=6.209780522923555E-4]:2.119635041265E-1)[&rate=6.209780522923555E-4]:2.584413800792E-1)[&rate=6.209780522923555E-4]:2.942017862992E-1,103[&rate=6.209780522923555E-4]:6.385792732447E-1)[&rate=6.209780522923555E-4]:1.662536523431E0)[&rate=6.209780522923555E-4]:4.062604484245E-2,((133[&rate=6.209780522923555E-4]:4.01748793943E-1,134[&rate=6.209780522923555E-4]:3.716118076418E-1)[&rate=6.209780522923555E-4]:4.448611489459E-2,137[&rate=6.209780522923555E-4]:4.873307992486E-1)[&rate=6.209780522923555E-4]:1.005095973776E0)[&rate=6.209780522923555E-4]:1.654816378564E-1)[&rate=6.209780522923555E-4]:9.330457365612E-2,125[&rate=6.209780522923555E-4]:7.176550834967E-1)[&rate=6.209780522923555E-4]:3.077084538921E-1,((55[&rate=6.209780522923555E-4]:4.505658746847E-1,(56[&rate=6.209780522923555E-4]:3.769621678462E-1,(58[&rate=6.209780522923555E-4]:1.146561908313E-1,((59[&rate=6.209780522923555E-4]:5.636793338188E-2,(54[&rate=6.209780522923555E-4]:1.789227001194E-2,37[&rate=6.209780522923555E-4]:9.439500225238E-2)[&rate=6.209780522923555E-4]:2.242972497211E-4)[&rate=6.209780522923555E-4]:3.55780477348E-2,57[&rate=6.209780522923555E-4]:9.467822155382E-2)[&rate=6.209780522923555E-4]:3.584526654456E-3)[&rate=6.209780522923555E-4]:2.896283813866E-1)[&rate=6.209780522923555E-4]:7.360370683851E-2)[&rate=6.209780522923555E-4]:3.487552126842E-1,68[&rate=6.209780522923555E-4]:7.583374808116E-1)[&rate=6.209780522923555E-4]:1.003593899104E-1)[&rate=6.209780522923555E-4]:1.616707888067E-1,(((67[&rate=6.209780522923555E-4]:1.341834281994E-1,(123[&rate=6.209780522923555E-4]:2.104729601781E-1,(122[&rate=6.209780522923555E-4]:1.723824882304E-1,124[&rate=6.209780522923555E-4]:1.696502477933E-1)[&rate=6.209780522923555E-4]:3.809047194771E-2)[&rate=6.209780522923555E-4]:4.249830183619E-1)[&rate=6.209780522923555E-4]:5.245959935584E-2,((119[&rate=6.209780522923555E-4]:1.90672435944E0,(120[&rate=6.209780522923555E-4]:1.01620844098E0,(135[&rate=6.209780522923555E-4]:3.600627430133E-1,(138[&rate=6.209780522923555E-4]:2.284565251039E-1,136[&rate=6.209780522923555E-4]:9.694967578872E-2)[&rate=6.209780522923555E-4]:3.316062179094E-1)[&rate=6.209780522923555E-4]:4.04090903446E-1)[&rate=6.209780522923555E-4]:7.946255075016E-1)[&rate=6.209780522923555E-4]:1.021548113389E-1,126[&rate=6.209780522923555E-4]:1.223176648135E0)[&rate=6.209780522923555E-4]:2.106405691048E-1)[&rate=6.209780522923555E-4]:6.323516277432E-2,66[&rate=6.209780522923555E-4]:2.498781903295E-1)[&rate=6.209780522923555E-4]:2.227688314269E-1)[&rate=6.209780522923555E-4]:8.839479554691E-2,((((36[&rate=6.209780522923555E-4]:5.252785951378E-2,35[&rate=6.209780522923555E-4]:5.952517048024E-3)[&rate=6.209780522923555E-4]:1.531446990038E-1,(127[&rate=6.209780522923555E-4]:2.16685117254E0,121[&rate=6.209780522923555E-4]:1.725755282129E0)[&rate=6.209780522923555E-4]:5.593693311835E-1)[&rate=6.209780522923555E-4]:1.871915861973E-2,((45[&rate=6.209780522923555E-4]:7.728366267791E-1,(((49[&rate=6.209780522923555E-4]:3.609822827442E-1,50[&rate=6.209780522923555E-4]:3.609822827442E-1)[&rate=6.209780522923555E-4]:2.973589165598E-1,(46[&rate=6.209780522923555E-4]:6.701803009762E-1,(43[&rate=6.209780522923555E-4]:6.426306497729E-1,((48[&rate=6.209780522923555E-4]:2.353916552136E-1,42[&rate=6.209780522923555E-4]:1.971402890933E-1)[&rate=6.209780522923555E-4]:2.618533925827E-1,41[&rate=6.209780522923555E-4]:4.535292008017E-1)[&rate=6.209780522923555E-4]:1.344566402282E-1)[&rate=6.209780522923555E-4]:2.754965120329E-2)[&rate=6.209780522923555E-4]:2.094778357353E-2)[&rate=6.209780522923555E-4]:2.613243208121E-2,((47[&rate=6.209780522923555E-4]:1.49533349038E-1,44[&rate=6.209780522923555E-4]:1.440688681638E-1)[&rate=6.209780522923555E-4]:1.764500087623E-1,51[&rate=6.209780522923555E-4]:2.986609534288E-1)[&rate=6.209780522923555E-4]:3.912771588306E-1)[&rate=6.209780522923555E-4]:6.377283145949E-2)[&rate=6.209780522923555E-4]:1.177301269215E-1,(((((132[&rate=6.209780522923555E-4]:1.712853580301E-1,(129[&rate=6.209780522923555E-4]:5.57549453571E-2,130[&rate=6.209780522923555E-4]:5.57549453571E-2)[&rate=6.209780522923555E-4]:1.127906866457E-1)[&rate=6.209780522923555E-4]:7.67105729884E-2,131[&rate=6.209780522923555E-4]:2.479959310185E-1)[&rate=6.209780522923555E-4]:3.275560558896E-1,118[&rate=6.209780522923555E-4]:7.097985622507E-1)[&rate=6.209780522923555E-4]:7.885894738475E-2,69[&rate=6.209780522923555E-4]:7.996164137451E-1)[&rate=6.209780522923555E-4]:8.76390947396E-1,((((65[&rate=6.209780522923555E-4]:1.165274110484E-1,(60[&rate=6.209780522923555E-4]:1.139814789105E-1,64[&rate=6.209780522923555E-4]:2.646664104172E-1)[&rate=6.209780522923555E-4]:2.545932137892E-3)[&rate=6.209780522923555E-4]:2.087574762494E-2,62[&rate=6.209780522923555E-4]:3.291839805911E-1)[&rate=6.209780522923555E-4]:1.805022142002E-1,(61[&rate=6.209780522923555E-4]:1.645214705718E-1,63[&rate=6.209780522923555E-4]:1.234255801607E-1)[&rate=6.209780522923555E-4]:3.451647242195E-1)[&rate=6.209780522923555E-4]:8.471139968393E-1,128[&rate=6.209780522923555E-4]:1.217074164233E0)[&rate=6.209780522923555E-4]:3.082482654009E-1)[&rate=6.209780522923555E-4]:1.386405363577E-1)[&rate=6.209780522923555E-4]:4.262053196739E-2)[&rate=6.209780522923555E-4]:1.42239078615E-1,(38[&rate=6.209780522923555E-4]:8.11349103041E-1,(146[&rate=6.209780522923555E-4]:9.228910577705E-1,(((96[&rate=6.209780522923555E-4]:7.559776488082E-1,99[&rate=6.209780522923555E-4]:7.914967744911E-1)[&rate=6.209780522923555E-4]:7.079098104335E-2,((98[&rate=6.209780522923555E-4]:3.489590650852E-1,97[&rate=6.209780522923555E-4]:1.495055131727E-1)[&rate=6.209780522923555E-4]:4.121233660873E-1,((100[&rate=6.209780522923555E-4]:1.763415216502E-1,94[&rate=6.209780522923555E-4]:1.763415216502E-1)[&rate=6.209780522923555E-4]:3.588957592695E-1,95[&rate=6.209780522923555E-4]:6.199367344717E-1)[&rate=6.209780522923555E-4]:1.520746584494E-1)[&rate=6.209780522923555E-4]:7.934740086477E-2)[&rate=6.209780522923555E-4]:6.691895173691E-3,((((16[&rate=6.209780522923555E-4]:2.404753385455E0,147[&rate=6.209780522923555E-4]:3.766375085177E-1)[&rate=6.209780522923555E-4]:3.236199225826E-2,(101[&rate=6.209780522923555E-4]:6.216755718033E-1,((3[&rate=6.209780522923555E-4]:6.191065737411E-1,(((10[&rate=6.209780522923555E-4]:4.215098980411E-1,15[&rate=6.209780522923555E-4]:4.598660624245E-1)[&rate=6.209780522923555E-4]:1.39370999864E-1,(18[&rate=6.209780522923555E-4]:4.347538554102E-1,6[&rate=6.209780522923555E-4]:3.7174015678E-1)[&rate=6.209780522923555E-4]:1.727023849607E-1)[&rate=6.209780522923555E-4]:4.778139697357E-2,((89[&rate=6.209780522923555E-4]:6.76207865325E-2,88[&rate=6.209780522923555E-4]:5.392215639549E-2)[&rate=6.209780522923555E-4]:2.547146297507E-1,((92[&rate=6.209780522923555E-4]:8.90755772693E-2,(90[&rate=6.209780522923555E-4]:3.016005161375E-2,91[&rate=6.209780522923555E-4]:3.016005161375E-2)[&rate=6.209780522923555E-4]:5.891552565555E-2)[&rate=6.209780522923555E-4]:4.382625207629E-2,(((84[&rate=6.209780522923555E-4]:5.55156483197E-2,(93[&rate=6.209780522923555E-4]:5.952398643523E-2,(83[&rate=6.209780522923555E-4]:3.456415272251E-2,86[&rate=6.209780522923555E-4]:3.456415272251E-2)[&rate=6.209780522923555E-4]:1.12612035757E-2)[&rate=6.209780522923555E-4]:9.690292021487E-3)[&rate=6.209780522923555E-4]:3.744100936809E-2,85[&rate=6.209780522923555E-4]:9.295665768778E-2)[&rate=6.209780522923555E-4]:1.490158040033E-2,87[&rate=6.209780522923555E-4]:1.078582380881E-1)[&rate=6.209780522923555E-4]:1.134496112046E-2)[&rate=6.209780522923555E-4]:1.894335869376E-1)[&rate=6.209780522923555E-4]:7.712583854447E-1)[&rate=6.209780522923555E-4]:7.893742954735E-2)[&rate=6.209780522923555E-4]:7.010800758852E-1,(((((116[&rate=6.209780522923555E-4]:6.459099686526E-1,(115[&rate=6.209780522923555E-4]:5.25201110335E-1,((13[&rate=6.209780522923555E-4]:4.699179622846E-1,19[&rate=6.209780522923555E-4]:5.082741266683E-1)[&rate=6.209780522923555E-4]:1.091497171472E-1,((107[&rate=6.209780522923555E-4]:3.604153198731E-1,(109[&rate=6.209780522923555E-4]:2.503444528138E-1,114[&rate=6.209780522923555E-4]:1.708923980193E-1)[&rate=6.209780522923555E-4]:1.29248949251E-1)[&rate=6.209780522923555E-4]:2.597323627481E-2,108[&rate=6.209780522923555E-4]:3.836488301205E-1)[&rate=6.209780522923555E-4]:1.707613150649E-1)[&rate=6.209780522923555E-4]:2.8325211725E-2)[&rate=6.209780522923555E-4]:1.207088583176E-1)[&rate=6.209780522923555E-4]:9.684932705822E-2,((148[&rate=6.209780522923555E-4]:2.282891965449E-1,143[&rate=6.209780522923555E-4]:2.255494705175E-1)[&rate=6.209780522923555E-4]:4.172070198901E-1,(((104[&rate=6.209780522923555E-4]:6.36792628126E-3,106[&rate=6.209780522923555E-4]:6.36792628126E-3)[&rate=6.209780522923555E-4]:4.131034497173E-1,111[&rate=6.209780522923555E-4]:4.359097321629E-1)[&rate=6.209780522923555E-4]:1.871585456547E-1,139[&rate=6.209780522923555E-4]:7.98410743571E-1)[&rate=6.209780522923555E-4]:6.078410300081E-2)[&rate=6.209780522923555E-4]:1.356192436595E-1)[&rate=6.209780522923555E-4]:1.49400283849E-1,(((113[&rate=6.209780522923555E-4]:5.094044657506E-1,105[&rate=6.209780522923555E-4]:4.820072054768E-1)[&rate=6.209780522923555E-4]:5.293180961327E-2,110[&rate=6.209780522923555E-4]:5.568568233092E-1)[&rate=6.209780522923555E-4]:3.233370611641E-1,((112[&rate=6.209780522923555E-4]:6.926844226866E-1,(9[&rate=6.209780522923555E-4]:4.510118434378E-1,(117[&rate=6.209780522923555E-4]:3.918088091784E-1,(30[&rate=6.209780522923555E-4]:3.107346419585E-1,4[&rate=6.209780522923555E-4]:1.381319022325E-1)[&rate=6.209780522923555E-4]:1.934029343432E-1)[&rate=6.209780522923555E-4]:7.0161938369E-2)[&rate=6.209780522923555E-4]:2.334534011667E-1)[&rate=6.209780522923555E-4]:8.979159806726E-2,(14[&rate=6.209780522923555E-4]:5.117837516955E-1,17[&rate=6.209780522923555E-4]:5.501399160792E-1)[&rate=6.209780522923555E-4]:2.706922690583E-1)[&rate=6.209780522923555E-4]:1.031973157741E-1)[&rate=6.209780522923555E-4]:8.867802385371E-2)[&rate=6.209780522923555E-4]:1.264031355725E-1,((144[&rate=6.209780522923555E-4]:2.575196021433E-1,(145[&rate=6.209780522923555E-4]:2.281815710378E-1,141[&rate=6.209780522923555E-4]:2.254418450102E-1)[&rate=6.209780522923555E-4]:3.48174831605E-2)[&rate=6.209780522923555E-4]:9.547232687217E-2,142[&rate=6.209780522923555E-4]:3.584713810704E-1)[&rate=6.209780522923555E-4]:9.1488585461E-1)[&rate=6.209780522923555E-4]:1.553469117983E-1,((((140[&rate=6.209780522923555E-4]:4.901474792053E-1,11[&rate=6.209780522923555E-4]:5.093255613971E-1)[&rate=6.209780522923555E-4]:1.834814669289E-1,(23[&rate=6.209780522923555E-4]:5.764364204412E-1,(25[&rate=6.209780522923555E-4]:5.508593443775E-1,20[&rate=6.209780522923555E-4]:5.316812621858E-1)[&rate=6.209780522923555E-4]:3.653598017335E-2)[&rate=6.209780522923555E-4]:2.01302114734E-1)[&rate=6.209780522923555E-4]:4.563869599351E-1,102[&rate=6.209780522923555E-4]:8.344056360356E-2)[&rate=6.209780522923555E-4]:6.044833258339E-2,(24[&rate=6.209780522923555E-4]:1.143878201541E0,(1[&rate=6.209780522923555E-4]:1.359894881712E-1,(28[&rate=6.209780522923555E-4]:5.668918131818E-1,21[&rate=6.209780522923555E-4]:5.422342789354E-1)[&rate=6.209780522923555E-4]:3.553990448523E-1)[&rate=6.209780522923555E-4]:2.270667955618E-1)[&rate=6.209780522923555E-4]:1.61654530262E-1)[&rate=6.209780522923555E-4]:3.82399088259E-2)[&rate=6.209780522923555E-4]:1.407975706408E-1)[&rate=6.209780522923555E-4]:3.042286482046E-1)[&rate=6.209780522923555E-4]:7.031110387861E-1)[&rate=6.209780522923555E-4]:1.386066481887E-1,(2[&rate=6.209780522923555E-4]:1.312983092632E0,(((22[&rate=6.209780522923555E-4]:5.302749070165E-1,27[&rate=6.209780522923555E-4]:5.467132631809E-1)[&rate=6.209780522923555E-4]:1.981902951018E-1,31[&rate=6.209780522923555E-4]:7.832597226664E-1)[&rate=6.209780522923555E-4]:1.79800639949E-1,((7[&rate=6.209780522923555E-4]:2.505959509672E-1,8[&rate=6.209780522923555E-4]:2.505959509672E-1)[&rate=6.209780522923555E-4]:3.823981913378E-1,26[&rate=6.209780522923555E-4]:7.398434573735E-1)[&rate=6.209780522923555E-4]:1.793812888035E-1)[&rate=6.209780522923555E-4]:5.773199902904E-1)[&rate=6.209780522923555E-4]:1.133971809982E0)[&rate=6.209780522923555E-4]:1.365366281669E-1,(39[&rate=6.209780522923555E-4]:4.750481383857E-1,40[&rate=6.209780522923555E-4]:4.750481383857E-1)[&rate=6.209780522923555E-4]:1.517175895654E-1)[&rate=6.209780522923555E-4]:9.194069871344E-2)[&rate=6.209780522923555E-4]:8.396605187102E-2)[&rate=6.209780522923555E-4]:7.698263543443E-2)[&rate=6.209780522923555E-4]:1.110717967611E-1)[&rate=6.209780522923555E-4]:2.409863640168E-1)[&rate=6.209780522923555E-4]:3.075701349871E-1,34[&rate=6.209780522923555E-4]:5.598253660353E-3)[&rate=6.209780522923555E-4]:3.492446239334E-2,(32[&rate=6.209780522923555E-4]:9.875387191229E-3,33[&rate=6.209780522923555E-4]:1.535483924594E-2)[&rate=6.209780522923555E-4]:8.729520643374E-3);
tree STATE_48150000 [&joint=-20982.299723053915,lnP=-20982.299723053915] = [&R] (((34[&rate=5.480569761093739E-4]:3.306754803479E-2,32[&rate=5.480569761093739E-4]:1.114973981571E-2)[&rate=5.480569761093739E-4]:1.223692722852E-2,((((((53[&rate=5.480569761093739E-4]:5.630371510175E-1,((((77[&rate=5.480569761093739E-4]:4.444382546611E-1,(((79[&rate=5.480569761093739E-4]:2.108535078462E-1,(78[&rate=5.480569761093739E-4]:1.662656118166E-1,72[&rate=5.480569761093739E-4]:1.443478035973E-1)[&rate=5.480569761093739E-4]:4.45878960296E-2)[&rate=5.480569761093739E-4]:2.013582181273E-2,82[&rate=5.480569761093739E-4]:2.39208507741E-1)[&rate=5.480569761093739E-4]:1.468033342697E-1,(71[&rate=5.480569761093739E-4]:1.995668426963E-1,73[&rate=5.480569761093739E-4]:2.680599933812E-1)[&rate=5.480569761093739E-4]:1.508285609583E-1)[&rate=5.480569761093739E-4]:3.102915237634E-2)[&rate=5.480569761093739E-4]:9.477686605031E-3,(81[&rate=5.480569761093739E-4]:1.856136128795E-1,80[&rate=5.480569761093739E-4]:1.856136128795E-1)[&rate=5.480569761093739E-4]:2.244667119483E-1)[&rate=5.480569761093739E-4]:3.082971060089E-1,(75[&rate=5.480569761093739E-4]:7.456360534062E-1,(74[&rate=5.480569761093739E-4]:7.234027183213E-1,(76[&rate=5.480569761093739E-4]:6.597213134939E-1,70[&rate=5.480569761093739E-4]:6.213651491104E-1)[&rate=5.480569761093739E-4]:6.368140482746E-2)[&rate=5.480569761093739E-4]:2.223333508489E-2)[&rate=5.480569761093739E-4]:2.205644592358E-2)[&rate=5.480569761093739E-4]:5.199522103462E-1,((133[&rate=5.480569761093739E-4]:4.621921580428E-1,137[&rate=5.480569761093739E-4]:5.032880484538E-1)[&rate=5.480569761093739E-4]:1.132825930699E-1,134[&rate=5.480569761093739E-4]:5.453377648116E-1)[&rate=5.480569761093739E-4]:7.477863969193E-1)[&rate=5.480569761093739E-4]:2.185549995363E-2)[&rate=5.480569761093739E-4]:1.701521652649E-1,(((29[&rate=5.480569761093739E-4]:5.726808153001E-1,(5[&rate=5.480569761093739E-4]:3.835855295137E-1,12[&rate=5.480569761093739E-4]:4.219416938972E-1)[&rate=5.480569761093739E-4]:4.388980633442E-2)[&rate=5.480569761093739E-4]:7.226279541366E-2,103[&rate=5.480569761093739E-4]:4.12066898385E-1)[&rate=5.480569761093739E-4]:1.88203822553E0,52[&rate=5.480569761093739E-4]:6.298113893545E-1)[&rate=5.480569761093739E-4]:1.115746482392E-1)[&rate=5.480569761093739E-4]:4.651326989977E-1,125[&rate=5.480569761093739E-4]:9.879395016189E-1)[&rate=5.480569761093739E-4]:1.809504123591E-1,(((((37[&rate=5.480569761093739E-4]:2.498395892294E-1,57[&rate=5.480569761093739E-4]:2.143204635463E-1)[&rate=5.480569761093739E-4]:1.198811614892E-1,(59[&rate=5.480569761093739E-4]:1.797285675161E-1,54[&rate=5.480569761093739E-4]:1.414772013959E-1)[&rate=5.480569761093739E-4]:1.517408170822E-1)[&rate=5.480569761093739E-4]:5.806806884236E-2,58[&rate=5.480569761093739E-4]:4.086631365008E-1)[&rate=5.480569761093739E-4]:1.099701777692E-1,(56[&rate=5.480569761093739E-4]:2.766118765937E-1,55[&rate=5.480569761093739E-4]:2.766118765937E-1)[&rate=5.480569761093739E-4]:2.146990333046E-1)[&rate=5.480569761093739E-4]:2.678635697936E-1,68[&rate=5.480569761093739E-4]:7.181908731346E-1)[&rate=5.480569761093739E-4]:2.840323741767E-1)[&rate=5.480569761093739E-4]:1.219329154042E-1,(((67[&rate=5.480569761093739E-4]:4.746377474095E-2,(124[&rate=5.480569761093739E-4]:1.893360426468E-1,(123[&rate=5.480569761093739E-4]:1.812317206234E-1,122[&rate=5.480569761093739E-4]:1.812317206234E-1)[&rate=5.480569761093739E-4]:1.083656246053E-2)[&rate=5.480569761093739E-4]:3.566680419977E-1)[&rate=5.480569761093739E-4]:2.221848576145E-1,((126[&rate=5.480569761093739E-4]:9.135107495551E-1,((135[&rate=5.480569761093739E-4]:3.696296578465E-1,(138[&rate=5.480569761093739E-4]:1.644744107722E-1,136[&rate=5.480569761093739E-4]:3.296756145702E-2)[&rate=5.480569761093739E-4]:4.051552470744E-1)[&rate=5.480569761093739E-4]:2.686133058765E-1,120[&rate=5.480569761093739E-4]:8.902977582436E-1)[&rate=5.480569761093739E-4]:7.130251029964E-1)[&rate=5.480569761093739E-4]:8.975687664799E-2,119[&rate=5.480569761093739E-4]:1.788970148847E0)[&rate=5.480569761093739E-4]:5.135551958374E-1)[&rate=5.480569761093739E-4]:5.389019103731E-2,66[&rate=5.480569761093739E-4]:3.235388233928E-1)[&rate=5.480569761093739E-4]:2.528967015504E-1)[&rate=5.480569761093739E-4]:2.160249681472E-1,(((36[&rate=5.480569761093739E-4]:3.843093241266E-1,((121[&rate=5.480569761093739E-4]:2.179050989613E0,127[&rate=5.480569761093739E-4]:2.620146880024E0)[&rate=5.480569761093739E-4]:2.542101785386E-2,35[&rate=5.480569761093739E-4]:7.844461020634E-2)[&rate=5.480569761093739E-4]:2.592893714545E-1)[&rate=5.480569761093739E-4]:1.744007521945E-1,(((128[&rate=5.480569761093739E-4]:1.298463973265E0,(((129[&rate=5.480569761093739E-4]:2.631329569206E-1,132[&rate=5.480569761093739E-4]:2.65872682948E-1)[&rate=5.480569761093739E-4]:1.583283459461E-2,(130[&rate=5.480569761093739E-4]:2.012075650081E-1,131[&rate=5.480569761093739E-4]:2.039472910354E-1)[&rate=5.480569761093739E-4]:7.775822650713E-2)[&rate=5.480569761093739E-4]:3.340187976532E-1,(69[&rate=5.480569761093739E-4]:7.578396849138E-1,118[&rate=5.480569761093739E-4]:7.468807808042E-1)[&rate=5.480569761093739E-4]:3.090109734213E-3)[&rate=5.480569761093739E-4]:6.882191101239E-1)[&rate=5.480569761093739E-4]:3.94245177876E-1,(((65[&rate=5.480569761093739E-4]:1.747247688838E-1,(64[&rate=5.480569761093739E-4]:3.149151500004E-1,62[&rate=5.480569761093739E-4]:3.560110404115E-1)[&rate=5.480569761093739E-4]:1.049455039005E-2)[&rate=5.480569761093739E-4]:4.886696589429E-3,60[&rate=5.480569761093739E-4]:1.796114654732E-1)[&rate=5.480569761093739E-4]:4.277387842977E-1,(61[&rate=5.480569761093739E-4]:1.200493932561E-1,63[&rate=5.480569761093739E-4]:7.895350284508E-2)[&rate=5.480569761093739E-4]:6.790816784325E-1)[&rate=5.480569761093739E-4]:1.03330410685E0)[&rate=5.480569761093739E-4]:1.732320159009E-1,((((43[&rate=5.480569761093739E-4]:5.686758478664E-1,46[&rate=5.480569761093739E-4]:5.686758478664E-1)[&rate=5.480569761093739E-4]:4.655665973013E-2,(41[&rate=5.480569761093739E-4]:4.594197850493E-1,(42[&rate=5.480569761093739E-4]:3.687291802032E-1,48[&rate=5.480569761093739E-4]:4.069805463234E-1)[&rate=5.480569761093739E-4]:9.615508572037E-2)[&rate=5.480569761093739E-4]:1.011679138043E-1)[&rate=5.480569761093739E-4]:5.976592993969E-2,((51[&rate=5.480569761093739E-4]:4.769171701541E-1,(47[&rate=5.480569761093739E-4]:4.632898764899E-1,44[&rate=5.480569761093739E-4]:4.578253956157E-1)[&rate=5.480569761093739E-4]:4.094969803559E-2)[&rate=5.480569761093739E-4]:2.531725438533E-2,(49[&rate=5.480569761093739E-4]:4.496890499822E-1,50[&rate=5.480569761093739E-4]:4.496890499822E-1)[&rate=5.480569761093739E-4]:4.708089368292E-2)[&rate=5.480569761093739E-4]:1.454416086254E-1)[&rate=5.480569761093739E-4]:6.556186486522E-2,45[&rate=5.480569761093739E-4]:7.323635810901E-1)[&rate=5.480569761093739E-4]:3.601813736604E-1)[&rate=5.480569761093739E-4]:1.749606901012E-1)[&rate=5.480569761093739E-4]:1.194799415191E-1,(38[&rate=5.480569761093739E-4]:8.925513142975E-1,(((100[&rate=5.480569761093739E-4]:2.42366056108E-1,95[&rate=5.480569761093739E-4]:3.2706550966E-1)[&rate=5.480569761093739E-4]:3.803320000695E-1,(98[&rate=5.480569761093739E-4]:6.570455705255E-1,(99[&rate=5.480569761093739E-4]:5.581615828433E-1,96[&rate=5.480569761093739E-4]:5.226424571604E-1)[&rate=5.480569761093739E-4]:1.207419111794E-1)[&rate=5.480569761093739E-4]:3.942297745527E-2)[&rate=5.480569761093739E-4]:1.118154288632E-1,(((94[&rate=5.480569761093739E-4]:5.854575191939E-1,40[&rate=5.480569761093739E-4]:5.308127104509E-1)[&rate=5.480569761093739E-4]:2.03070246626E-2,((146[&rate=5.480569761093739E-4]:5.127319102576E-1,97[&rate=5.480569761093739E-4]:3.214750796565E-1)[&rate=5.480569761093739E-4]:2.305672107988E-2,39[&rate=5.480569761093739E-4]:4.155700521026E-1)[&rate=5.480569761093739E-4]:1.355496830109E-1)[&rate=5.480569761093739E-4]:1.735344219114E-2,((16[&rate=5.480569761093739E-4]:2.478390339197E0,((2[&rate=5.480569761093739E-4]:7.808707788007E-1,(31[&rate=5.480569761093739E-4]:7.765606578957E-1,((22[&rate=5.480569761093739E-4]:3.325013930055E-1,27[&rate=5.480569761093739E-4]:3.489397491698E-1)[&rate=5.480569761093739E-4]:3.481485693741E-1,((7[&rate=5.480569761093739E-4]:1.788287095783E-1,8[&rate=5.480569761093739E-4]:1.788287095783E-1)[&rate=5.480569761093739E-4]:2.563439558882E-1,26[&rate=5.480569761093739E-4]:5.420219805351E-1)[&rate=5.480569761093739E-4]:1.495868859542E-1)[&rate=5.480569761093739E-4]:4.111617496804E-2)[&rate=5.480569761093739E-4]:2.317073811791E-1)[&rate=5.480569761093739E-4]:1.457061736205E0,(101[&rate=5.480569761093739E-4]:6.312799326225E-1,(((((102[&rate=5.480569761093739E-4]:5.310277750435E-2,(1[&rate=5.480569761093739E-4]:2.248330180627E-1,(24[&rate=5.480569761093739E-4]:7.430107555021E-1,(28[&rate=5.480569761093739E-4]:4.679801648488E-1,21[&rate=5.480569761093739E-4]:4.433226306024E-1)[&rate=5.480569761093739E-4]:2.80510042708E-1)[&rate=5.480569761093739E-4]:2.626441803688E-1)[&rate=5.480569761093739E-4]:2.090916772498E-1)[&rate=5.480569761093739E-4]:8.52551938915E-2,((140[&rate=5.480569761093739E-4]:3.753085854264E-1,11[&rate=5.480569761093739E-4]:3.944866676181E-1)[&rate=5.480569761093739E-4]:2.790611509663E-1,(23[&rate=5.480569761093739E-4]:4.946793250881E-1,(25[&rate=5.480569761093739E-4]:4.72650454457E-1,20[&rate=5.480569761093739E-4]:4.534723722653E-1)[&rate=5.480569761093739E-4]:3.298777474078E-2)[&rate=5.480569761093739E-4]:2.638000003455E-1)[&rate=5.480569761093739E-4]:5.30563577469E-1)[&rate=5.480569761093739E-4]:6.668415304939E-2,(((141[&rate=5.480569761093739E-4]:1.433918622398E-1,144[&rate=5.480569761093739E-4]:1.406521362124E-1)[&rate=5.480569761093739E-4]:1.518048412486E-2,145[&rate=5.480569761093739E-4]:1.613120723922E-1)[&rate=5.480569761093739E-4]:1.146429734211E-1,142[&rate=5.480569761093739E-4]:2.759550458133E-1)[&rate=5.480569761093739E-4]:1.175662421098E0)[&rate=5.480569761093739E-4]:5.011070168348E-2,((((115[&rate=5.480569761093739E-4]:5.624420315695E-1,(13[&rate=5.480569761093739E-4]:3.629040024373E-1,19[&rate=5.480569761093739E-4]:4.01260166821E-1)[&rate=5.480569761093739E-4]:2.81729809954E-1)[&rate=5.480569761093739E-4]:6.254551040919E-3,(((109[&rate=5.480569761093739E-4]:3.427231288289E-1,114[&rate=5.480569761093739E-4]:2.632710740344E-1)[&rate=5.480569761093739E-4]:2.607824761496E-2,107[&rate=5.480569761093739E-4]:3.496232942521E-1)[&rate=5.480569761093739E-4]:5.703457989002E-2,108[&rate=5.480569761093739E-4]:4.039181481147E-1)[&rate=5.480569761093739E-4]:2.223126810711E-1)[&rate=5.480569761093739E-4]:2.699322784938E-1,((148[&rate=5.480569761093739E-4]:3.649915260432E-1,143[&rate=5.480569761093739E-4]:3.622518000158E-1)[&rate=5.480569761093739E-4]:4.235810796373E-1,(116[&rate=5.480569761093739E-4]:6.751710314881E-1,((111[&rate=5.480569761093739E-4]:3.865563187762E-1,(104[&rate=5.480569761093739E-4]:3.611766513266E-1,106[&rate=5.480569761093739E-4]:3.611766513266E-1)[&rate=5.480569761093739E-4]:8.941311285254E-3)[&rate=5.480569761093739E-4]:1.154246421552E-2,139[&rate=5.480569761093739E-4]:5.734412487451E-1)[&rate=5.480569761093739E-4]:3.537845772635E-1)[&rate=5.480569761093739E-4]:7.504540980879E-2)[&rate=5.480569761093739E-4]:8.841241980734E-2)[&rate=5.480569761093739E-4]:1.401093806371E-1,((((30[&rate=5.480569761093739E-4]:5.679275475521E-1,4[&rate=5.480569761093739E-4]:3.95324807826E-1)[&rate=5.480569761093739E-4]:1.604759751767E-1,(14[&rate=5.480569761093739E-4]:4.73998390866E-1,17[&rate=5.480569761093739E-4]:5.123545552497E-1)[&rate=5.480569761093739E-4]:1.393366387119E-1)[&rate=5.480569761093739E-4]:3.625841225874E-2,(112[&rate=5.480569761093739E-4]:6.041686634117E-1,(9[&rate=5.480569761093739E-4]:5.323419475357E-1,113[&rate=5.480569761093739E-4]:5.405611256178E-1)[&rate=5.480569761093739E-4]:6.36075377939E-2)[&rate=5.480569761093739E-4]:4.542477842495E-2)[&rate=5.480569761093739E-4]:1.263314443696E-1,(110[&rate=5.480569761093739E-4]:4.79650859878E-1,(117[&rate=5.480569761093739E-4]:3.733947880842E-1,105[&rate=5.480569761093739E-4]:3.432578017829E-1)[&rate=5.480569761093739E-4]:1.144752498761E-1)[&rate=5.480569761093739E-4]:2.907945742736E-1)[&rate=5.480569761093739E-4]:2.850051363569E-1)[&rate=5.480569761093739E-4]:2.681954063051E-1)[&rate=5.480569761093739E-4]:1.359583879399E-1,((((89[&rate=5.480569761093739E-4]:9.954487805962E-2,88[&rate=5.480569761093739E-4]:8.584624792261E-2)[&rate=5.480569761093739E-4]:4.438418750528E-2,87[&rate=5.480569761093739E-4]:1.302304354279E-1)[&rate=5.480569761093739E-4]:7.373187678081E-2,((((86[&rate=5.480569761093739E-4]:8.049215214775E-2,83[&rate=5.480569761093739E-4]:8.049215214775E-2)[&rate=5.480569761093739E-4]:7.989593809892E-2,85[&rate=5.480569761093739E-4]:1.603880902467E-1)[&rate=5.480569761093739E-4]:1.292263235672E-2,(84[&rate=5.480569761093739E-4]:4.318665280137E-2,93[&rate=5.480569761093739E-4]:5.688528293839E-2)[&rate=5.480569761093739E-4]:1.30124069802E-1)[&rate=5.480569761093739E-4]:2.02484142944E-2,(92[&rate=5.480569761093739E-4]:1.307904439637E-1,(90[&rate=5.480569761093739E-4]:1.136721941934E-1,91[&rate=5.480569761093739E-4]:1.136721941934E-1)[&rate=5.480569761093739E-4]:1.711824977032E-2)[&rate=5.480569761093739E-4]:7.646732307112E-2)[&rate=5.480569761093739E-4]:1.040317531091E-2)[&rate=5.480569761093739E-4]:1.704481527452E0,((6[&rate=5.480569761093739E-4]:4.345950653548E-1,(3[&rate=5.480569761093739E-4]:3.658453578372E-1,18[&rate=5.480569761093739E-4]:4.809138509878E-1)[&rate=5.480569761093739E-4]:1.669491299716E-2)[&rate=5.480569761093739E-4]:3.254273632538E-3,(10[&rate=5.480569761093739E-4]:3.044970248962E-1,15[&rate=5.480569761093739E-4]:3.428531892796E-1)[&rate=5.480569761093739E-4]:1.497906702555E-1)[&rate=5.480569761093739E-4]:9.829232677966E-1)[&rate=5.480569761093739E-4]:1.965367577782E-2)[&rate=5.480569761093739E-4]:2.456481706088E-1)[&rate=5.480569761093739E-4]:6.230909385478E-1)[&rate=5.480569761093739E-4]:1.116907009038E-1)[&rate=5.480569761093739E-4]:1.541536220882E-1,147[&rate=5.480569761093739E-4]:6.044280843488E-1)[&rate=5.480569761093739E-4]:2.142214213617E-2)[&rate=5.480569761093739E-4]:1.113954989931E-1)[&rate=5.480569761093739E-4]:2.809886489288E-1)[&rate=5.480569761093739E-4]:3.414288075925E-1)[&rate=5.480569761093739E-4]:1.608458177159E-1)[&rate=5.480569761093739E-4]:1.15857680803E-1)[&rate=5.480569761093739E-4]:2.947481200621E-2,33[&rate=5.480569761093739E-4]:5.834093110515E-2);
tree STATE_48240000 [&joint=-20964.858164588244,lnP=-20964.858164588244] = [&R] ((((((((134[&rate=5.848850352026091E-4]:2.700601139579E-1,137[&rate=5.848850352026091E-4]:3.412929906701E-1)[&rate=5.848850352026091E-4]:3.969367862015E-2,133[&rate=5.848850352026091E-4]:3.398907788792E-1)[&rate=5.848850352026091E-4]:1.00942400344E0,(52[&rate=5.848850352026091E-4]:5.274675255548E-1,((29[&rate=5.848850352026091E-4]:5.895579930151E-1,(5[&rate=5.848850352026091E-4]:2.596526295403E-1,12[&rate=5.848850352026091E-4]:2.980087939238E-1)[&rate=5.848850352026091E-4]:1.846998840228E-1)[&rate=5.848850352026091E-4]:1.195602812431E-1,103[&rate=5.848850352026091E-4]:4.762415619294E-1)[&rate=5.848850352026091E-4]:1.715519698186E0)[&rate=5.848850352026091E-4]:4.796448110767E-2)[&rate=5.848850352026091E-4]:1.49120360733E-1,(53[&rate=5.848850352026091E-4]:7.019260478157E-1,((((77[&rate=5.848850352026091E-4]:5.914089788349E-1,(71[&rate=5.848850352026091E-4]:1.514859266305E-1,73[&rate=5.848850352026091E-4]:2.199790773154E-1)[&rate=5.848850352026091E-4]:3.769093535743E-1)[&rate=5.848850352026091E-4]:1.072362347217E-1,((72[&rate=5.848850352026091E-4]:1.233982150497E-1,78[&rate=5.848850352026091E-4]:1.45316023269E-1)[&rate=5.848850352026091E-4]:1.104024758093E-1,(79[&rate=5.848850352026091E-4]:2.36881864039E-1,82[&rate=5.848850352026091E-4]:2.45101042121E-1)[&rate=5.848850352026091E-4]:1.883663503932E-2)[&rate=5.848850352026091E-4]:4.073102761223E-1)[&rate=5.848850352026091E-4]:4.15421524098E-2,(81[&rate=5.848850352026091E-4]:1.778365334236E-1,80[&rate=5.848850352026091E-4]:1.778365334236E-1)[&rate=5.848850352026091E-4]:5.185152161044E-1)[&rate=5.848850352026091E-4]:1.383661165402E-1,(((74[&rate=5.848850352026091E-4]:5.705788082845E-1,76[&rate=5.848850352026091E-4]:5.705788082845E-1)[&rate=5.848850352026091E-4]:1.193057616931E-1,70[&rate=5.848850352026091E-4]:6.515284055941E-1)[&rate=5.848850352026091E-4]:9.566581994612E-2,75[&rate=5.848850352026091E-4]:7.855503899237E-1)[&rate=5.848850352026091E-4]:9.848254463767E-2)[&rate=5.848850352026091E-4]:5.643561718664E-1)[&rate=5.848850352026091E-4]:1.442959826841E-2)[&rate=5.848850352026091E-4]:1.24667269226E-1,125[&rate=5.848850352026091E-4]:6.306404016488E-1)[&rate=5.848850352026091E-4]:5.376430883398E-1,(((((59[&rate=5.848850352026091E-4]:2.906337204746E-1,(37[&rate=5.848850352026091E-4]:1.823841812168E-1,58[&rate=5.848850352026091E-4]:1.632584981567E-1)[&rate=5.848850352026091E-4]:1.46500905378E-1)[&rate=5.848850352026091E-4]:1.331082045851E-2,(55[&rate=5.848850352026091E-4]:2.797202588253E-1,56[&rate=5.848850352026091E-4]:2.797202588253E-1)[&rate=5.848850352026091E-4]:1.60275607962E-2)[&rate=5.848850352026091E-4]:2.790428848467E-3,54[&rate=5.848850352026091E-4]:2.684836036613E-1)[&rate=5.848850352026091E-4]:1.401977840205E-1,57[&rate=5.848850352026091E-4]:4.496649942392E-1)[&rate=5.848850352026091E-4]:3.244221802289E-1,68[&rate=5.848850352026091E-4]:7.221746061621E-1)[&rate=5.848850352026091E-4]:2.794422171598E-1)[&rate=5.848850352026091E-4]:4.05091036893E-1,((((120[&rate=5.848850352026091E-4]:1.015771793408E0,(135[&rate=5.848850352026091E-4]:2.831456486296E-1,(138[&rate=5.848850352026091E-4]:1.982792221234E-1,136[&rate=5.848850352026091E-4]:6.67723728082E-2)[&rate=5.848850352026091E-4]:2.848664265062E-1)[&rate=5.848850352026091E-4]:4.805713502583E-1)[&rate=5.848850352026091E-4]:8.07059828779E-1,(126[&rate=5.848850352026091E-4]:9.728630022158E-1,119[&rate=5.848850352026091E-4]:1.75856552486E0)[&rate=5.848850352026091E-4]:1.601565082867E-1)[&rate=5.848850352026091E-4]:4.005704401227E-1,((67[&rate=5.848850352026091E-4]:1.608647994063E-1,((124[&rate=5.848850352026091E-4]:2.257701859684E-1,122[&rate=5.848850352026091E-4]:2.285024264055E-1)[&rate=5.848850352026091E-4]:1.761685895541E-1,123[&rate=5.848850352026091E-4]:4.046710159596E-1)[&rate=5.848850352026091E-4]:2.574663337874E-1)[&rate=5.848850352026091E-4]:1.127508731883E-1,66[&rate=5.848850352026091E-4]:2.736156725946E-1)[&rate=5.848850352026091E-4]:1.280008834559E-2)[&rate=5.848850352026091E-4]:4.121807771646E-1,(((((127[&rate=5.848850352026091E-4]:2.334069659424E0,121[&rate=5.848850352026091E-4]:1.892973769013E0)[&rate=5.848850352026091E-4]:2.042464439044E-1,36[&rate=5.848850352026091E-4]:1.776815812286E-2)[&rate=5.848850352026091E-4]:1.681411791681E-1,35[&rate=5.848850352026091E-4]:1.393339948252E-1)[&rate=5.848850352026091E-4]:2.119967269075E-1,((45[&rate=5.848850352026091E-4]:6.765216351523E-1,(((47[&rate=5.848850352026091E-4]:4.458319455162E-1,(49[&rate=5.848850352026091E-4]:3.516185179285E-1,50[&rate=5.848850352026091E-4]:3.516185179285E-1)[&rate=5.848850352026091E-4]:6.142654234201E-2)[&rate=5.848850352026091E-4]:1.910028032507E-1,((((42[&rate=5.848850352026091E-4]:2.237183710336E-1,48[&rate=5.848850352026091E-4]:2.619697371538E-1)[&rate=5.848850352026091E-4]:2.140815977806E-2,41[&rate=5.848850352026091E-4]:2.396620499374E-1)[&rate=5.848850352026091E-4]:2.225454281518E-1,(43[&rate=5.848850352026091E-4]:4.876615039665E-1,46[&rate=5.848850352026091E-4]:4.876615039665E-1)[&rate=5.848850352026091E-4]:2.91907828657E-2)[&rate=5.848850352026091E-4]:8.077836796752E-2,51[&rate=5.848850352026091E-4]:5.703082504282E-1)[&rate=5.848850352026091E-4]:3.92040939672E-2)[&rate=5.848850352026091E-4]:2.786785945588E-2,44[&rate=5.848850352026091E-4]:6.592381273485E-1)[&rate=5.848850352026091E-4]:2.001574824092E-2)[&rate=5.848850352026091E-4]:3.533081303772E-1,(((60[&rate=5.848850352026091E-4]:1.054334077904E-1,(65[&rate=5.848850352026091E-4]:9.248014998709E-2,(62[&rate=5.848850352026091E-4]:2.084276607836E-1,64[&rate=5.848850352026091E-4]:1.673317703725E-1)[&rate=5.848850352026091E-4]:7.583331112127E-2)[&rate=5.848850352026091E-4]:1.295325780335E-2)[&rate=5.848850352026091E-4]:3.820257220966E-1,(61[&rate=5.848850352026091E-4]:1.555195981819E-1,63[&rate=5.848850352026091E-4]:1.144237077709E-1)[&rate=5.848850352026091E-4]:5.237203536228E-1)[&rate=5.848850352026091E-4]:9.51716625156E-1,(((((129[&rate=5.848850352026091E-4]:8.627723731986E-2,132[&rate=5.848850352026091E-4]:8.901696334722E-2)[&rate=5.848850352026091E-4]:2.989905738248E-2,(130[&rate=5.848850352026091E-4]:1.010348351367E-1,131[&rate=5.848850352026091E-4]:1.037745611641E-1)[&rate=5.848850352026091E-4]:1.514145956563E-2)[&rate=5.848850352026091E-4]:4.719077519385E-1,118[&rate=5.848850352026091E-4]:7.250703480108E-1)[&rate=5.848850352026091E-4]:3.872989321074E-2,69[&rate=5.848850352026091E-4]:7.747591453312E-1)[&rate=5.848850352026091E-4]:7.523077229195E-1,128[&rate=5.848850352026091E-4]:1.376381936744E0)[&rate=5.848850352026091E-4]:1.148486128197E-1)[&rate=5.848850352026091E-4]:3.119954282573E-1)[&rate=5.848850352026091E-4]:7.687186719964E-2)[&rate=5.848850352026091E-4]:1.72273691711E-1,(38[&rate=5.848850352026091E-4]:7.22351404262E-1,((((97[&rate=5.848850352026091E-4]:3.036984597533E-1,(((7[&rate=5.848850352026091E-4]:3.398944167321E-1,8[&rate=5.848850352026091E-4]:3.398944167321E-1)[&rate=5.848850352026091E-4]:3.37786442901E-1,26[&rate=5.848850352026091E-4]:7.845301747016E-1)[&rate=5.848850352026091E-4]:1.897020470786E-1,((2[&rate=5.848850352026091E-4]:5.333438728146E-1,(22[&rate=5.848850352026091E-4]:2.985818152726E-1,27[&rate=5.848850352026091E-4]:3.150201714369E-1)[&rate=5.848850352026091E-4]:4.07364797268E-1)[&rate=5.848850352026091E-4]:2.009140697056E-2,31[&rate=5.848850352026091E-4]:7.808325400592E-1)[&rate=5.848850352026091E-4]:2.372352981594E-1)[&rate=5.848850352026091E-4]:1.540791936004E0)[&rate=5.848850352026091E-4]:1.632177444843E-1,(((99[&rate=5.848850352026091E-4]:4.321086778418E-1,96[&rate=5.848850352026091E-4]:3.965895521589E-1)[&rate=5.848850352026091E-4]:2.18759172632E-1,(98[&rate=5.848850352026091E-4]:6.006332233556E-1,(100[&rate=5.848850352026091E-4]:1.587333357639E-1,95[&rate=5.848850352026091E-4]:2.434327893159E-1)[&rate=5.848850352026091E-4]:3.681293957884E-1)[&rate=5.848850352026091E-4]:2.837670362093E-2)[&rate=5.848850352026091E-4]:2.522353507332E-2,146[&rate=5.848850352026091E-4]:6.460367407385E-1)[&rate=5.848850352026091E-4]:1.213629410023E-2)[&rate=5.848850352026091E-4]:3.100110179366E-3,((94[&rate=5.848850352026091E-4]:5.463013758701E-1,(101[&rate=5.848850352026091E-4]:6.846365819109E-1,((((((1[&rate=5.848850352026091E-4]:9.272575539001E-2,(28[&rate=5.848850352026091E-4]:7.617296787538E-1,21[&rate=5.848850352026091E-4]:7.370721445074E-1)[&rate=5.848850352026091E-4]:1.172974464991E-1)[&rate=5.848850352026091E-4]:1.772494164864E-2,24[&rate=5.848850352026091E-4]:8.912726148469E-1)[&rate=5.848850352026091E-4]:2.75202742054E-1,((140[&rate=5.848850352026091E-4]:5.303729511363E-1,11[&rate=5.848850352026091E-4]:5.495510333281E-1)[&rate=5.848850352026091E-4]:1.504391202272E-1,(23[&rate=5.848850352026091E-4]:7.33747648201E-1,(20[&rate=5.848850352026091E-4]:4.092531979081E-1,25[&rate=5.848850352026091E-4]:4.284312800998E-1)[&rate=5.848850352026091E-4]:3.162752722108E-1)[&rate=5.848850352026091E-4]:5.11740122035E-2)[&rate=5.848850352026091E-4]:3.705947923867E-1)[&rate=5.848850352026091E-4]:1.197451788916E-2,102[&rate=5.848850352026091E-4]:1.680603917365E-2)[&rate=5.848850352026091E-4]:3.5728612079E-2,(((144[&rate=5.848850352026091E-4]:2.841624635695E-1,(145[&rate=5.848850352026091E-4]:7.631148515099E-2,141[&rate=5.848850352026091E-4]:7.357175912341E-2)[&rate=5.848850352026091E-4]:2.133304304735E-1)[&rate=5.848850352026091E-4]:2.342183882978E-1,142[&rate=5.848850352026091E-4]:5.238603039222E-1)[&rate=5.848850352026091E-4]:7.415522551413E-1,(((105[&rate=5.848850352026091E-4]:2.737483328075E-1,110[&rate=5.848850352026091E-4]:2.956661410265E-1)[&rate=5.848850352026091E-4]:5.532860668971E-1,((117[&rate=5.848850352026091E-4]:5.72743661236E-1,(30[&rate=5.848850352026091E-4]:2.72011284353E-1,4[&rate=5.848850352026091E-4]:9.940854462696E-2)[&rate=5.848850352026091E-4]:4.130611440062E-1)[&rate=5.848850352026091E-4]:4.570763168014E-2,(((112[&rate=5.848850352026091E-4]:4.223322279472E-1,113[&rate=5.848850352026091E-4]:4.223322279472E-1)[&rate=5.848850352026091E-4]:1.234683856207E-1,9[&rate=5.848850352026091E-4]:5.375814354859E-1)[&rate=5.848850352026091E-4]:4.803745651104E-2,(14[&rate=5.848850352026091E-4]:2.351417097132E-1,17[&rate=5.848850352026091E-4]:2.734978740969E-1)[&rate=5.848850352026091E-4]:3.586963603658E-1)[&rate=5.848850352026091E-4]:2.187349680952E-2)[&rate=5.848850352026091E-4]:2.387200930898E-1)[&rate=5.848850352026091E-4]:1.876788730293E-1,(((148[&rate=5.848850352026091E-4]:4.010714761114E-1,143[&rate=5.848850352026091E-4]:3.983317500841E-1)[&rate=5.848850352026091E-4]:2.596719492216E-1,(((104[&rate=5.848850352026091E-4]:3.129198952162E-1,139[&rate=5.848850352026091E-4]:5.04700717134E-1)[&rate=5.848850352026091E-4]:1.614366258473E-1,(111[&rate=5.848850352026091E-4]:2.953609674528E-1,106[&rate=5.848850352026091E-4]:2.789226112884E-1)[&rate=5.848850352026091E-4]:1.954339097751E-1)[&rate=5.848850352026091E-4]:1.462541797403E-1,116[&rate=5.848850352026091E-4]:5.60336728201E-1)[&rate=5.848850352026091E-4]:6.205053274829E-2)[&rate=5.848850352026091E-4]:2.886286740111E-1,((115[&rate=5.848850352026091E-4]:5.712663604846E-1,(13[&rate=5.848850352026091E-4]:5.709503466832E-1,19[&rate=5.848850352026091E-4]:6.093065110669E-1)[&rate=5.848850352026091E-4]:8.250779462321E-2)[&rate=5.848850352026091E-4]:2.649968987759E-2,(107[&rate=5.848850352026091E-4]:3.528401436583E-1,(108[&rate=5.848850352026091E-4]:3.122643648293E-1,(114[&rate=5.848850352026091E-4]:1.892494387059E-1,109[&rate=5.848850352026091E-4]:2.687014935004E-1)[&rate=5.848850352026091E-4]:6.5480679548E-2)[&rate=5.848850352026091E-4]:3.783605280163E-2)[&rate=5.848850352026091E-4]:3.051998793067E-1)[&rate=5.848850352026091E-4]:3.132498845983E-1)[&rate=5.848850352026091E-4]:4.89028172253E-2)[&rate=5.848850352026091E-4]:5.06992863297E-2)[&rate=5.848850352026091E-4]:3.36974346549E-2)[&rate=5.848850352026091E-4]:6.369874667515E-2,(((((87[&rate=5.848850352026091E-4]:2.668708321077E-1,(92[&rate=5.848850352026091E-4]:1.784393827572E-1,(90[&rate=5.848850352026091E-4]:8.617893564848E-2,91[&rate=5.848850352026091E-4]:8.617893564848E-2)[&rate=5.848850352026091E-4]:9.22604471087E-2)[&rate=5.848850352026091E-4]:1.021300794876E-1)[&rate=5.848850352026091E-4]:2.683802147776E-2,((84[&rate=5.848850352026091E-4]:1.561621751055E-1,83[&rate=5.848850352026091E-4]:1.561621751055E-1)[&rate=5.848850352026091E-4]:6.436738298107E-2,((86[&rate=5.848850352026091E-4]:1.757639735042E-1,85[&rate=5.848850352026091E-4]:1.757639735042E-1)[&rate=5.848850352026091E-4]:2.222558717627E-3,93[&rate=5.848850352026091E-4]:1.916851623589E-1)[&rate=5.848850352026091E-4]:4.254302586473E-2)[&rate=5.848850352026091E-4]:7.31792954989E-2)[&rate=5.848850352026091E-4]:1.496596821011E-2,88[&rate=5.848850352026091E-4]:3.086748217956E-1)[&rate=5.848850352026091E-4]:3.742284277023E-1,89[&rate=5.848850352026091E-4]:6.966018796349E-1)[&rate=5.848850352026091E-4]:4.389100981713E-1,(3[&rate=5.848850352026091E-4]:5.481759150081E-1,((18[&rate=5.848850352026091E-4]:4.365329675238E-1,6[&rate=5.848850352026091E-4]:3.735192688937E-1)[&rate=5.848850352026091E-4]:1.076599671621E-1,(10[&rate=5.848850352026091E-4]:3.93226003472E-1,15[&rate=5.848850352026091E-4]:4.315821678555E-1)[&rate=5.848850352026091E-4]:1.043915887482E-1)[&rate=5.848850352026091E-4]:1.190514734728E-1)[&rate=5.848850352026091E-4]:3.391140526394E-2)[&rate=5.848850352026091E-4]:5.314063516284E-1)[&rate=5.848850352026091E-4]:5.73882636038E-1)[&rate=5.848850352026091E-4]:7.8018414421E-1)[&rate=5.848850352026091E-4]:4.342385346525E-2,(147[&rate=5.848850352026091E-4]:4.8651785283E-1,40[&rate=5.848850352026091E-4]:4.291408036497E-1)[&rate=5.848850352026091E-4]:1.059396169426E-1)[&rate=5.848850352026091E-4]:5.974145190816E-3)[&rate=5.848850352026091E-4]:1.743268166724E-2,(39[&rate=5.848850352026091E-4]:3.821492439081E-1,16[&rate=5.848850352026091E-4]:2.467642170025E0)[&rate=5.848850352026091E-4]:1.763380035423E-1)[&rate=5.848850352026091E-4]:2.321701677407E-1)[&rate=5.848850352026091E-4]:4.036184556972E-1)[&rate=5.848850352026091E-4]:1.749921246611E-1)[&rate=5.848850352026091E-4]:1.603906843377E-1)[&rate=5.848850352026091E-4]:1.006064429245E-1,(33[&rate=5.848850352026091E-4]:6.760138306139E-2,(32[&rate=5.848850352026091E-4]:6.184353051506E-3,34[&rate=5.848850352026091E-4]:2.810216127059E-2)[&rate=5.848850352026091E-4]:5.593757795517E-2)[&rate=5.848850352026091E-4]:1.254022751126E-2);
tree STATE_48330000 [&joint=-20993.23808934621,lnP=-20993.23808934621] = [&R] (32[&rate=5.584733261650947E-4]:8.507786794209E-3,(33[&rate=5.584733261650947E-4]:1.043706044148E-2,((((((((52[&rate=5.584733261650947E-4]:5.754134047736E-1,((29[&rate=5.584733261650947E-4]:6.107062150304E-1,(5[&rate=5.584733261650947E-4]:3.551487050147E-1,12[&rate=5.584733261650947E-4]:3.935048693981E-1)[&rate=5.584733261650947E-4]:1.103520305637E-1)[&rate=5.584733261650947E-4]:4.37612963218E-1,103[&rate=5.584733261650947E-4]:8.154424659196E-1)[&rate=5.584733261650947E-4]:1.424264673415E0)[&rate=5.584733261650947E-4]:2.303396253146E-1,53[&rate=5.584733261650947E-4]:7.975563087768E-1)[&rate=5.584733261650947E-4]:3.483514543751E-2,(137[&rate=5.584733261650947E-4]:7.421014102514E-1,(133[&rate=5.584733261650947E-4]:6.270519162967E-1,134[&rate=5.584733261650947E-4]:5.969149299955E-1)[&rate=5.584733261650947E-4]:7.395360354368E-2)[&rate=5.584733261650947E-4]:9.134654313422E-1)[&rate=5.584733261650947E-4]:3.947937459004E-2,(((((78[&rate=5.584733261650947E-4]:1.081665327127E-1,72[&rate=5.584733261650947E-4]:8.624872449334E-2)[&rate=5.584733261650947E-4]:2.268706421953E-1,(82[&rate=5.584733261650947E-4]:1.833780391853E-1,79[&rate=5.584733261650947E-4]:1.751588611032E-1)[&rate=5.584733261650947E-4]:1.598783138048E-1)[&rate=5.584733261650947E-4]:2.844719678836E-1,(81[&rate=5.584733261650947E-4]:1.043346389691E-1,80[&rate=5.584733261650947E-4]:1.043346389691E-1)[&rate=5.584733261650947E-4]:5.069553257402E-1)[&rate=5.584733261650947E-4]:3.919560594176E-2,((73[&rate=5.584733261650947E-4]:1.910807289007E-1,77[&rate=5.584733261650947E-4]:1.85601276846E-1)[&rate=5.584733261650947E-4]:4.475498005173E-1,71[&rate=5.584733261650947E-4]:5.701373787331E-1)[&rate=5.584733261650947E-4]:6.117010972614E-2)[&rate=5.584733261650947E-4]:1.342364472248E-1,((76[&rate=5.584733261650947E-4]:3.461419466061E-1,(74[&rate=5.584733261650947E-4]:3.378971566168E-1,70[&rate=5.584733261650947E-4]:2.995409922333E-1)[&rate=5.584733261650947E-4]:8.244789989341E-3)[&rate=5.584733261650947E-4]:3.761949847519E-1,75[&rate=5.584733261650947E-4]:7.22336931358E-1)[&rate=5.584733261650947E-4]:1.117001550109E-1)[&rate=5.584733261650947E-4]:7.842968010475E-1)[&rate=5.584733261650947E-4]:3.639244514034E-1,125[&rate=5.584733261650947E-4]:1.025412766547E0)[&rate=5.584733261650947E-4]:2.409919257277E-1,(((((37[&rate=5.584733261650947E-4]:2.152491015122E-1,54[&rate=5.584733261650947E-4]:1.387463692718E-1)[&rate=5.584733261650947E-4]:4.038377648149E-2,(56[&rate=5.584733261650947E-4]:1.888818152174E-1,55[&rate=5.584733261650947E-4]:1.888818152174E-1)[&rate=5.584733261650947E-4]:2.030297534453E-2)[&rate=5.584733261650947E-4]:5.310241289036E-2,(58[&rate=5.584733261650947E-4]:1.698106862976E-1,59[&rate=5.584733261650947E-4]:1.506850032375E-1)[&rate=5.584733261650947E-4]:1.197989215264E-1)[&rate=5.584733261650947E-4]:3.826362991874E-2,57[&rate=5.584733261650947E-4]:3.114797951197E-1)[&rate=5.584733261650947E-4]:2.923497090541E-1,68[&rate=5.584733261650947E-4]:5.519169358677E-1)[&rate=5.584733261650947E-4]:5.478210897398E-1)[&rate=5.584733261650947E-4]:1.891878419493E-1,(((((36[&rate=5.584733261650947E-4]:1.344506994008E-1,35[&rate=5.584733261650947E-4]:8.787535693507E-2)[&rate=5.584733261650947E-4]:7.134680713224E-2,(((((41[&rate=5.584733261650947E-4]:3.299648210038E-1,(48[&rate=5.584733261650947E-4]:1.962572322161E-1,42[&rate=5.584733261650947E-4]:1.580058660959E-1)[&rate=5.584733261650947E-4]:1.774234357822E-1)[&rate=5.584733261650947E-4]:1.658791207102E-1,(46[&rate=5.584733261650947E-4]:5.202704909246E-1,43[&rate=5.584733261650947E-4]:5.202704909246E-1)[&rate=5.584733261650947E-4]:3.021825953244E-2)[&rate=5.584733261650947E-4]:1.281482872674E-1,((49[&rate=5.584733261650947E-4]:4.306177481557E-1,50[&rate=5.584733261650947E-4]:4.306177481557E-1)[&rate=5.584733261650947E-4]:2.025096377428E-1,(44[&rate=5.584733261650947E-4]:5.469751777108E-1,(51[&rate=5.584733261650947E-4]:3.886900222303E-1,47[&rate=5.584733261650947E-4]:4.160124266018E-1)[&rate=5.584733261650947E-4]:1.364272319832E-1)[&rate=5.584733261650947E-4]:1.134746125593E-1)[&rate=5.584733261650947E-4]:1.272276658011E-2)[&rate=5.584733261650947E-4]:4.239772237271E-2,45[&rate=5.584733261650947E-4]:7.128380387857E-1)[&rate=5.584733261650947E-4]:9.062081617796E-2,((128[&rate=5.584733261650947E-4]:1.177738241803E0,(((64[&rate=5.584733261650947E-4]:3.109350139905E-1,60[&rate=5.584733261650947E-4]:1.602500824838E-1)[&rate=5.584733261650947E-4]:1.522005596175E-1,(65[&rate=5.584733261650947E-4]:2.976619757856E-1,62[&rate=5.584733261650947E-4]:4.894427977033E-1)[&rate=5.584733261650947E-4]:1.478866631567E-2)[&rate=5.584733261650947E-4]:2.839493775027E-1,(61[&rate=5.584733261650947E-4]:1.286508700835E-1,63[&rate=5.584733261650947E-4]:8.75549796725E-2)[&rate=5.584733261650947E-4]:6.595299714382E-1)[&rate=5.584733261650947E-4]:5.292834276788E-1)[&rate=5.584733261650947E-4]:2.109808725434E-1,(118[&rate=5.584733261650947E-4]:7.479298926526E-1,(69[&rate=5.584733261650947E-4]:6.165091199621E-1,((129[&rate=5.584733261650947E-4]:2.049163221653E-1,132[&rate=5.584733261650947E-4]:2.076560481927E-1)[&rate=5.584733261650947E-4]:1.383135093161E-1,(131[&rate=5.584733261650947E-4]:1.900881150589E-1,130[&rate=5.584733261650947E-4]:1.873483890316E-1)[&rate=5.584733261650947E-4]:1.558814424499E-1)[&rate=5.584733261650947E-4]:1.253340830011E-1)[&rate=5.584733261650947E-4]:1.423796768001E-1)[&rate=5.584733261650947E-4]:7.805152490914E-1)[&rate=5.584733261650947E-4]:1.881359529084E-1)[&rate=5.584733261650947E-4]:1.111342201E-1)[&rate=5.584733261650947E-4]:2.420962868812E-2,(121[&rate=5.584733261650947E-4]:2.050347215834E0,127[&rate=5.584733261650947E-4]:2.491443106245E0)[&rate=5.584733261650947E-4]:2.591119741814E-1)[&rate=5.584733261650947E-4]:5.10796158871E-1,(38[&rate=5.584733261650947E-4]:9.04187210071E-1,(((2[&rate=5.584733261650947E-4]:8.553976628674E-1,((26[&rate=5.584733261650947E-4]:6.476980864692E-1,(7[&rate=5.584733261650947E-4]:4.147710836173E-1,8[&rate=5.584733261650947E-4]:4.147710836173E-1)[&rate=5.584733261650947E-4]:1.260776877833E-1)[&rate=5.584733261650947E-4]:1.288282885565E-1,(31[&rate=5.584733261650947E-4]:6.622763701952E-1,(22[&rate=5.584733261650947E-4]:4.458238630048E-1,27[&rate=5.584733261650947E-4]:4.622622191692E-1)[&rate=5.584733261650947E-4]:1.616579866424E-1)[&rate=5.584733261650947E-4]:1.580856212688E-1)[&rate=5.584733261650947E-4]:2.624329316774E-1)[&rate=5.584733261650947E-4]:1.804099482775E0,16[&rate=5.584733261650947E-4]:2.788264268931E0)[&rate=5.584733261650947E-4]:1.352779158406E-2,(((40[&rate=5.584733261650947E-4]:5.298740385078E-1,39[&rate=5.584733261650947E-4]:5.298740385078E-1)[&rate=5.584733261650947E-4]:9.669079554007E-2,(146[&rate=5.584733261650947E-4]:7.323645451012E-1,(147[&rate=5.584733261650947E-4]:5.37695378227E-1,94[&rate=5.584733261650947E-4]:5.349631377896E-1)[&rate=5.584733261650947E-4]:1.318276368197E-1)[&rate=5.584733261650947E-4]:1.441886818156E-2)[&rate=5.584733261650947E-4]:4.224501075408E-2,(((100[&rate=5.584733261650947E-4]:4.225562825468E-1,95[&rate=5.584733261650947E-4]:5.072557360988E-1)[&rate=5.584733261650947E-4]:2.599363458535E-1,(98[&rate=5.584733261650947E-4]:6.221032009857E-1,(96[&rate=5.584733261650947E-4]:3.616118901992E-1,99[&rate=5.584733261650947E-4]:3.971310158821E-1)[&rate=5.584733261650947E-4]:2.468301086008E-1)[&rate=5.584733261650947E-4]:1.341599192179E-1)[&rate=5.584733261650947E-4]:3.250291970539E-2,(97[&rate=5.584733261650947E-4]:5.745076323981E-1,(101[&rate=5.584733261650947E-4]:1.127825286836E0,(((((6[&rate=5.584733261650947E-4]:6.043270174133E-1,(10[&rate=5.584733261650947E-4]:4.929113039308E-1,15[&rate=5.584733261650947E-4]:5.312674683142E-1)[&rate=5.584733261650947E-4]:1.278540696469E-1)[&rate=5.584733261650947E-4]:1.647798127111E-1,18[&rate=5.584733261650947E-4]:8.321205287546E-1)[&rate=5.584733261650947E-4]:1.466145092698E-1,3[&rate=5.584733261650947E-4]:8.636665448738E-1)[&rate=5.584733261650947E-4]:1.673651668183E-1,((((92[&rate=5.584733261650947E-4]:1.496616549422E-1,(90[&rate=5.584733261650947E-4]:2.239280913368E-2,91[&rate=5.584733261650947E-4]:2.239280913368E-2)[&rate=5.584733261650947E-4]:1.272688458085E-1)[&rate=5.584733261650947E-4]:1.005783213951E-1,87[&rate=5.584733261650947E-4]:2.365413462003E-1)[&rate=5.584733261650947E-4]:3.520245116723E-2,((83[&rate=5.584733261650947E-4]:8.411230691371E-2,(86[&rate=5.584733261650947E-4]:7.558782587569E-2,85[&rate=5.584733261650947E-4]:7.558782587569E-2)[&rate=5.584733261650947E-4]:8.524481038025E-3)[&rate=5.584733261650947E-4]:6.662064435129E-2,(84[&rate=5.584733261650947E-4]:5.159597528762E-2,93[&rate=5.584733261650947E-4]:6.529460542463E-2)[&rate=5.584733261650947E-4]:9.913697597739E-2)[&rate=5.584733261650947E-4]:1.210108461025E-1)[&rate=5.584733261650947E-4]:2.857828019315E-1,(89[&rate=5.584733261650947E-4]:2.015458637654E-1,88[&rate=5.584733261650947E-4]:1.878472336284E-1)[&rate=5.584733261650947E-4]:3.696793656707E-1)[&rate=5.584733261650947E-4]:1.01323113979E0)[&rate=5.584733261650947E-4]:5.715149987334E-1,(((((145[&rate=5.584733261650947E-4]:3.238504016237E-2,141[&rate=5.584733261650947E-4]:2.964531413479E-2)[&rate=5.584733261650947E-4]:8.970841889238E-2,144[&rate=5.584733261650947E-4]:1.166140069998E-1)[&rate=5.584733261650947E-4]:2.104772321636E-1,142[&rate=5.584733261650947E-4]:3.325706912184E-1)[&rate=5.584733261650947E-4]:1.23367815883E0,(((11[&rate=5.584733261650947E-4]:6.221172817528E-1,140[&rate=5.584733261650947E-4]:6.029391995611E-1)[&rate=5.584733261650947E-4]:1.542752603935E-1,(23[&rate=5.584733261650947E-4]:6.595496691378E-1,(20[&rate=5.584733261650947E-4]:4.433391181797E-1,25[&rate=5.584733261650947E-4]:4.625172003714E-1)[&rate=5.584733261650947E-4]:2.079913728761E-1)[&rate=5.584733261650947E-4]:2.017743798577E-1)[&rate=5.584733261650947E-4]:3.564397265818E-1,(102[&rate=5.584733261650947E-4]:3.621588495839E-2,(24[&rate=5.584733261650947E-4]:9.895631575889E-1,((28[&rate=5.584733261650947E-4]:6.086243235088E-1,21[&rate=5.584733261650947E-4]:5.839667892624E-1)[&rate=5.584733261650947E-4]:3.027740670973E-1,1[&rate=5.584733261650947E-4]:1.250970207432E-1)[&rate=5.584733261650947E-4]:8.364421903742E-2)[&rate=5.584733261650947E-4]:2.082965629859E-1)[&rate=5.584733261650947E-4]:3.086295911225E-2)[&rate=5.584733261650947E-4]:2.525946635118E-1)[&rate=5.584733261650947E-4]:4.631490483894E-2,((((((109[&rate=5.584733261650947E-4]:2.225642413452E-1,114[&rate=5.584733261650947E-4]:1.431121865507E-1)[&rate=5.584733261650947E-4]:1.879115852279E-1,108[&rate=5.584733261650947E-4]:3.885580183541E-1)[&rate=5.584733261650947E-4]:1.129755110349E-1,107[&rate=5.584733261650947E-4]:5.042732554163E-1)[&rate=5.584733261650947E-4]:3.585103857638E-1,((13[&rate=5.584733261650947E-4]:4.37381763605E-1,19[&rate=5.584733261650947E-4]:4.757379279887E-1)[&rate=5.584733261650947E-4]:1.432976592998E-1,115[&rate=5.584733261650947E-4]:4.98487642083E-1)[&rate=5.584733261650947E-4]:3.040220264944E-1)[&rate=5.584733261650947E-4]:5.705582334804E-2,((((139[&rate=5.584733261650947E-4]:2.551860169243E-1,111[&rate=5.584733261650947E-4]:7.984355117091E-2)[&rate=5.584733261650947E-4]:9.969504282595E-2,(106[&rate=5.584733261650947E-4]:1.200278257333E-1,104[&rate=5.584733261650947E-4]:1.200278257333E-1)[&rate=5.584733261650947E-4]:4.30724120992E-2)[&rate=5.584733261650947E-4]:5.756599803542E-1,116[&rate=5.584733261650947E-4]:6.784862455839E-1)[&rate=5.584733261650947E-4]:1.316633361722E-1,(148[&rate=5.584733261650947E-4]:3.585176210637E-1,143[&rate=5.584733261650947E-4]:3.557778950364E-1)[&rate=5.584733261650947E-4]:4.89988125076E-1)[&rate=5.584733261650947E-4]:4.941591016928E-2)[&rate=5.584733261650947E-4]:3.804323223698E-1,((113[&rate=5.584733261650947E-4]:8.345106319354E-1,(117[&rate=5.584733261650947E-4]:5.006895209475E-1,(105[&rate=5.584733261650947E-4]:4.376297495477E-1,110[&rate=5.584733261650947E-4]:4.595475577668E-1)[&rate=5.584733261650947E-4]:3.292278509838E-2)[&rate=5.584733261650947E-4]:3.365608370155E-1)[&rate=5.584733261650947E-4]:6.221497832001E-2,((9[&rate=5.584733261650947E-4]:5.275666730344E-1,17[&rate=5.584733261650947E-4]:5.741420155002E-1)[&rate=5.584733261650947E-4]:2.565479582942E-1,(112[&rate=5.584733261650947E-4]:6.465777191471E-1,((30[&rate=5.584733261650947E-4]:3.412893847881E-1,4[&rate=5.584733261650947E-4]:1.686866450621E-1)[&rate=5.584733261650947E-4]:2.253930428711E-1,14[&rate=5.584733261650947E-4]:4.516139345084E-1)[&rate=5.584733261650947E-4]:1.949637846387E-1)[&rate=5.584733261650947E-4]:1.457560902636E-1)[&rate=5.584733261650947E-4]:1.043918008447E-1)[&rate=5.584733261650947E-4]:4.254639848616E-1)[&rate=5.584733261650947E-4]:1.177714200439E-1)[&rate=5.584733261650947E-4]:2.392980240315E-1)[&rate=5.584733261650947E-4]:5.280183024383E-1)[&rate=5.584733261650947E-4]:4.908847559219E-1)[&rate=5.584733261650947E-4]:1.480485559833E-2)[&rate=5.584733261650947E-4]:8.459105439299E-3)[&rate=5.584733261650947E-4]:4.74892895954E-2)[&rate=5.584733261650947E-4]:2.561940866027E-1)[&rate=5.584733261650947E-4]:3.924061880709E-1)[&rate=5.584733261650947E-4]:2.173552960182E-2,((67[&rate=5.584733261650947E-4]:3.381302955305E-1,(122[&rate=5.584733261650947E-4]:2.824751132569E-1,(123[&rate=5.584733261650947E-4]:1.554479712441E-1,124[&rate=5.584733261650947E-4]:1.52715730807E-1)[&rate=5.584733261650947E-4]:1.270271420128E-1)[&rate=5.584733261650947E-4]:5.569277326143E-1)[&rate=5.584733261650947E-4]:6.759716061155E-2,(66[&rate=5.584733261650947E-4]:3.415011296797E-1,((((135[&rate=5.584733261650947E-4]:3.551210858853E-1,(138[&rate=5.584733261650947E-4]:2.472311423952E-1,136[&rate=5.584733261650947E-4]:1.1572429308E-1)[&rate=5.584733261650947E-4]:3.078899434902E-1)[&rate=5.584733261650947E-4]:1.49538248035E-1,120[&rate=5.584733261650947E-4]:7.567141284408E-1)[&rate=5.584733261650947E-4]:3.64986398014E-1,119[&rate=5.584733261650947E-4]:1.217590937414E0)[&rate=5.584733261650947E-4]:7.767548573525E-1,126[&rate=5.584733261650947E-4]:1.208643272122E0)[&rate=5.584733261650947E-4]:3.800320472423E-1)[&rate=5.584733261650947E-4]:6.422632646238E-2)[&rate=5.584733261650947E-4]:3.102360250862E-1)[&rate=5.584733261650947E-4]:2.524174855629E-2)[&rate=5.584733261650947E-4]:1.459484201575E-1,34[&rate=5.584733261650947E-4]:2.413995131197E-2)[&rate=5.584733261650947E-4]:2.735465293883E-3)[&rate=5.584733261650947E-4]:3.550178407442E-3);
tree STATE_48420000 [&joint=-20971.829613344013,lnP=-20971.829613344013] = [&R] ((((57[&rate=5.659464985161334E-4]:3.577051301262E-1,(((58[&rate=5.659464985161334E-4]:2.103346694927E-1,(37[&rate=5.659464985161334E-4]:2.033428985975E-1,54[&rate=5.659464985161334E-4]:1.268401663571E-1)[&rate=5.659464985161334E-4]:2.611745395526E-2)[&rate=5.659464985161334E-4]:1.147819142981E-1,59[&rate=5.659464985161334E-4]:3.059909007307E-1)[&rate=5.659464985161334E-4]:3.458525168148E-3,(56[&rate=5.659464985161334E-4]:2.199501308757E-1,55[&rate=5.659464985161334E-4]:2.199501308757E-1)[&rate=5.659464985161334E-4]:8.13025737116E-2)[&rate=5.659464985161334E-4]:4.55234637902E-2)[&rate=5.659464985161334E-4]:2.495034538728E-1,68[&rate=5.659464985161334E-4]:5.55296015693E-1)[&rate=5.659464985161334E-4]:5.477638905293E-1,(((53[&rate=5.659464985161334E-4]:6.09178916063E-1,(((133[&rate=5.659464985161334E-4]:4.365827946895E-1,137[&rate=5.659464985161334E-4]:4.776786851006E-1)[&rate=5.659464985161334E-4]:9.607825487224E-2,134[&rate=5.659464985161334E-4]:5.025240632606E-1)[&rate=5.659464985161334E-4]:8.081985071497E-1,((((79[&rate=5.659464985161334E-4]:2.421683947482E-1,(78[&rate=5.659464985161334E-4]:1.893556312036E-1,(72[&rate=5.659464985161334E-4]:9.715825082438E-2,82[&rate=5.659464985161334E-4]:1.272952371258E-1)[&rate=5.659464985161334E-4]:7.027957215993E-2)[&rate=5.659464985161334E-4]:5.281276354457E-2)[&rate=5.659464985161334E-4]:1.353311965482E-2,71[&rate=5.659464985161334E-4]:2.28304254129E-1)[&rate=5.659464985161334E-4]:1.671534848277E-1,((81[&rate=5.659464985161334E-4]:5.976326821924E-2,80[&rate=5.659464985161334E-4]:5.976326821924E-2)[&rate=5.659464985161334E-4]:3.216580201724E-1,(77[&rate=5.659464985161334E-4]:4.197933267994E-1,73[&rate=5.659464985161334E-4]:4.252727788541E-1)[&rate=5.659464985161334E-4]:5.463578030714E-3)[&rate=5.659464985161334E-4]:3.321453275678E-2)[&rate=5.659464985161334E-4]:3.014278140096E-1,((76[&rate=5.659464985161334E-4]:4.697345005023E-1,(74[&rate=5.659464985161334E-4]:4.081810495217E-1,70[&rate=5.659464985161334E-4]:3.698248851382E-1)[&rate=5.659464985161334E-4]:6.155345098069E-2)[&rate=5.659464985161334E-4]:8.433223117702E-2,75[&rate=5.659464985161334E-4]:5.540667316794E-1)[&rate=5.659464985161334E-4]:2.113119719718E-1)[&rate=5.659464985161334E-4]:5.398644147041E-1)[&rate=5.659464985161334E-4]:5.039885631982E-2)[&rate=5.659464985161334E-4]:5.121910779891E-2,(52[&rate=5.659464985161334E-4]:5.336895420955E-1,((29[&rate=5.659464985161334E-4]:4.959048383731E-1,(5[&rate=5.659464985161334E-4]:2.587632682176E-1,12[&rate=5.659464985161334E-4]:2.971194326011E-1)[&rate=5.659464985161334E-4]:9.193609070348E-2)[&rate=5.659464985161334E-4]:2.688007565783E-1,103[&rate=5.659464985161334E-4]:5.318288826226E-1)[&rate=5.659464985161334E-4]:1.666154394034E0)[&rate=5.659464985161334E-4]:1.349052030779E-1)[&rate=5.659464985161334E-4]:2.48899225933E-1,125[&rate=5.659464985161334E-4]:6.989147361337E-1)[&rate=5.659464985161334E-4]:5.708118367553E-1)[&rate=5.659464985161334E-4]:3.78175065784E-1,((33[&rate=5.659464985161334E-4]:3.469442460305E-2,34[&rate=5.659464985161334E-4]:5.113278076742E-2)[&rate=5.659464985161334E-4]:5.887932869203E-3,(32[&rate=5.659464985161334E-4]:6.692686931631E-4,((((126[&rate=5.659464985161334E-4]:1.135731219261E0,((((138[&rate=5.659464985161334E-4]:1.777175846796E-1,136[&rate=5.659464985161334E-4]:4.621073536445E-2)[&rate=5.659464985161334E-4]:3.189731355309E-1,135[&rate=5.659464985161334E-4]:2.966907202105E-1)[&rate=5.659464985161334E-4]:8.447298899631E-2,120[&rate=5.659464985161334E-4]:6.332185037273E-1)[&rate=5.659464985161334E-4]:8.470726295457E-2,119[&rate=5.659464985161334E-4]:8.138161776407E-1)[&rate=5.659464985161334E-4]:1.107617564265E0)[&rate=5.659464985161334E-4]:2.739693160625E-1,(67[&rate=5.659464985161334E-4]:6.764581624318E-2,((123[&rate=5.659464985161334E-4]:1.791132421277E-1,124[&rate=5.659464985161334E-4]:1.763810016905E-1)[&rate=5.659464985161334E-4]:3.98632885212E-2,122[&rate=5.659464985161334E-4]:2.189765306489E-1)[&rate=5.659464985161334E-4]:3.49941835935E-1)[&rate=5.659464985161334E-4]:9.48805293958E-2)[&rate=5.659464985161334E-4]:1.118080068049E-1,66[&rate=5.659464985161334E-4]:2.743343524439E-1)[&rate=5.659464985161334E-4]:5.895239762331E-1,((((127[&rate=5.659464985161334E-4]:2.620385733229E0,35[&rate=5.659464985161334E-4]:5.326244555812E-2)[&rate=5.659464985161334E-4]:1.760656963495E-2,(36[&rate=5.659464985161334E-4]:4.155947638655E-2,121[&rate=5.659464985161334E-4]:2.121011531181E0)[&rate=5.659464985161334E-4]:7.588488127228E-2)[&rate=5.659464985161334E-4]:2.947336986423E-1,((45[&rate=5.659464985161334E-4]:6.365808222142E-1,((47[&rate=5.659464985161334E-4]:4.930168747075E-1,(49[&rate=5.659464985161334E-4]:2.871291887299E-1,50[&rate=5.659464985161334E-4]:2.871291887299E-1)[&rate=5.659464985161334E-4]:1.731008007318E-1)[&rate=5.659464985161334E-4]:1.228881058914E-1,(((46[&rate=5.659464985161334E-4]:4.396215899084E-1,43[&rate=5.659464985161334E-4]:4.396215899084E-1)[&rate=5.659464985161334E-4]:7.656976233843E-2,((41[&rate=5.659464985161334E-4]:3.576311881292E-1,42[&rate=5.659464985161334E-4]:3.630956690035E-1)[&rate=5.659464985161334E-4]:2.409631732714E-2,48[&rate=5.659464985161334E-4]:4.254433524508E-1)[&rate=5.659464985161334E-4]:7.981903804749E-2)[&rate=5.659464985161334E-4]:9.535252340004E-2,(44[&rate=5.659464985161334E-4]:5.900595229017E-1,51[&rate=5.659464985161334E-4]:5.682015994045E-1)[&rate=5.659464985161334E-4]:1.601987187087E-2)[&rate=5.659464985161334E-4]:4.361104952008E-3)[&rate=5.659464985161334E-4]:2.887256292671E-2)[&rate=5.659464985161334E-4]:3.309993006074E-1,(((((62[&rate=5.659464985161334E-4]:3.867111484153E-1,(64[&rate=5.659464985161334E-4]:1.834639943876E-1,60[&rate=5.659464985161334E-4]:3.277906288091E-2)[&rate=5.659464985161334E-4]:1.621512636166E-1)[&rate=5.659464985161334E-4]:2.196594825669E-2,65[&rate=5.659464985161334E-4]:2.168962747542E-1)[&rate=5.659464985161334E-4]:2.791407767122E-1,(61[&rate=5.659464985161334E-4]:7.2129971541E-2,63[&rate=5.659464985161334E-4]:3.103408112996E-2)[&rate=5.659464985161334E-4]:6.156879018431E-1)[&rate=5.659464985161334E-4]:8.836636385728E-1,((69[&rate=5.659464985161334E-4]:5.711223716023E-1,118[&rate=5.659464985161334E-4]:5.601634674927E-1)[&rate=5.659464985161334E-4]:3.62930620435E-1,((132[&rate=5.659464985161334E-4]:1.893189362409E-1,129[&rate=5.659464985161334E-4]:1.865792102136E-1)[&rate=5.659464985161334E-4]:9.933897414887E-3,(131[&rate=5.659464985161334E-4]:8.33444342193E-2,130[&rate=5.659464985161334E-4]:8.060470819194E-2)[&rate=5.659464985161334E-4]:1.159083994365E-1)[&rate=5.659464985161334E-4]:5.895946789293E-1)[&rate=5.659464985161334E-4]:6.483874240293E-1)[&rate=5.659464985161334E-4]:5.917453072915E-2,128[&rate=5.659464985161334E-4]:1.490930015289E0)[&rate=5.659464985161334E-4]:2.500463198241E-1)[&rate=5.659464985161334E-4]:1.533935020102E-1)[&rate=5.659464985161334E-4]:3.513090123827E-1,(((((39[&rate=5.659464985161334E-4]:4.391277340554E-1,97[&rate=5.659464985161334E-4]:3.680894826892E-1)[&rate=5.659464985161334E-4]:8.891027229793E-2,147[&rate=5.659464985161334E-4]:5.854150555336E-1)[&rate=5.659464985161334E-4]:1.053487166637E-2,(101[&rate=5.659464985161334E-4]:6.368144666275E-1,(((((10[&rate=5.659464985161334E-4]:2.66591848907E-1,15[&rate=5.659464985161334E-4]:3.049480132904E-1)[&rate=5.659464985161334E-4]:1.416726229131E-1,6[&rate=5.659464985161334E-4]:3.918261156557E-1)[&rate=5.659464985161334E-4]:2.659339813384E-2,18[&rate=5.659464985161334E-4]:4.814332124196E-1)[&rate=5.659464985161334E-4]:3.777877715957E-2,(3[&rate=5.659464985161334E-4]:3.090258377106E-1,(87[&rate=5.659464985161334E-4]:3.024943024386E-1,((89[&rate=5.659464985161334E-4]:1.905271320856E-1,88[&rate=5.659464985161334E-4]:1.768285019485E-1)[&rate=5.659464985161334E-4]:1.021052579284E-1,((((83[&rate=5.659464985161334E-4]:6.553191084118E-2,86[&rate=5.659464985161334E-4]:6.553191084118E-2)[&rate=5.659464985161334E-4]:1.083850431816E-1,84[&rate=5.659464985161334E-4]:1.739169540228E-1)[&rate=5.659464985161334E-4]:2.958979934258E-2,(85[&rate=5.659464985161334E-4]:1.84431815828E-1,93[&rate=5.659464985161334E-4]:1.98130445965E-1)[&rate=5.659464985161334E-4]:1.907493753742E-2)[&rate=5.659464985161334E-4]:1.629248696831E-2,(92[&rate=5.659464985161334E-4]:1.257248046038E-1,(90[&rate=5.659464985161334E-4]:1.014469926693E-1,91[&rate=5.659464985161334E-4]:1.014469926693E-1)[&rate=5.659464985161334E-4]:2.427781193452E-2)[&rate=5.659464985161334E-4]:1.077730658669E-1)[&rate=5.659464985161334E-4]:5.913451954321E-2)[&rate=5.659464985161334E-4]:2.356054256165E-2)[&rate=5.659464985161334E-4]:5.462575626691E-1)[&rate=5.659464985161334E-4]:9.511765871802E-2)[&rate=5.659464985161334E-4]:9.730677428667E-1,((((141[&rate=5.659464985161334E-4]:3.629730756581E-1,145[&rate=5.659464985161334E-4]:3.657128016857E-1)[&rate=5.659464985161334E-4]:3.977727382525E-2,144[&rate=5.659464985161334E-4]:4.00010623456E-1)[&rate=5.659464985161334E-4]:9.591496599774E-2,142[&rate=5.659464985161334E-4]:5.014050415086E-1)[&rate=5.659464985161334E-4]:1.056057844596E0,(((((13[&rate=5.659464985161334E-4]:5.889001850646E-1,19[&rate=5.659464985161334E-4]:6.272563494483E-1)[&rate=5.659464985161334E-4]:2.410468960702E-1,(115[&rate=5.659464985161334E-4]:7.326431882705E-1,((109[&rate=5.659464985161334E-4]:2.90836846666E-1,114[&rate=5.659464985161334E-4]:2.113847918715E-1)[&rate=5.659464985161334E-4]:9.901981512863E-2,(108[&rate=5.659464985161334E-4]:1.416312538549E-1,107[&rate=5.659464985161334E-4]:1.443709798823E-1)[&rate=5.659464985161334E-4]:2.263075997206E-1)[&rate=5.659464985161334E-4]:4.222385812703E-1)[&rate=5.659464985161334E-4]:1.511211204248E-2)[&rate=5.659464985161334E-4]:9.671715898132E-2,(116[&rate=5.659464985161334E-4]:7.459309131452E-1,((148[&rate=5.659464985161334E-4]:2.445907942758E-1,143[&rate=5.659464985161334E-4]:2.418510682485E-1)[&rate=5.659464985161334E-4]:4.650235027191E-1,(((139[&rate=5.659464985161334E-4]:3.992949869839E-1,106[&rate=5.659464985161334E-4]:2.075141650662E-1)[&rate=5.659464985161334E-4]:1.69064489027E-2,104[&rate=5.659464985161334E-4]:2.244206139689E-1)[&rate=5.659464985161334E-4]:1.744680734117E-1,111[&rate=5.659464985161334E-4]:4.15327043545E-1)[&rate=5.659464985161334E-4]:3.326434178334E-1)[&rate=5.659464985161334E-4]:7.467278053399E-2)[&rate=5.659464985161334E-4]:9.854154614901E-2)[&rate=5.659464985161334E-4]:4.118983010333E-1,((((17[&rate=5.659464985161334E-4]:4.746604122471E-1,9[&rate=5.659464985161334E-4]:4.280850697814E-1)[&rate=5.659464985161334E-4]:1.720489435225E-1,113[&rate=5.659464985161334E-4]:6.08353191386E-1)[&rate=5.659464985161334E-4]:1.437452757851E-1,(112[&rate=5.659464985161334E-4]:5.059425511887E-1,(14[&rate=5.659464985161334E-4]:4.52171844328E-1,(30[&rate=5.659464985161334E-4]:3.675461836745E-1,4[&rate=5.659464985161334E-4]:1.949434439485E-1)[&rate=5.659464985161334E-4]:1.996941538044E-1)[&rate=5.659464985161334E-4]:5.377070686071E-2)[&rate=5.659464985161334E-4]:2.461559159823E-1)[&rate=5.659464985161334E-4]:2.338679502855E-1,(105[&rate=5.659464985161334E-4]:3.464040693934E-1,(110[&rate=5.659464985161334E-4]:2.946897635602E-1,117[&rate=5.659464985161334E-4]:3.029089416425E-1)[&rate=5.659464985161334E-4]:7.363211405228E-2)[&rate=5.659464985161334E-4]:6.121650877895E-1)[&rate=5.659464985161334E-4]:3.525961236928E-1)[&rate=5.659464985161334E-4]:4.141832751982E-2,((24[&rate=5.659464985161334E-4]:9.084764027197E-1,(1[&rate=5.659464985161334E-4]:9.877432603282E-2,(28[&rate=5.659464985161334E-4]:4.833274829027E-1,21[&rate=5.659464985161334E-4]:4.586699486562E-1)[&rate=5.659464985161334E-4]:4.017482129931E-1)[&rate=5.659464985161334E-4]:2.888015887861E-2)[&rate=5.659464985161334E-4]:4.946886033455E-1,((((25[&rate=5.659464985161334E-4]:3.161565196283E-1,20[&rate=5.659464985161334E-4]:2.969784374365E-1)[&rate=5.659464985161334E-4]:1.439491901017E-1,23[&rate=5.659464985161334E-4]:4.491468056203E-1)[&rate=5.659464985161334E-4]:1.751236005176E-1,(11[&rate=5.659464985161334E-4]:4.335453782343E-1,140[&rate=5.659464985161334E-4]:4.143672960426E-1)[&rate=5.659464985161334E-4]:1.057935210544E-1)[&rate=5.659464985161334E-4]:6.738843250125E-1,102[&rate=5.659464985161334E-4]:1.474697996438E-1)[&rate=5.659464985161334E-4]:9.405137080505E-2)[&rate=5.659464985161334E-4]:6.448709548084E-2)[&rate=5.659464985161334E-4]:4.879277709125E-3)[&rate=5.659464985161334E-4]:6.906342168389E-2)[&rate=5.659464985161334E-4]:2.623429533597E-1)[&rate=5.659464985161334E-4]:8.74922570386E-1)[&rate=5.659464985161334E-4]:7.917424065279E-2,((((98[&rate=5.659464985161334E-4]:6.089010280002E-1,((94[&rate=5.659464985161334E-4]:3.348851859344E-1,100[&rate=5.659464985161334E-4]:3.348851859344E-1)[&rate=5.659464985161334E-4]:4.608612726535E-2,95[&rate=5.659464985161334E-4]:4.656707667518E-1)[&rate=5.659464985161334E-4]:1.541592229972E-1)[&rate=5.659464985161334E-4]:6.233361843203E-2,99[&rate=5.659464985161334E-4]:6.930925699295E-1)[&rate=5.659464985161334E-4]:3.62562135905E-2,96[&rate=5.659464985161334E-4]:6.938296578371E-1)[&rate=5.659464985161334E-4]:2.794368323783E-2,(40[&rate=5.659464985161334E-4]:6.041558531697E-1,(16[&rate=5.659464985161334E-4]:2.598899486762E0,(((26[&rate=5.659464985161334E-4]:8.292246887367E-1,(7[&rate=5.659464985161334E-4]:3.308023748561E-1,8[&rate=5.659464985161334E-4]:3.308023748561E-1)[&rate=5.659464985161334E-4]:3.915729988121E-1)[&rate=5.659464985161334E-4]:1.338868389231E-1,((22[&rate=5.659464985161334E-4]:3.675857097119E-1,27[&rate=5.659464985161334E-4]:3.840240658762E-1)[&rate=5.659464985161334E-4]:5.36699940832E-1,(2[&rate=5.659464985161334E-4]:2.038893839851E-1,31[&rate=5.659464985161334E-4]:4.312866442592E-1)[&rate=5.659464985161334E-4]:5.277935268328E-1)[&rate=5.659464985161334E-4]:4.786697300628E-2)[&rate=5.659464985161334E-4]:1.5612446415E0,146[&rate=5.659464985161334E-4]:5.042873017292E-1)[&rate=5.659464985161334E-4]:1.293378381503E-1)[&rate=5.659464985161334E-4]:9.074929252514E-2)[&rate=5.659464985161334E-4]:2.863389544562E-3)[&rate=5.659464985161334E-4]:1.072787595816E-2)[&rate=5.659464985161334E-4]:1.938262918835E-1,38[&rate=5.659464985161334E-4]:7.432673996269E-1)[&rate=5.659464985161334E-4]:5.760097731066E-1)[&rate=5.659464985161334E-4]:1.46946602459E-1)[&rate=5.659464985161334E-4]:2.174244686532E-2)[&rate=5.659464985161334E-4]:3.443363672438E-2)[&rate=5.659464985161334E-4]:1.347992196731E-2);
tree STATE_48510000 [&joint=-20975.57500442342,lnP=-20975.57500442342] = [&R] (((34[&rate=5.529749193581496E-4]:2.284701566858E-2,33[&rate=5.529749193581496E-4]:6.408659504205E-3)[&rate=5.529749193581496E-4]:7.092095598003E-3,(((67[&rate=5.529749193581496E-4]:1.385376437074E-1,((124[&rate=5.529749193581496E-4]:8.498219253908E-2,123[&rate=5.529749193581496E-4]:8.771443297621E-2)[&rate=5.529749193581496E-4]:9.731505633058E-2,122[&rate=5.529749193581496E-4]:1.850294893068E-1)[&rate=5.529749193581496E-4]:4.547807047412E-1)[&rate=5.529749193581496E-4]:1.017483895717E-1,(66[&rate=5.529749193581496E-4]:2.394172809196E-1,(126[&rate=5.529749193581496E-4]:1.219051257537E0,(((138[&rate=5.529749193581496E-4]:3.750939782148E-1,136[&rate=5.529749193581496E-4]:2.435871288996E-1)[&rate=5.529749193581496E-4]:2.14120085536E-1,135[&rate=5.529749193581496E-4]:3.892140637508E-1)[&rate=5.529749193581496E-4]:1.257057768226E0,(120[&rate=5.529749193581496E-4]:1.56162002264E0,119[&rate=5.529749193581496E-4]:1.657510433599E0)[&rate=5.529749193581496E-4]:3.367066038573E-1)[&rate=5.529749193581496E-4]:1.053674272405E-2)[&rate=5.529749193581496E-4]:2.675402130677E-1)[&rate=5.529749193581496E-4]:8.687523594513E-4)[&rate=5.529749193581496E-4]:6.272288392676E-1,(((((127[&rate=5.529749193581496E-4]:2.543141171431E0,36[&rate=5.529749193581496E-4]:2.259322622604E-2)[&rate=5.529749193581496E-4]:9.119663640182E-2,(35[&rate=5.529749193581496E-4]:2.266903172104E-2,121[&rate=5.529749193581496E-4]:2.148696428981E0)[&rate=5.529749193581496E-4]:4.454548844106E-2)[&rate=5.529749193581496E-4]:1.821333404486E-1,(((((44[&rate=5.529749193581496E-4]:9.550887050112E-3,47[&rate=5.529749193581496E-4]:1.501536792436E-2)[&rate=5.529749193581496E-4]:6.472793445258E-1,(51[&rate=5.529749193581496E-4]:5.93032379566E-1,(49[&rate=5.529749193581496E-4]:3.4477993651E-1,50[&rate=5.529749193581496E-4]:3.4477993651E-1)[&rate=5.529749193581496E-4]:2.427879621818E-1)[&rate=5.529749193581496E-4]:4.193992851261E-2)[&rate=5.529749193581496E-4]:2.945335806016E-2,((41[&rate=5.529749193581496E-4]:2.318662434943E-1,(42[&rate=5.529749193581496E-4]:2.351776802763E-1,48[&rate=5.529749193581496E-4]:2.734290463965E-1)[&rate=5.529749193581496E-4]:2.153044092256E-3)[&rate=5.529749193581496E-4]:5.328530939031E-2,(43[&rate=5.529749193581496E-4]:3.353019065783E-1,46[&rate=5.529749193581496E-4]:3.353019065783E-1)[&rate=5.529749193581496E-4]:4.494455049325E-3)[&rate=5.529749193581496E-4]:3.519517088827E-1)[&rate=5.529749193581496E-4]:4.079381959932E-2,45[&rate=5.529749193581496E-4]:7.243451687982E-1)[&rate=5.529749193581496E-4]:1.922727932224E-1,((128[&rate=5.529749193581496E-4]:1.421202100491E0,((65[&rate=5.529749193581496E-4]:7.865141638216E-2,(60[&rate=5.529749193581496E-4]:1.690574731339E-2,(62[&rate=5.529749193581496E-4]:1.208524292639E-1,64[&rate=5.529749193581496E-4]:7.97565388529E-2)[&rate=5.529749193581496E-4]:8.783413996719E-2)[&rate=5.529749193581496E-4]:6.174566906877E-2)[&rate=5.529749193581496E-4]:1.945944601142E-1,(61[&rate=5.529749193581496E-4]:8.797227543585E-2,63[&rate=5.529749193581496E-4]:4.68763850248E-2)[&rate=5.529749193581496E-4]:3.770544229782E-1)[&rate=5.529749193581496E-4]:1.095901429474E0)[&rate=5.529749193581496E-4]:1.113381824432E-1,(((129[&rate=5.529749193581496E-4]:2.199622876758E-1,(132[&rate=5.529749193581496E-4]:2.202318935709E-1,(130[&rate=5.529749193581496E-4]:1.82122778775E-1,131[&rate=5.529749193581496E-4]:1.848625048023E-1)[&rate=5.529749193581496E-4]:3.536938876861E-2)[&rate=5.529749193581496E-4]:2.470120132193E-3)[&rate=5.529749193581496E-4]:8.254845396528E-1,118[&rate=5.529749193581496E-4]:1.182433128699E0)[&rate=5.529749193581496E-4]:7.691603217815E-2,69[&rate=5.529749193581496E-4]:1.270308064986E0)[&rate=5.529749193581496E-4]:4.129171494548E-1)[&rate=5.529749193581496E-4]:1.574738913777E-1)[&rate=5.529749193581496E-4]:8.810080958648E-2)[&rate=5.529749193581496E-4]:1.493365082084E-1,(((98[&rate=5.529749193581496E-4]:6.768879991189E-1,(((94[&rate=5.529749193581496E-4]:2.995354033531E-1,100[&rate=5.529749193581496E-4]:2.995354033531E-1)[&rate=5.529749193581496E-4]:8.665505709041E-2,95[&rate=5.529749193581496E-4]:4.708899139955E-1)[&rate=5.529749193581496E-4]:1.716591340155E-1,(99[&rate=5.529749193581496E-4]:4.583329493792E-1,96[&rate=5.529749193581496E-4]:4.228138236963E-1)[&rate=5.529749193581496E-4]:1.951450603803E-1)[&rate=5.529749193581496E-4]:4.526791285661E-2)[&rate=5.529749193581496E-4]:7.829055793217E-2,(((97[&rate=5.529749193581496E-4]:5.047541337194E-1,((39[&rate=5.529749193581496E-4]:5.3916231967E-1,147[&rate=5.529749193581496E-4]:5.965393688503E-1)[&rate=5.529749193581496E-4]:3.638842960941E-2,(146[&rate=5.529749193581496E-4]:6.716826938527E-1,((101[&rate=5.529749193581496E-4]:9.148759706266E-1,(((87[&rate=5.529749193581496E-4]:3.802976776055E-1,((92[&rate=5.529749193581496E-4]:1.196812819783E-1,(90[&rate=5.529749193581496E-4]:9.426842504497E-2,91[&rate=5.529749193581496E-4]:9.426842504497E-2)[&rate=5.529749193581496E-4]:2.541285693328E-2)[&rate=5.529749193581496E-4]:7.571113067224E-2,((((83[&rate=5.529749193581496E-4]:7.652044510754E-2,84[&rate=5.529749193581496E-4]:7.652044510754E-2)[&rate=5.529749193581496E-4]:1.455238231933E-2,85[&rate=5.529749193581496E-4]:9.107282742687E-2)[&rate=5.529749193581496E-4]:6.957331824919E-3,86[&rate=5.529749193581496E-4]:9.803015925179E-2)[&rate=5.529749193581496E-4]:2.500655217175E-2,93[&rate=5.529749193581496E-4]:1.367353415606E-1)[&rate=5.529749193581496E-4]:5.865707108994E-2)[&rate=5.529749193581496E-4]:1.98603895092E-1)[&rate=5.529749193581496E-4]:4.042979767974E-1,(89[&rate=5.529749193581496E-4]:7.568901242064E-2,88[&rate=5.529749193581496E-4]:6.199038228363E-2)[&rate=5.529749193581496E-4]:7.226052721192E-1)[&rate=5.529749193581496E-4]:1.063274548423E0,(((((145[&rate=5.529749193581496E-4]:5.177154270784E-1,(141[&rate=5.529749193581496E-4]:5.102728085707E-1,144[&rate=5.529749193581496E-4]:5.075330825433E-1)[&rate=5.529749193581496E-4]:4.702892480125E-3)[&rate=5.529749193581496E-4]:1.421628512602E-1,142[&rate=5.529749193581496E-4]:6.598782783386E-1)[&rate=5.529749193581496E-4]:7.12095235799E-1,(((115[&rate=5.529749193581496E-4]:6.437036142424E-1,((13[&rate=5.529749193581496E-4]:3.676534394057E-1,19[&rate=5.529749193581496E-4]:4.060096037894E-1)[&rate=5.529749193581496E-4]:3.273181460657E-1,(108[&rate=5.529749193581496E-4]:5.978591746848E-1,(107[&rate=5.529749193581496E-4]:5.876311451287E-1,(109[&rate=5.529749193581496E-4]:5.881243148231E-1,114[&rate=5.529749193581496E-4]:5.086722600286E-1)[&rate=5.529749193581496E-4]:1.868491249734E-2)[&rate=5.529749193581496E-4]:1.296775558346E-2)[&rate=5.529749193581496E-4]:7.245487654013E-2)[&rate=5.529749193581496E-4]:3.092380959285E-2)[&rate=5.529749193581496E-4]:2.641093475848E-1,((148[&rate=5.529749193581496E-4]:2.523355961727E-1,143[&rate=5.529749193581496E-4]:2.495958701453E-1)[&rate=5.529749193581496E-4]:4.128749944258E-1,(((111[&rate=5.529749193581496E-4]:2.795371204836E-1,(139[&rate=5.529749193581496E-4]:3.756634903692E-1,104[&rate=5.529749193581496E-4]:1.838826684515E-1)[&rate=5.529749193581496E-4]:7.921609586775E-2)[&rate=5.529749193581496E-4]:2.585913746217E-2,106[&rate=5.529749193581496E-4]:2.889579017814E-1)[&rate=5.529749193581496E-4]:3.795914820118E-1,116[&rate=5.529749193581496E-4]:6.082754111904E-1)[&rate=5.529749193581496E-4]:1.857901502436E-2)[&rate=5.529749193581496E-4]:2.809585356124E-1)[&rate=5.529749193581496E-4]:9.016584102195E-2,((113[&rate=5.529749193581496E-4]:7.552421832262E-1,((17[&rate=5.529749193581496E-4]:6.18688704033E-1,9[&rate=5.529749193581496E-4]:5.721133615673E-1)[&rate=5.529749193581496E-4]:6.140025400888E-2,(((30[&rate=5.529749193581496E-4]:4.055720354413E-1,4[&rate=5.529749193581496E-4]:2.329692957153E-1)[&rate=5.529749193581496E-4]:1.948947608561E-1,14[&rate=5.529749193581496E-4]:4.853983031466E-1)[&rate=5.529749193581496E-4]:9.364342784755E-2,112[&rate=5.529749193581496E-4]:5.790417309941E-1)[&rate=5.529749193581496E-4]:6.269106266406E-2)[&rate=5.529749193581496E-4]:1.13509389568E-1)[&rate=5.529749193581496E-4]:1.496518808543E-2,(117[&rate=5.529749193581496E-4]:5.356529930855E-1,(110[&rate=5.529749193581496E-4]:3.428550018706E-1,105[&rate=5.529749193581496E-4]:3.209371936515E-1)[&rate=5.529749193581496E-4]:1.845788131326E-1)[&rate=5.529749193581496E-4]:2.372941042537E-1)[&rate=5.529749193581496E-4]:3.099632123594E-1)[&rate=5.529749193581496E-4]:1.192001907404E-1)[&rate=5.529749193581496E-4]:2.742617210095E-2,(102[&rate=5.529749193581496E-4]:6.10642852208E-2,(((1[&rate=5.529749193581496E-4]:5.667818295253E-2,(21[&rate=5.529749193581496E-4]:6.463820320622E-1,28[&rate=5.529749193581496E-4]:6.710395663087E-1)[&rate=5.529749193581496E-4]:1.719399865068E-1)[&rate=5.529749193581496E-4]:4.485507813397E-2,24[&rate=5.529749193581496E-4]:8.823551788947E-1)[&rate=5.529749193581496E-4]:3.015340689624E-1,((23[&rate=5.529749193581496E-4]:7.163935360367E-1,(20[&rate=5.529749193581496E-4]:3.616963407948E-1,25[&rate=5.529749193581496E-4]:3.808744229865E-1)[&rate=5.529749193581496E-4]:3.464780171599E-1)[&rate=5.529749193581496E-4]:5.17304992342E-2,(140[&rate=5.529749193581496E-4]:5.262670568146E-1,11[&rate=5.529749193581496E-4]:5.454451390063E-1)[&rate=5.529749193581496E-4]:1.377473894154E-1)[&rate=5.529749193581496E-4]:4.048063084765E-1)[&rate=5.529749193581496E-4]:3.881887298006E-2)[&rate=5.529749193581496E-4]:9.176005855197E-2)[&rate=5.529749193581496E-4]:7.159176229704E-2,(((10[&rate=5.529749193581496E-4]:4.561829353966E-1,15[&rate=5.529749193581496E-4]:4.9453909978E-1)[&rate=5.529749193581496E-4]:1.622180871894E-1,6[&rate=5.529749193581496E-4]:6.019626664216E-1)[&rate=5.529749193581496E-4]:5.517026398511E-2,(3[&rate=5.529749193581496E-4]:2.366231537726E-1,18[&rate=5.529749193581496E-4]:3.516916469232E-1)[&rate=5.529749193581496E-4]:3.684549821137E-1)[&rate=5.529749193581496E-4]:6.165982441562E-1)[&rate=5.529749193581496E-4]:8.646779538643E-2)[&rate=5.529749193581496E-4]:6.094715212253E-1)[&rate=5.529749193581496E-4]:5.738392138732E-1,40[&rate=5.529749193581496E-4]:5.155510255061E-1)[&rate=5.529749193581496E-4]:3.591308911172E-2)[&rate=5.529749193581496E-4]:2.408663466161E-2)[&rate=5.529749193581496E-4]:2.416358061552E-4)[&rate=5.529749193581496E-4]:3.550509454491E-2,16[&rate=5.529749193581496E-4]:2.696790405748E0)[&rate=5.529749193581496E-4]:7.420883050264E-3,((((22[&rate=5.529749193581496E-4]:4.880448743364E-1,27[&rate=5.529749193581496E-4]:5.044832305007E-1)[&rate=5.529749193581496E-4]:1.194811862153E-1,2[&rate=5.529749193581496E-4]:4.349233208257E-1)[&rate=5.529749193581496E-4]:1.040691492146E-2,31[&rate=5.529749193581496E-4]:6.727274960212E-1)[&rate=5.529749193581496E-4]:1.192399778359E-1,(26[&rate=5.529749193581496E-4]:6.321447751754E-1,(7[&rate=5.529749193581496E-4]:2.723134499996E-1,8[&rate=5.529749193581496E-4]:2.723134499996E-1)[&rate=5.529749193581496E-4]:2.529820101074E-1)[&rate=5.529749193581496E-4]:1.159870822433E-1)[&rate=5.529749193581496E-4]:2.010873951927E0)[&rate=5.529749193581496E-4]:8.04489382406E-3)[&rate=5.529749193581496E-4]:1.312913373587E-1,38[&rate=5.529749193581496E-4]:6.897485829344E-1)[&rate=5.529749193581496E-4]:3.113012324001E-1)[&rate=5.529749193581496E-4]:3.759275247012E-2,((((((37[&rate=5.529749193581496E-4]:1.687553638999E-1,(54[&rate=5.529749193581496E-4]:6.444455211973E-2,58[&rate=5.529749193581496E-4]:1.218216013001E-1)[&rate=5.529749193581496E-4]:2.780807953978E-2)[&rate=5.529749193581496E-4]:1.420586991792E-2,59[&rate=5.529749193581496E-4]:1.447098676976E-1)[&rate=5.529749193581496E-4]:2.279255317483E-1,(55[&rate=5.529749193581496E-4]:1.873106674936E-1,56[&rate=5.529749193581496E-4]:1.873106674936E-1)[&rate=5.529749193581496E-4]:1.771280106408E-1)[&rate=5.529749193581496E-4]:8.404686237789E-2,57[&rate=5.529749193581496E-4]:4.59414502261E-1)[&rate=5.529749193581496E-4]:2.118404503149E-1,68[&rate=5.529749193581496E-4]:6.193423842699E-1)[&rate=5.529749193581496E-4]:2.930384537488E-1,(((53[&rate=5.529749193581496E-4]:8.012424833699E-1,((52[&rate=5.529749193581496E-4]:6.050620445315E-1,(133[&rate=5.529749193581496E-4]:6.150633602581E-1,(137[&rate=5.529749193581496E-4]:2.339503677269E-1,134[&rate=5.529749193581496E-4]:1.627174910147E-1)[&rate=5.529749193581496E-4]:4.222088829422E-1)[&rate=5.529749193581496E-4]:7.638814599302E-1)[&rate=5.529749193581496E-4]:7.207916727665E-2,((29[&rate=5.529749193581496E-4]:3.921432369527E-1,(5[&rate=5.529749193581496E-4]:1.143513383447E-1,12[&rate=5.529749193581496E-4]:1.527075027282E-1)[&rate=5.529749193581496E-4]:1.325864191559E-1)[&rate=5.529749193581496E-4]:3.126689792175E-1,103[&rate=5.529749193581496E-4]:4.719355038414E-1)[&rate=5.529749193581496E-4]:1.869499442528E0)[&rate=5.529749193581496E-4]:1.322979928731E-1)[&rate=5.529749193581496E-4]:1.328473586544E-1,((((82[&rate=5.529749193581496E-4]:3.211639090161E-1,((78[&rate=5.529749193581496E-4]:4.856308494984E-2,72[&rate=5.529749193581496E-4]:2.664527673053E-2)[&rate=5.529749193581496E-4]:5.637218239566E-2,(71[&rate=5.529749193581496E-4]:1.054357548649E-2,79[&rate=5.529749193581496E-4]:3.794083576051E-2)[&rate=5.529749193581496E-4]:6.699443158498E-2)[&rate=5.529749193581496E-4]:2.080094635885E-1)[&rate=5.529749193581496E-4]:4.367825086122E-2,(81[&rate=5.529749193581496E-4]:1.684902873915E-1,80[&rate=5.529749193581496E-4]:1.684902873915E-1)[&rate=5.529749193581496E-4]:1.799135163214E-1)[&rate=5.529749193581496E-4]:7.482628767095E-2,(73[&rate=5.529749193581496E-4]:3.759387019709E-1,77[&rate=5.529749193581496E-4]:3.704592499162E-1)[&rate=5.529749193581496E-4]:9.660645790613E-2)[&rate=5.529749193581496E-4]:3.071973586968E-1,(75[&rate=5.529749193581496E-4]:5.468282054378E-1,(70[&rate=5.529749193581496E-4]:4.14274826256E-1,(76[&rate=5.529749193581496E-4]:3.657655468573E-1,74[&rate=5.529749193581496E-4]:3.657655468573E-1)[&rate=5.529749193581496E-4]:8.686544378208E-2)[&rate=5.529749193581496E-4]:9.419721479843E-2)[&rate=5.529749193581496E-4]:2.32914313136E-1)[&rate=5.529749193581496E-4]:9.008103820625E-1)[&rate=5.529749193581496E-4]:1.543273569643E-1,125[&rate=5.529749193581496E-4]:8.780346853273E-1)[&rate=5.529749193581496E-4]:2.010128193581E-1)[&rate=5.529749193581496E-4]:7.161692104281E-2)[&rate=5.529749193581496E-4]:4.312377512574E-1)[&rate=5.529749193581496E-4]:2.543793735003E-2)[&rate=5.529749193581496E-4]:1.678305330133E-2,32[&rate=5.529749193581496E-4]:2.480435634882E-2);
tree STATE_48600000 [&joint=-20958.143677320357,lnP=-20958.143677320357] = [&R] (32[&rate=5.691261834717869E-4]:2.668167252583E-2,(33[&rate=5.691261834717869E-4]:2.186468406913E-2,((((((((37[&rate=5.691261834717869E-4]:3.183285125764E-1,((57[&rate=5.691261834717869E-4]:1.717577396356E-1,54[&rate=5.691261834717869E-4]:1.307741330782E-1)[&rate=5.691261834717869E-4]:1.095520733315E-1,(58[&rate=5.691261834717869E-4]:2.952898379289E-1,59[&rate=5.691261834717869E-4]:2.761641548688E-1)[&rate=5.691261834717869E-4]:2.413417661173E-3)[&rate=5.691261834717869E-4]:1.499573926232E-3)[&rate=5.691261834717869E-4]:4.686539877983E-2,55[&rate=5.691261834717869E-4]:3.187458239244E-1)[&rate=5.691261834717869E-4]:7.64812141751E-3,56[&rate=5.691261834717869E-4]:3.263939453419E-1)[&rate=5.691261834717869E-4]:5.365018473529E-1,68[&rate=5.691261834717869E-4]:8.219121861375E-1)[&rate=5.691261834717869E-4]:1.894716417355E-1,((((137[&rate=5.691261834717869E-4]:5.157300340722E-1,(133[&rate=5.691261834717869E-4]:4.595266036877E-1,134[&rate=5.691261834717869E-4]:4.293896173866E-1)[&rate=5.691261834717869E-4]:1.510753997341E-2)[&rate=5.691261834717869E-4]:9.151131929287E-1,(((((77[&rate=5.691261834717869E-4]:4.109670770327E-1,((72[&rate=5.691261834717869E-4]:8.352182728719E-2,78[&rate=5.691261834717869E-4]:1.054396355065E-1)[&rate=5.691261834717869E-4]:9.194522903981E-2,(79[&rate=5.691261834717869E-4]:1.410448560856E-1,82[&rate=5.691261834717869E-4]:1.492640341677E-1)[&rate=5.691261834717869E-4]:5.634000846068E-2)[&rate=5.691261834717869E-4]:1.779657741302E-1)[&rate=5.691261834717869E-4]:2.93000475222E-3,(73[&rate=5.691261834717869E-4]:3.844851362994E-1,(81[&rate=5.691261834717869E-4]:4.573502072422E-2,80[&rate=5.691261834717869E-4]:4.573502072422E-2)[&rate=5.691261834717869E-4]:2.894350470821E-1)[&rate=5.691261834717869E-4]:3.48913975402E-2)[&rate=5.691261834717869E-4]:1.86258113124E-3,71[&rate=5.691261834717869E-4]:3.52745964286E-1)[&rate=5.691261834717869E-4]:3.861030700258E-1,((74[&rate=5.691261834717869E-4]:5.819677386952E-1,(70[&rate=5.691261834717869E-4]:5.226224035118E-1,76[&rate=5.691261834717869E-4]:5.609785678953E-1)[&rate=5.691261834717869E-4]:2.098917079992E-2)[&rate=5.691261834717869E-4]:7.284038596517E-2,75[&rate=5.691261834717869E-4]:6.548081246604E-1)[&rate=5.691261834717869E-4]:1.525340603363E-1)[&rate=5.691261834717869E-4]:5.447883356532E-1,53[&rate=5.691261834717869E-4]:6.056674620377E-1)[&rate=5.691261834717869E-4]:2.000377583884E-3)[&rate=5.691261834717869E-4]:1.093389478917E-1,(((29[&rate=5.691261834717869E-4]:3.305699231155E-1,(5[&rate=5.691261834717869E-4]:8.178573709413E-2,12[&rate=5.691261834717869E-4]:1.201419014776E-1)[&rate=5.691261834717869E-4]:1.035787065694E-1)[&rate=5.691261834717869E-4]:6.078410036618E-1,103[&rate=5.691261834717869E-4]:7.055342144485E-1)[&rate=5.691261834717869E-4]:1.420168523864E0,52[&rate=5.691261834717869E-4]:4.614090037516E-1)[&rate=5.691261834717869E-4]:2.637945050731E-1)[&rate=5.691261834717869E-4]:2.632258364759E-1,125[&rate=5.691261834717869E-4]:7.69850110328E-1)[&rate=5.691261834717869E-4]:4.082003842118E-1)[&rate=5.691261834717869E-4]:1.612845221354E-1,((66[&rate=5.691261834717869E-4]:6.774994803305E-2,((119[&rate=5.691261834717869E-4]:1.71237312402E0,(126[&rate=5.691261834717869E-4]:8.969684764936E-1,((138[&rate=5.691261834717869E-4]:2.103570718638E-1,136[&rate=5.691261834717869E-4]:7.885022254864E-2)[&rate=5.691261834717869E-4]:4.291560524348E-1,135[&rate=5.691261834717869E-4]:4.395131242986E-1)[&rate=5.691261834717869E-4]:8.952126693594E-1)[&rate=5.691261834717869E-4]:2.970212488239E-2)[&rate=5.691261834717869E-4]:3.658101695283E-4,120[&rate=5.691261834717869E-4]:1.61684852323E0)[&rate=5.691261834717869E-4]:3.878877261725E-1)[&rate=5.691261834717869E-4]:2.954913037576E-1,(67[&rate=5.691261834717869E-4]:2.536343846247E-1,(122[&rate=5.691261834717869E-4]:2.388504229562E-1,(124[&rate=5.691261834717869E-4]:1.871895160502E-1,123[&rate=5.691261834717869E-4]:1.899217564873E-1)[&rate=5.691261834717869E-4]:4.892866646884E-2)[&rate=5.691261834717869E-4]:5.160565120092E-1)[&rate=5.691261834717869E-4]:1.09606867166E-1)[&rate=5.691261834717869E-4]:2.617064604455E-1)[&rate=5.691261834717869E-4]:5.290936089979E-2,(((36[&rate=5.691261834717869E-4]:1.164662258726E-1,35[&rate=5.691261834717869E-4]:6.989088340682E-2)[&rate=5.691261834717869E-4]:2.100669964873E-1,((127[&rate=5.691261834717869E-4]:2.329018643613E0,121[&rate=5.691261834717869E-4]:1.887922753202E0)[&rate=5.691261834717869E-4]:5.125108070458E-1,(((((50[&rate=5.691261834717869E-4]:2.929531255468E-1,49[&rate=5.691261834717869E-4]:2.929531255468E-1)[&rate=5.691261834717869E-4]:7.346303457005E-2,51[&rate=5.691261834717869E-4]:3.718806409911E-1)[&rate=5.691261834717869E-4]:6.830932399042E-2,((47[&rate=5.691261834717869E-4]:4.414106398294E-1,(((48[&rate=5.691261834717869E-4]:2.769719510297E-1,42[&rate=5.691261834717869E-4]:2.387205849095E-1)[&rate=5.691261834717869E-4]:7.141278762847E-2,41[&rate=5.691261834717869E-4]:3.046688916637E-1)[&rate=5.691261834717869E-4]:4.60159384373E-2,(46[&rate=5.691261834717869E-4]:3.431902267714E-1,43[&rate=5.691261834717869E-4]:3.431902267714E-1)[&rate=5.691261834717869E-4]:6.213941207257E-2)[&rate=5.691261834717869E-4]:3.608100098545E-2)[&rate=5.691261834717869E-4]:5.373495162169E-4,44[&rate=5.691261834717869E-4]:4.364835084714E-1)[&rate=5.691261834717869E-4]:2.556438000733E-2)[&rate=5.691261834717869E-4]:1.298568403533E-1,45[&rate=5.691261834717869E-4]:5.891724883949E-1)[&rate=5.691261834717869E-4]:2.375764856082E-1,(((65[&rate=5.691261834717869E-4]:2.345411759873E-1,((64[&rate=5.691261834717869E-4]:1.523452029726E-1,62[&rate=5.691261834717869E-4]:1.934410933837E-1)[&rate=5.691261834717869E-4]:2.248203647405E-1,60[&rate=5.691261834717869E-4]:2.264806362064E-1)[&rate=5.691261834717869E-4]:8.060539780846E-3)[&rate=5.691261834717869E-4]:2.666129612184E-1,(61[&rate=5.691261834717869E-4]:1.103112548255E-1,63[&rate=5.691261834717869E-4]:6.921536441443E-2)[&rate=5.691261834717869E-4]:5.82623704298E-1)[&rate=5.691261834717869E-4]:6.574295924016E-1,(128[&rate=5.691261834717869E-4]:1.173300996629E0,(((130[&rate=5.691261834717869E-4]:7.628560997001E-2,131[&rate=5.691261834717869E-4]:7.902533599736E-2)[&rate=5.691261834717869E-4]:8.443082133956E-2,(132[&rate=5.691261834717869E-4]:3.512076812475E-2,129[&rate=5.691261834717869E-4]:3.238104209739E-2)[&rate=5.691261834717869E-4]:1.283353892122E-1)[&rate=5.691261834717869E-4]:3.733411582992E-1,(118[&rate=5.691261834717869E-4]:6.53226579205E-1,69[&rate=5.691261834717869E-4]:6.641854833147E-1)[&rate=5.691261834717869E-4]:1.781731177362E-2)[&rate=5.691261834717869E-4]:6.419831330476E-1)[&rate=5.691261834717869E-4]:3.733752749883E-2)[&rate=5.691261834717869E-4]:3.895066621667E-1)[&rate=5.691261834717869E-4]:2.030280999809E-1)[&rate=5.691261834717869E-4]:5.551716906492E-3)[&rate=5.691261834717869E-4]:3.308915046862E-1,((((98[&rate=5.691261834717869E-4]:4.523287629039E-1,(99[&rate=5.691261834717869E-4]:4.146935332149E-1,96[&rate=5.691261834717869E-4]:3.791744075321E-1)[&rate=5.691261834717869E-4]:5.949315318618E-2)[&rate=5.691261834717869E-4]:1.24227563486E-1,(95[&rate=5.691261834717869E-4]:4.96367238965E-1,(94[&rate=5.691261834717869E-4]:3.155659106728E-1,100[&rate=5.691261834717869E-4]:3.155659106728E-1)[&rate=5.691261834717869E-4]:9.610187474016E-2)[&rate=5.691261834717869E-4]:9.111804917363E-2)[&rate=5.691261834717869E-4]:7.023213936959E-3,(((97[&rate=5.691261834717869E-4]:3.00359029729E-1,(((2[&rate=5.691261834717869E-4]:1.310594719342E0,(((26[&rate=5.691261834717869E-4]:6.109599557207E-1,(7[&rate=5.691261834717869E-4]:2.312704457348E-1,8[&rate=5.691261834717869E-4]:2.312704457348E-1)[&rate=5.691261834717869E-4]:2.728401949173E-1)[&rate=5.691261834717869E-4]:1.889191272221E-1,31[&rate=5.691261834717869E-4]:8.437146993811E-1)[&rate=5.691261834717869E-4]:7.786953712152E-2,(22[&rate=5.691261834717869E-4]:5.498015308112E-1,27[&rate=5.691261834717869E-4]:5.662398869756E-1)[&rate=5.691261834717869E-4]:3.169881851434E-1)[&rate=5.691261834717869E-4]:6.164077431139E-1)[&rate=5.691261834717869E-4]:9.684133724121E-1,(101[&rate=5.691261834717869E-4]:9.090407678593E-1,((((18[&rate=5.691261834717869E-4]:6.936506689231E-1,6[&rate=5.691261834717869E-4]:6.30636970293E-1)[&rate=5.691261834717869E-4]:5.493091072075E-2,(10[&rate=5.691261834717869E-4]:4.554742629598E-1,15[&rate=5.691261834717869E-4]:4.938304273433E-1)[&rate=5.691261834717869E-4]:2.465319742183E-1)[&rate=5.691261834717869E-4]:3.290151711339E-1,(3[&rate=5.691261834717869E-4]:8.213630093104E-1,(((87[&rate=5.691261834717869E-4]:1.363620781554E-1,(89[&rate=5.691261834717869E-4]:9.031178374822E-2,88[&rate=5.691261834717869E-4]:7.66131536112E-2)[&rate=5.691261834717869E-4]:5.974892454416E-2)[&rate=5.691261834717869E-4]:5.525818000659E-3,(86[&rate=5.691261834717869E-4]:8.76443868019E-2,((83[&rate=5.691261834717869E-4]:4.335989089385E-2,85[&rate=5.691261834717869E-4]:4.335989089385E-2)[&rate=5.691261834717869E-4]:4.258044849261E-2,(84[&rate=5.691261834717869E-4]:1.508577851108E-2,93[&rate=5.691261834717869E-4]:2.87844086481E-2)[&rate=5.691261834717869E-4]:7.085456087537E-2)[&rate=5.691261834717869E-4]:1.704047415442E-3)[&rate=5.691261834717869E-4]:5.424350935413E-2)[&rate=5.691261834717869E-4]:5.546865662782E-2,(92[&rate=5.691261834717869E-4]:6.842613565328E-2,(90[&rate=5.691261834717869E-4]:5.106998348882E-2,91[&rate=5.691261834717869E-4]:5.106998348882E-2)[&rate=5.691261834717869E-4]:1.735615216446E-2)[&rate=5.691261834717869E-4]:1.426290472676E-1)[&rate=5.691261834717869E-4]:1.163732483924E0)[&rate=5.691261834717869E-4]:1.411652483167E-1)[&rate=5.691261834717869E-4]:4.86789069356E-1,((((((13[&rate=5.691261834717869E-4]:5.488694700412E-1,19[&rate=5.691261834717869E-4]:5.872256344249E-1)[&rate=5.691261834717869E-4]:3.732039229484E-1,115[&rate=5.691261834717869E-4]:8.398816121678E-1)[&rate=5.691261834717869E-4]:3.230947609464E-2,((107[&rate=5.691261834717869E-4]:4.399181984011E-1,108[&rate=5.691261834717869E-4]:4.371784723737E-1)[&rate=5.691261834717869E-4]:6.22015553075E-2,(114[&rate=5.691261834717869E-4]:1.90273679702E-1,109[&rate=5.691261834717869E-4]:2.697257344965E-1)[&rate=5.691261834717869E-4]:2.515721014038E-1)[&rate=5.691261834717869E-4]:4.303453071566E-1)[&rate=5.691261834717869E-4]:1.347253862808E-1,(116[&rate=5.691261834717869E-4]:8.263618420682E-1,((148[&rate=5.691261834717869E-4]:2.333766758615E-1,143[&rate=5.691261834717869E-4]:2.306369498341E-1)[&rate=5.691261834717869E-4]:5.645767499825E-1,(139[&rate=5.691261834717869E-4]:7.661192020717E-1,((104[&rate=5.691261834717869E-4]:1.086267419257E-1,111[&rate=5.691261834717869E-4]:1.250650980901E-1)[&rate=5.691261834717869E-4]:4.434087495046E-1,106[&rate=5.691261834717869E-4]:5.520354914303E-1)[&rate=5.691261834717869E-4]:2.230288872362E-2)[&rate=5.691261834717869E-4]:2.455328539092E-1)[&rate=5.691261834717869E-4]:6.676458060789E-2)[&rate=5.691261834717869E-4]:1.80554632475E-1)[&rate=5.691261834717869E-4]:1.63230819194E-1,(((113[&rate=5.691261834717869E-4]:4.880832209846E-1,110[&rate=5.691261834717869E-4]:4.826037689299E-1)[&rate=5.691261834717869E-4]:2.278427915123E-1,105[&rate=5.691261834717869E-4]:6.885287522231E-1)[&rate=5.691261834717869E-4]:1.167467337836E-1,(((112[&rate=5.691261834717869E-4]:4.834453242557E-1,117[&rate=5.691261834717869E-4]:4.861850502832E-1)[&rate=5.691261834717869E-4]:2.966325485859E-1,((30[&rate=5.691261834717869E-4]:5.717818988099E-1,4[&rate=5.691261834717869E-4]:3.991791590838E-1)[&rate=5.691261834717869E-4]:1.354686907724E-1,14[&rate=5.691261834717869E-4]:5.921820964315E-1)[&rate=5.691261834717869E-4]:1.878957764101E-1)[&rate=5.691261834717869E-4]:5.718998015341E-3,(17[&rate=5.691261834717869E-4]:5.152633027159E-1,9[&rate=5.691261834717869E-4]:4.686879602501E-1)[&rate=5.691261834717869E-4]:3.088897325247E-1)[&rate=5.691261834717869E-4]:4.687587542358E-2)[&rate=5.691261834717869E-4]:4.196663282786E-1)[&rate=5.691261834717869E-4]:2.493902040355E-2,(((24[&rate=5.691261834717869E-4]:1.163828005551E0,(1[&rate=5.691261834717869E-4]:8.628520488466E-2,(21[&rate=5.691261834717869E-4]:7.203565826616E-1,28[&rate=5.691261834717869E-4]:7.450141169081E-1)[&rate=5.691261834717869E-4]:1.275724578395E-1)[&rate=5.691261834717869E-4]:2.96720882858E-1)[&rate=5.691261834717869E-4]:6.943601500298E-2,(((11[&rate=5.691261834717869E-4]:5.527582338267E-1,140[&rate=5.691261834717869E-4]:5.335801516349E-1)[&rate=5.691261834717869E-4]:1.951446424096E-1,(23[&rate=5.691261834717869E-4]:6.730684614837E-1,(25[&rate=5.691261834717869E-4]:4.672358445789E-1,20[&rate=5.691261834717869E-4]:4.480577623871E-1)[&rate=5.691261834717869E-4]:2.167915210145E-1)[&rate=5.691261834717869E-4]:1.597659216017E-1)[&rate=5.691261834717869E-4]:3.563406324157E-1,102[&rate=5.691261834717869E-4]:3.849008399438E-2)[&rate=5.691261834717869E-4]:3.313010094316E-2)[&rate=5.691261834717869E-4]:1.098667237644E-1,((141[&rate=5.691261834717869E-4]:1.570567535736E-1,(144[&rate=5.691261834717869E-4]:1.104809700293E-1,145[&rate=5.691261834717869E-4]:1.159604220842E-1)[&rate=5.691261834717869E-4]:4.383605751693E-2)[&rate=5.691261834717869E-4]:2.3655026577E-1,142[&rate=5.691261834717869E-4]:3.963467453711E-1)[&rate=5.691261834717869E-4]:1.031715505797E0)[&rate=5.691261834717869E-4]:2.181858352115E-2)[&rate=5.691261834717869E-4]:2.487515607874E-1)[&rate=5.691261834717869E-4]:4.624631669038E-1)[&rate=5.691261834717869E-4]:3.864056800596E-1)[&rate=5.691261834717869E-4]:1.48687649401E-3,16[&rate=5.691261834717869E-4]:2.409262091536E0)[&rate=5.691261834717869E-4]:4.762811567603E-2)[&rate=5.691261834717869E-4]:1.168117677988E-2,((146[&rate=5.691261834717869E-4]:3.941642875615E-1,39[&rate=5.691261834717869E-4]:2.739457083266E-1)[&rate=5.691261834717869E-4]:8.573522524611E-2,40[&rate=5.691261834717869E-4]:3.596809335727E-1)[&rate=5.691261834717869E-4]:2.339752430241E-2)[&rate=5.691261834717869E-4]:1.897839113064E-2,147[&rate=5.691261834717869E-4]:4.594338981861E-1)[&rate=5.691261834717869E-4]:5.310739077481E-2)[&rate=5.691261834717869E-4]:4.949779318682E-1,38[&rate=5.691261834717869E-4]:8.818361607197E-1)[&rate=5.691261834717869E-4]:3.313786703761E-1)[&rate=5.691261834717869E-4]:6.700768855556E-2)[&rate=5.691261834717869E-4]:1.867419288034E-1,34[&rate=5.691261834717869E-4]:1.585303309281E-3)[&rate=5.691261834717869E-4]:3.671773692422E-2)[&rate=5.691261834717869E-4]:1.029644051141E-2);
tree STATE_48690000 [&joint=-20963.136374445487,lnP=-20963.136374445487] = [&R] ((((((57[&rate=6.225870625756765E-4]:2.708071298697E-1,(((56[&rate=6.225870625756765E-4]:1.233454422601E-1,55[&rate=6.225870625756765E-4]:1.233454422601E-1)[&rate=6.225870625756765E-4]:2.263675766912E-2,(58[&rate=6.225870625756765E-4]:1.129158714846E-1,(59[&rate=6.225870625756765E-4]:6.049495773777E-2,37[&rate=6.225870625756765E-4]:9.874632385799E-2)[&rate=6.225870625756765E-4]:3.329523068673E-2)[&rate=6.225870625756765E-4]:6.038873281635E-2)[&rate=6.225870625756765E-4]:6.831688150202E-2,54[&rate=6.225870625756765E-4]:1.842444366226E-1)[&rate=6.225870625756765E-4]:4.557908668966E-2)[&rate=6.225870625756765E-4]:3.63230918038E-1,68[&rate=6.225870625756765E-4]:5.821254796016E-1)[&rate=6.225870625756765E-4]:8.038060915207E-1,((((((((81[&rate=6.225870625756765E-4]:2.578041362401E-2,80[&rate=6.225870625756765E-4]:2.578041362401E-2)[&rate=6.225870625756765E-4]:2.493824134353E-1,73[&rate=6.225870625756765E-4]:3.244778955524E-1)[&rate=6.225870625756765E-4]:2.895639560261E-2,71[&rate=6.225870625756765E-4]:2.849411404701E-1)[&rate=6.225870625756765E-4]:9.867467595314E-2,(77[&rate=6.225870625756765E-4]:3.878923325864E-1,(82[&rate=6.225870625756765E-4]:2.995637116209E-1,(79[&rate=6.225870625756765E-4]:2.836692509215E-1,(78[&rate=6.225870625756765E-4]:6.824790872687E-2,72[&rate=6.225870625756765E-4]:4.633010050756E-2)[&rate=6.225870625756765E-4]:2.154213421947E-1)[&rate=6.225870625756765E-4]:7.67528261733E-3)[&rate=6.225870625756765E-4]:6.093136069141E-2)[&rate=6.225870625756765E-4]:5.873718246703E-2)[&rate=6.225870625756765E-4]:1.40268569539E-1,((70[&rate=6.225870625756765E-4]:3.599856207703E-1,(76[&rate=6.225870625756765E-4]:3.376142519164E-1,74[&rate=6.225870625756765E-4]:3.376142519164E-1)[&rate=6.225870625756765E-4]:6.072753323739E-2)[&rate=6.225870625756765E-4]:3.886372806355E-2,75[&rate=6.225870625756765E-4]:4.372055132173E-1)[&rate=6.225870625756765E-4]:1.551720234299E-1)[&rate=6.225870625756765E-4]:5.994826095164E-1,(52[&rate=6.225870625756765E-4]:2.567248460873E-1,((29[&rate=6.225870625756765E-4]:6.651601249743E-1,(5[&rate=6.225870625756765E-4]:2.078097085364E-1,12[&rate=6.225870625756765E-4]:2.461658729198E-1)[&rate=6.225870625756765E-4]:3.121449369859E-1)[&rate=6.225870625756765E-4]:2.798450276724E-1,103[&rate=6.225870625756765E-4]:7.121284403179E-1)[&rate=6.225870625756765E-4]:1.20889014033E0)[&rate=6.225870625756765E-4]:1.968689627755E-1)[&rate=6.225870625756765E-4]:1.170304571331E-1,((134[&rate=6.225870625756765E-4]:4.018349096667E-1,(137[&rate=6.225870625756765E-4]:3.203900921082E-1,133[&rate=6.225870625756765E-4]:2.792942016971E-1)[&rate=6.225870625756765E-4]:1.526776942707E-1)[&rate=6.225870625756765E-4]:8.782704960186E-1,53[&rate=6.225870625756765E-4]:5.281628950182E-1)[&rate=6.225870625756765E-4]:3.426464966636E-2)[&rate=6.225870625756765E-4]:3.248081747193E-1,125[&rate=6.225870625756765E-4]:6.768532057427E-1)[&rate=6.225870625756765E-4]:8.757450320464E-1)[&rate=6.225870625756765E-4]:1.146303210388E-1,32[&rate=6.225870625756765E-4]:6.790974753968E-2)[&rate=6.225870625756765E-4]:8.950715331141E-3,((((122[&rate=6.225870625756765E-4]:3.1195901894E-1,(123[&rate=6.225870625756765E-4]:5.909518856415E-2,124[&rate=6.225870625756765E-4]:5.636294812702E-2)[&rate=6.225870625756765E-4]:2.528638303758E-1)[&rate=6.225870625756765E-4]:3.563150763798E-1,67[&rate=6.225870625756765E-4]:1.670015449791E-1)[&rate=6.225870625756765E-4]:7.744531348553E-2,66[&rate=6.225870625756765E-4]:2.444468584646E-1)[&rate=6.225870625756765E-4]:1.471275493118E-1,(126[&rate=6.225870625756765E-4]:1.19650109204E0,(((138[&rate=6.225870625756765E-4]:2.20059150234E-1,136[&rate=6.225870625756765E-4]:8.855230091878E-2)[&rate=6.225870625756765E-4]:6.247000321773E-1,135[&rate=6.225870625756765E-4]:6.447591824112E-1)[&rate=6.225870625756765E-4]:8.44554771391E-1,(120[&rate=6.225870625756765E-4]:6.923279868299E-1,119[&rate=6.225870625756765E-4]:7.882183977888E-1)[&rate=6.225870625756765E-4]:1.049040761493E0)[&rate=6.225870625756765E-4]:1.449444554025E-1)[&rate=6.225870625756765E-4]:4.422475054209E-1)[&rate=6.225870625756765E-4]:5.702175619436E-1)[&rate=6.225870625756765E-4]:4.935653586682E-2,(33[&rate=6.225870625756765E-4]:3.546245726371E-2,((((((127[&rate=6.225870625756765E-4]:2.652245158664E0,36[&rate=6.225870625756765E-4]:1.316972134582E-1)[&rate=6.225870625756765E-4]:2.572563809792E-2,121[&rate=6.225870625756765E-4]:2.236874906351E0)[&rate=6.225870625756765E-4]:1.44708133538E-2,35[&rate=6.225870625756765E-4]:1.253183224441E-1)[&rate=6.225870625756765E-4]:1.129792347382E-1,(((128[&rate=6.225870625756765E-4]:1.439177839386E0,(((62[&rate=6.225870625756765E-4]:2.835840712807E-1,65[&rate=6.225870625756765E-4]:9.180324936296E-2)[&rate=6.225870625756765E-4]:2.19036387424E-2,(60[&rate=6.225870625756765E-4]:1.083220765103E-3,64[&rate=6.225870625756765E-4]:1.517681522718E-1)[&rate=6.225870625756765E-4]:1.126236673403E-1)[&rate=6.225870625756765E-4]:2.953276892908E-1,(61[&rate=6.225870625756765E-4]:6.32580961637E-2,63[&rate=6.225870625756765E-4]:2.216220575266E-2)[&rate=6.225870625756765E-4]:5.375573031502E-1)[&rate=6.225870625756765E-4]:9.78088467469E-1)[&rate=6.225870625756765E-4]:1.950356328802E-2,(((((131[&rate=6.225870625756765E-4]:6.711793874237E-2,130[&rate=6.225870625756765E-4]:6.437821271501E-2)[&rate=6.225870625756765E-4]:1.191207986641E-1,129[&rate=6.225870625756765E-4]:1.834990113791E-1)[&rate=6.225870625756765E-4]:2.334333955045E-2,132[&rate=6.225870625756765E-4]:2.095820769569E-1)[&rate=6.225870625756765E-4]:4.911989466212E-1,118[&rate=6.225870625756765E-4]:8.350275989207E-1)[&rate=6.225870625756765E-4]:8.660901512175E-2,69[&rate=6.225870625756765E-4]:9.325955181521E-1)[&rate=6.225870625756765E-4]:6.767708160285E-1)[&rate=6.225870625756765E-4]:1.620203946757E-1,((((((48[&rate=6.225870625756765E-4]:1.820944112343E-1,42[&rate=6.225870625756765E-4]:1.438430451141E-1)[&rate=6.225870625756765E-4]:1.676487247121E-1,41[&rate=6.225870625756765E-4]:3.060272889519E-1)[&rate=6.225870625756765E-4]:1.629591721973E-2,46[&rate=6.225870625756765E-4]:3.769680149146E-1)[&rate=6.225870625756765E-4]:1.925708369955E-2,43[&rate=6.225870625756765E-4]:3.962250986141E-1)[&rate=6.225870625756765E-4]:2.029894095741E-1,(51[&rate=6.225870625756765E-4]:5.427718616536E-1,((44[&rate=6.225870625756765E-4]:4.390044715073E-2,47[&rate=6.225870625756765E-4]:4.936492802499E-2)[&rate=6.225870625756765E-4]:3.793188748723E-1,(50[&rate=6.225870625756765E-4]:3.434432000629E-1,49[&rate=6.225870625756765E-4]:3.434432000629E-1)[&rate=6.225870625756765E-4]:5.245371758865E-2)[&rate=6.225870625756765E-4]:1.414104631278E-1)[&rate=6.225870625756765E-4]:2.912024216321E-2)[&rate=6.225870625756765E-4]:1.080362181446E-1,45[&rate=6.225870625756765E-4]:6.990540050215E-1)[&rate=6.225870625756765E-4]:1.482515800365E-1)[&rate=6.225870625756765E-4]:1.463628831207E-1)[&rate=6.225870625756765E-4]:4.991553921997E-1,(((146[&rate=6.225870625756765E-4]:5.979753677853E-1,(147[&rate=6.225870625756765E-4]:4.924789448827E-1,16[&rate=6.225870625756765E-4]:2.52059482182E0)[&rate=6.225870625756765E-4]:4.265489284801E-2)[&rate=6.225870625756765E-4]:2.088617828413E-1,((101[&rate=6.225870625756765E-4]:1.159890475688E0,((((((92[&rate=6.225870625756765E-4]:5.210358202598E-2,(90[&rate=6.225870625756765E-4]:1.100428185669E-2,91[&rate=6.225870625756765E-4]:1.100428185669E-2)[&rate=6.225870625756765E-4]:4.109930016929E-2)[&rate=6.225870625756765E-4]:9.774441355817E-2,((93[&rate=6.225870625756765E-4]:6.536674811196E-2,84[&rate=6.225870625756765E-4]:5.166811797495E-2)[&rate=6.225870625756765E-4]:6.011977648812E-2,(83[&rate=6.225870625756765E-4]:1.100679716484E-1,(86[&rate=6.225870625756765E-4]:8.616498405648E-2,85[&rate=6.225870625756765E-4]:8.616498405648E-2)[&rate=6.225870625756765E-4]:2.390298759187E-2)[&rate=6.225870625756765E-4]:1.719922814707E-3)[&rate=6.225870625756765E-4]:2.436147098408E-2)[&rate=6.225870625756765E-4]:1.600521795104E-1,(89[&rate=6.225870625756765E-4]:5.883579526435E-2,88[&rate=6.225870625756765E-4]:4.513716512734E-2)[&rate=6.225870625756765E-4]:2.510643798302E-1)[&rate=6.225870625756765E-4]:5.622963468878E-2,87[&rate=6.225870625756765E-4]:3.524311796463E-1)[&rate=6.225870625756765E-4]:1.293812104525E0,((3[&rate=6.225870625756765E-4]:3.833697073487E-1,18[&rate=6.225870625756765E-4]:4.984382004993E-1)[&rate=6.225870625756765E-4]:2.045349592628E-1,((10[&rate=6.225870625756765E-4]:4.813213287864E-1,15[&rate=6.225870625756765E-4]:5.196774931698E-1)[&rate=6.225870625756765E-4]:1.493199525689E-1,6[&rate=6.225870625756765E-4]:6.142029251909E-1)[&rate=6.225870625756765E-4]:2.575653594109E-2)[&rate=6.225870625756765E-4]:5.186125901628E-1)[&rate=6.225870625756765E-4]:5.270412822308E-1,((((((148[&rate=6.225870625756765E-4]:1.570680209232E-1,143[&rate=6.225870625756765E-4]:1.543282948959E-1)[&rate=6.225870625756765E-4]:6.367188283449E-1,((104[&rate=6.225870625756765E-4]:5.449933632946E-1,(111[&rate=6.225870625756765E-4]:1.127862665675E-1,(106[&rate=6.225870625756765E-4]:9.281324206834E-2,139[&rate=6.225870625756765E-4]:2.845940639861E-1)[&rate=6.225870625756765E-4]:3.534668334824E-3)[&rate=6.225870625756765E-4]:4.486454528914E-1)[&rate=6.225870625756765E-4]:1.005077266834E-1,116[&rate=6.225870625756765E-4]:5.852271173752E-1)[&rate=6.225870625756765E-4]:1.702035675093E-1)[&rate=6.225870625756765E-4]:1.799013075968E-1,((13[&rate=6.225870625756765E-4]:5.518278728823E-1,19[&rate=6.225870625756765E-4]:5.90184037266E-1)[&rate=6.225870625756765E-4]:2.087420629826E-1,((107[&rate=6.225870625756765E-4]:4.468070147291E-1,(108[&rate=6.225870625756765E-4]:3.79826870454E-1,(109[&rate=6.225870625756765E-4]:2.604924539308E-1,114[&rate=6.225870625756765E-4]:1.810403991363E-1)[&rate=6.225870625756765E-4]:1.412522247423E-1)[&rate=6.225870625756765E-4]:6.424041824769E-2)[&rate=6.225870625756765E-4]:2.205560301684E-1,115[&rate=6.225870625756765E-4]:6.070890722946E-1)[&rate=6.225870625756765E-4]:7.128908274844E-2)[&rate=6.225870625756765E-4]:2.569538374382E-1)[&rate=6.225870625756765E-4]:1.324292266606E-1,((113[&rate=6.225870625756765E-4]:6.917934725338E-1,((110[&rate=6.225870625756765E-4]:5.475804186193E-1,105[&rate=6.225870625756765E-4]:5.256626104002E-1)[&rate=6.225870625756765E-4]:7.12287094951E-2,117[&rate=6.225870625756765E-4]:6.270283061967E-1)[&rate=6.225870625756765E-4]:6.750489236465E-2)[&rate=6.225870625756765E-4]:4.018694196324E-2,(9[&rate=6.225870625756765E-4]:6.842727878111E-1,((112[&rate=6.225870625756765E-4]:5.741716114064E-1,(17[&rate=6.225870625756765E-4]:5.419923704607E-1,14[&rate=6.225870625756765E-4]:5.03636206077E-1)[&rate=6.225870625756765E-4]:7.053540532938E-2)[&rate=6.225870625756765E-4]:3.080851676012E-2,(4[&rate=6.225870625756765E-4]:1.189153390882E-1,30[&rate=6.225870625756765E-4]:2.915180788142E-1)[&rate=6.225870625756765E-4]:4.285305425032E-1)[&rate=6.225870625756765E-4]:8.751183772663E-2)[&rate=6.225870625756765E-4]:3.948844860389E-2)[&rate=6.225870625756765E-4]:4.179725854667E-1)[&rate=6.225870625756765E-4]:2.815291572561E-1,((144[&rate=6.225870625756765E-4]:2.455241695887E-1,(145[&rate=6.225870625756765E-4]:1.076435192573E-1,141[&rate=6.225870625756765E-4]:1.049037932298E-1)[&rate=6.225870625756765E-4]:1.433601023863E-1)[&rate=6.225870625756765E-4]:1.393642650705E-1,142[&rate=6.225870625756765E-4]:3.903678867142E-1)[&rate=6.225870625756765E-4]:1.213717010232E0)[&rate=6.225870625756765E-4]:3.601133022664E-2,((((23[&rate=6.225870625756765E-4]:7.247245089094E-1,(25[&rate=6.225870625756765E-4]:6.265314261095E-1,20[&rate=6.225870625756765E-4]:6.073533439178E-1)[&rate=6.225870625756765E-4]:1.091519869096E-1)[&rate=6.225870625756765E-4]:1.016560047952E-1,(140[&rate=6.225870625756765E-4]:6.329220952133E-1,11[&rate=6.225870625756765E-4]:6.52100177405E-1)[&rate=6.225870625756765E-4]:8.93488294504E-2)[&rate=6.225870625756765E-4]:4.505897377925E-1,102[&rate=6.225870625756765E-4]:1.262853199904E-1)[&rate=6.225870625756765E-4]:1.834146771381E-1,(24[&rate=6.225870625756765E-4]:9.667559146243E-1,(1[&rate=6.225870625756765E-4]:2.880132093061E-2,(21[&rate=6.225870625756765E-4]:7.115313734653E-1,28[&rate=6.225870625756765E-4]:7.361889077118E-1)[&rate=6.225870625756765E-4]:7.891378308177E-2)[&rate=6.225870625756765E-4]:1.571326758854E-1)[&rate=6.225870625756765E-4]:5.045879181206E-1)[&rate=6.225870625756765E-4]:8.382088757835E-2)[&rate=6.225870625756765E-4]:2.427773803255E-1)[&rate=6.225870625756765E-4]:5.290716627109E-1)[&rate=6.225870625756765E-4]:4.732870304023E-1,((98[&rate=6.225870625756765E-4]:6.07154558821E-1,((99[&rate=6.225870625756765E-4]:5.115501093136E-1,96[&rate=6.225870625756765E-4]:4.760309836308E-1)[&rate=6.225870625756765E-4]:1.020533914154E-1,(95[&rate=6.225870625756765E-4]:5.658641044095E-1,(100[&rate=6.225870625756765E-4]:3.67783006637E-1,94[&rate=6.225870625756765E-4]:3.67783006637E-1)[&rate=6.225870625756765E-4]:1.133816442204E-1)[&rate=6.225870625756765E-4]:3.681043457108E-2)[&rate=6.225870625756765E-4]:1.540898158917E-2)[&rate=6.225870625756765E-4]:9.599787627053E-2,(40[&rate=6.225870625756765E-4]:5.694027955521E-1,(97[&rate=6.225870625756765E-4]:4.425967020623E-1,(39[&rate=6.225870625756765E-4]:2.795012664903E-1,(2[&rate=6.225870625756765E-4]:9.819660633758E-1,(((22[&rate=6.225870625756765E-4]:3.321236701222E-1,27[&rate=6.225870625756765E-4]:3.485620262866E-1)[&rate=6.225870625756765E-4]:3.603815462318E-1,((7[&rate=6.225870625756765E-4]:2.032006237849E-1,8[&rate=6.225870625756765E-4]:2.032006237849E-1)[&rate=6.225870625756765E-4]:2.526503164474E-1,26[&rate=6.225870625756765E-4]:5.627002553009E-1)[&rate=6.225870625756765E-4]:1.407638651628E-1)[&rate=6.225870625756765E-4]:3.086432983963E-2,31[&rate=6.225870625756765E-4]:7.781640667417E-1)[&rate=6.225870625756765E-4]:4.311992569081E-1)[&rate=6.225870625756765E-4]:1.254261005944E0)[&rate=6.225870625756765E-4]:2.341336869382E-1)[&rate=6.225870625756765E-4]:5.576784212365E-2)[&rate=6.225870625756765E-4]:5.334338993112E-3)[&rate=6.225870625756765E-4]:8.527621255157E-2)[&rate=6.225870625756765E-4]:2.660522429486E-2)[&rate=6.225870625756765E-4]:1.61431441914E-1,38[&rate=6.225870625756765E-4]:7.797440023766E-1)[&rate=6.225870625756765E-4]:5.600743935209E-1)[&rate=6.225870625756765E-4]:1.398192177033E-1,34[&rate=6.225870625756765E-4]:1.425846845526E-2)[&rate=6.225870625756765E-4]:3.764234497282E-2)[&rate=6.225870625756765E-4]:9.623399352865E-2);
tree STATE_48780000 [&joint=-20962.65141383997,lnP=-20962.65141383997] = [&R] (33[&rate=5.770051564660361E-4]:1.425227208536E-1,(((((53[&rate=5.770051564660361E-4]:7.553163491325E-1,((((((71[&rate=5.770051564660361E-4]:2.165710081519E-1,77[&rate=5.770051564660361E-4]:2.79584706782E-1)[&rate=5.770051564660361E-4]:3.06054938959E-1,(73[&rate=5.770051564660361E-4]:5.011339170137E-1,(79[&rate=5.770051564660361E-4]:2.342578085926E-1,((72[&rate=5.770051564660361E-4]:1.841538323349E-1,82[&rate=5.770051564660361E-4]:2.142908186363E-1)[&rate=5.770051564660361E-4]:2.030936659294E-2,78[&rate=5.770051564660361E-4]:2.263810071472E-1)[&rate=5.770051564660361E-4]:7.876801445431E-3)[&rate=5.770051564660361E-4]:2.257802180103E-1)[&rate=5.770051564660361E-4]:8.998518078204E-2)[&rate=5.770051564660361E-4]:6.351320657578E-3,(81[&rate=5.770051564660361E-4]:2.237694877416E-1,80[&rate=5.770051564660361E-4]:2.237694877416E-1)[&rate=5.770051564660361E-4]:3.243858622186E-1)[&rate=5.770051564660361E-4]:9.599818334862E-2,((74[&rate=5.770051564660361E-4]:3.071148122398E-1,(76[&rate=5.770051564660361E-4]:3.04860135422E-1,70[&rate=5.770051564660361E-4]:2.665039710386E-1)[&rate=5.770051564660361E-4]:2.254676817757E-3)[&rate=5.770051564660361E-4]:3.16411952627E-1,75[&rate=5.770051564660361E-4]:6.235267648668E-1)[&rate=5.770051564660361E-4]:6.994183693518E-2)[&rate=5.770051564660361E-4]:7.897610509052E-1,((137[&rate=5.770051564660361E-4]:6.938230178167E-1,134[&rate=5.770051564660361E-4]:6.225901411045E-1)[&rate=5.770051564660361E-4]:4.94319344177E-3,133[&rate=5.770051564660361E-4]:6.576703208474E-1)[&rate=5.770051564660361E-4]:8.611757702158E-1)[&rate=5.770051564660361E-4]:1.248780401632E-2,(((29[&rate=5.770051564660361E-4]:5.250180395044E-1,(5[&rate=5.770051564660361E-4]:1.175941060223E-1,12[&rate=5.770051564660361E-4]:1.559502704057E-1)[&rate=5.770051564660361E-4]:2.622184540301E-1)[&rate=5.770051564660361E-4]:3.51277998948E-1,103[&rate=5.770051564660361E-4]:6.434193261236E-1)[&rate=5.770051564660361E-4]:1.588503854134E0,52[&rate=5.770051564660361E-4]:5.676294456965E-1)[&rate=5.770051564660361E-4]:1.898216737262E-1)[&rate=5.770051564660361E-4]:6.061951021185E-3)[&rate=5.770051564660361E-4]:7.856665549991E-2,125[&rate=5.770051564660361E-4]:6.235004909712E-1)[&rate=5.770051564660361E-4]:6.150255882654E-1,((((54[&rate=5.770051564660361E-4]:2.968899750305E-1,(58[&rate=5.770051564660361E-4]:3.099445222365E-1,(37[&rate=5.770051564660361E-4]:3.228783621464E-1,59[&rate=5.770051564660361E-4]:2.846269960262E-1)[&rate=5.770051564660361E-4]:6.191843150178E-3)[&rate=5.770051564660361E-4]:4.432250197436E-2)[&rate=5.770051564660361E-4]:9.374585896498E-3,(56[&rate=5.770051564660361E-4]:2.816062928743E-1,55[&rate=5.770051564660361E-4]:2.816062928743E-1)[&rate=5.770051564660361E-4]:5.471291286129E-2)[&rate=5.770051564660361E-4]:2.549810153436E-2,57[&rate=5.770051564660361E-4]:3.727462690187E-1)[&rate=5.770051564660361E-4]:2.416787370523E-1,68[&rate=5.770051564660361E-4]:5.62512437765E-1)[&rate=5.770051564660361E-4]:5.093469748049E-1)[&rate=5.770051564660361E-4]:3.985746438353E-1,(((((121[&rate=5.770051564660361E-4]:1.82717475328E0,127[&rate=5.770051564660361E-4]:2.268270643691E0)[&rate=5.770051564660361E-4]:4.319767720974E-1,(35[&rate=5.770051564660361E-4]:1.108862181374E-1,36[&rate=5.770051564660361E-4]:1.574615606031E-1)[&rate=5.770051564660361E-4]:2.223790997975E-2)[&rate=5.770051564660361E-4]:1.481162041985E-1,((((65[&rate=5.770051564660361E-4]:1.243032482655E-1,(60[&rate=5.770051564660361E-4]:1.224099848324E-1,(62[&rate=5.770051564660361E-4]:2.623175341755E-1,64[&rate=5.770051564660361E-4]:2.212216437644E-1)[&rate=5.770051564660361E-4]:5.187327257464E-2)[&rate=5.770051564660361E-4]:1.893263433136E-3)[&rate=5.770051564660361E-4]:2.621106439731E-1,(61[&rate=5.770051564660361E-4]:2.952222804534E-1,63[&rate=5.770051564660361E-4]:2.541263900423E-1)[&rate=5.770051564660361E-4]:2.82972433703E-1)[&rate=5.770051564660361E-4]:8.105987413807E-1,(128[&rate=5.770051564660361E-4]:1.148915294671E0,((((131[&rate=5.770051564660361E-4]:1.288299198044E-1,130[&rate=5.770051564660361E-4]:1.260901937771E-1)[&rate=5.770051564660361E-4]:1.607878341927E-2,(132[&rate=5.770051564660361E-4]:1.298282362689E-1,129[&rate=5.770051564660361E-4]:1.270885102415E-1)[&rate=5.770051564660361E-4]:1.508046695481E-2)[&rate=5.770051564660361E-4]:3.473740160481E-1,69[&rate=5.770051564660361E-4]:6.37488198724E-1)[&rate=5.770051564660361E-4]:8.094461252562E-2,118[&rate=5.770051564660361E-4]:7.074739071399E-1)[&rate=5.770051564660361E-4]:5.811674149285E-1)[&rate=5.770051564660361E-4]:1.001521334687E-1)[&rate=5.770051564660361E-4]:4.017400123305E-1,(((43[&rate=5.770051564660361E-4]:5.467283777007E-1,(46[&rate=5.770051564660361E-4]:5.168030443919E-1,(41[&rate=5.770051564660361E-4]:4.434301494135E-1,(42[&rate=5.770051564660361E-4]:4.325142047489E-1,48[&rate=5.770051564660361E-4]:4.707655708691E-1)[&rate=5.770051564660361E-4]:1.638042553888E-2)[&rate=5.770051564660361E-4]:1.872808623543E-2)[&rate=5.770051564660361E-4]:2.992533330878E-2)[&rate=5.770051564660361E-4]:6.15950489822E-2,((44[&rate=5.770051564660361E-4]:4.810290739585E-1,(50[&rate=5.770051564660361E-4]:4.246642702387E-1,49[&rate=5.770051564660361E-4]:4.246642702387E-1)[&rate=5.770051564660361E-4]:2.904239934829E-2)[&rate=5.770051564660361E-4]:1.15194893876E-1,51[&rate=5.770051564660361E-4]:5.743660443372E-1)[&rate=5.770051564660361E-4]:6.634977974197E-3)[&rate=5.770051564660361E-4]:2.898432736825E-2,(47[&rate=5.770051564660361E-4]:3.897563440734E-1,45[&rate=5.770051564660361E-4]:3.815596227621E-1)[&rate=5.770051564660361E-4]:2.475514099777E-1)[&rate=5.770051564660361E-4]:2.483001954392E-1)[&rate=5.770051564660361E-4]:1.59200015133E-1)[&rate=5.770051564660361E-4]:1.774955095227E-1,(((146[&rate=5.770051564660361E-4]:6.343943440049E-1,((147[&rate=5.770051564660361E-4]:4.287991486462E-1,(97[&rate=5.770051564660361E-4]:2.823692200087E-1,(39[&rate=5.770051564660361E-4]:2.880258117373E-1,(101[&rate=5.770051564660361E-4]:7.086991380149E-1,((((87[&rate=5.770051564660361E-4]:1.169333931129E-1,((85[&rate=5.770051564660361E-4]:9.13471324192E-2,(84[&rate=5.770051564660361E-4]:3.638531152047E-2,(86[&rate=5.770051564660361E-4]:1.74931797656E-2,93[&rate=5.770051564660361E-4]:3.119180990261E-2)[&rate=5.770051564660361E-4]:1.889213175487E-2)[&rate=5.770051564660361E-4]:5.496182089873E-2)[&rate=5.770051564660361E-4]:1.963577370397E-2,(92[&rate=5.770051564660361E-4]:8.948977818989E-2,(91[&rate=5.770051564660361E-4]:5.170652785243E-2,90[&rate=5.770051564660361E-4]:5.170652785243E-2)[&rate=5.770051564660361E-4]:3.778325033746E-2)[&rate=5.770051564660361E-4]:3.51917580703E-2)[&rate=5.770051564660361E-4]:5.950486989761E-3)[&rate=5.770051564660361E-4]:1.59507971696E-2,((89[&rate=5.770051564660361E-4]:5.393852083795E-2,88[&rate=5.770051564660361E-4]:4.023989070093E-2)[&rate=5.770051564660361E-4]:4.224805614759E-2,83[&rate=5.770051564660361E-4]:8.248794684852E-2)[&rate=5.770051564660361E-4]:5.0396243434E-2)[&rate=5.770051564660361E-4]:1.32504450084E0,(((10[&rate=5.770051564660361E-4]:3.823196498008E-1,15[&rate=5.770051564660361E-4]:4.206758141843E-1)[&rate=5.770051564660361E-4]:1.58509112749E-1,(18[&rate=5.770051564660361E-4]:4.424466874773E-1,6[&rate=5.770051564660361E-4]:3.794329888472E-1)[&rate=5.770051564660361E-4]:1.449574175383E-1)[&rate=5.770051564660361E-4]:3.403708801768E-1,3[&rate=5.770051564660361E-4]:8.127064920417E-1)[&rate=5.770051564660361E-4]:1.054961716833E-1)[&rate=5.770051564660361E-4]:5.902933739202E-1,((102[&rate=5.770051564660361E-4]:1.577712997661E-1,(((11[&rate=5.770051564660361E-4]:3.846252463988E-1,140[&rate=5.770051564660361E-4]:3.654471642071E-1)[&rate=5.770051564660361E-4]:1.782692453394E-1,((20[&rate=5.770051564660361E-4]:1.990872368905E-1,25[&rate=5.770051564660361E-4]:2.182653190823E-1)[&rate=5.770051564660361E-4]:2.748659114641E-1,23[&rate=5.770051564660361E-4]:4.821723264367E-1)[&rate=5.770051564660361E-4]:1.656536721508E-1)[&rate=5.770051564660361E-4]:3.857723620215E-1,(24[&rate=5.770051564660361E-4]:8.789423871923E-1,(1[&rate=5.770051564660361E-4]:1.689275037936E-2,(21[&rate=5.770051564660361E-4]:6.166353219699E-1,28[&rate=5.770051564660361E-4]:6.412928562163E-1)[&rate=5.770051564660361E-4]:1.61901264026E-1)[&rate=5.770051564660361E-4]:8.122771900472E-2)[&rate=5.770051564660361E-4]:1.656148775263E-1)[&rate=5.770051564660361E-4]:2.748578706638E-1)[&rate=5.770051564660361E-4]:1.709155124158E-1,(((141[&rate=5.770051564660361E-4]:5.839240707781E-1,(145[&rate=5.770051564660361E-4]:4.655965877566E-1,144[&rate=5.770051564660361E-4]:4.601171357017E-1)[&rate=5.770051564660361E-4]:1.21067209049E-1)[&rate=5.770051564660361E-4]:1.599940248421E-1,142[&rate=5.770051564660361E-4]:7.466578216477E-1)[&rate=5.770051564660361E-4]:7.647737509151E-1,(((113[&rate=5.770051564660361E-4]:6.250230978748E-1,((4[&rate=5.770051564660361E-4]:3.499018236296E-1,30[&rate=5.770051564660361E-4]:5.225045633556E-1)[&rate=5.770051564660361E-4]:2.050107701217E-1,(112[&rate=5.770051564660361E-4]:5.944772491358E-1,9[&rate=5.770051564660361E-4]:5.862580710538E-1)[&rate=5.770051564660361E-4]:1.796959119064E-2)[&rate=5.770051564660361E-4]:1.257625754832E-2)[&rate=5.770051564660361E-4]:1.827201709341E-1,((105[&rate=5.770051564660361E-4]:3.980817999915E-1,(117[&rate=5.770051564660361E-4]:3.983618095556E-1,110[&rate=5.770051564660361E-4]:3.901426314733E-1)[&rate=5.770051564660361E-4]:2.985697673728E-2)[&rate=5.770051564660361E-4]:3.59590285806E-1,(17[&rate=5.770051564660361E-4]:6.532751943355E-1,14[&rate=5.770051564660361E-4]:6.149190299518E-1)[&rate=5.770051564660361E-4]:1.701503161195E-1)[&rate=5.770051564660361E-4]:2.267392273763E-2)[&rate=5.770051564660361E-4]:5.114049587005E-1,(((116[&rate=5.770051564660361E-4]:4.882443818156E-1,(139[&rate=5.770051564660361E-4]:5.303664216815E-1,((111[&rate=5.770051564660361E-4]:2.722582325645E-2,106[&rate=5.770051564660361E-4]:1.078746709208E-2)[&rate=5.770051564660361E-4]:2.863648491103E-1,104[&rate=5.770051564660361E-4]:2.971523162024E-1)[&rate=5.770051564660361E-4]:4.143328356139E-2)[&rate=5.770051564660361E-4]:2.099327546546E-1)[&rate=5.770051564660361E-4]:2.725767874865E-1,(148[&rate=5.770051564660361E-4]:3.56975740185E-1,143[&rate=5.770051564660361E-4]:3.542360141576E-1)[&rate=5.770051564660361E-4]:4.422015935008E-1)[&rate=5.770051564660361E-4]:7.799376744196E-2,(((13[&rate=5.770051564660361E-4]:4.070192278007E-1,19[&rate=5.770051564660361E-4]:4.453753921844E-1)[&rate=5.770051564660361E-4]:2.035374579173E-1,115[&rate=5.770051564660361E-4]:5.283649048962E-1)[&rate=5.770051564660361E-4]:1.35117315697E-1,((114[&rate=5.770051564660361E-4]:4.785241185242E-1,(107[&rate=5.770051564660361E-4]:4.215241633217E-1,109[&rate=5.770051564660361E-4]:4.407022455135E-1)[&rate=5.770051564660361E-4]:1.172739278053E-1)[&rate=5.770051564660361E-4]:3.141864922358E-2,108[&rate=5.770051564660361E-4]:5.674770143232E-1)[&rate=5.770051564660361E-4]:1.535394528454E-1)[&rate=5.770051564660361E-4]:1.753327161509E-1)[&rate=5.770051564660361E-4]:3.981415099435E-1)[&rate=5.770051564660361E-4]:1.968060532722E-2)[&rate=5.770051564660361E-4]:6.383058208477E-2)[&rate=5.770051564660361E-4]:1.825489514907E-1)[&rate=5.770051564660361E-4]:2.029428263973E-1)[&rate=5.770051564660361E-4]:5.524908327162E-1)[&rate=5.770051564660361E-4]:6.538165963759E-2)[&rate=5.770051564660361E-4]:1.801462809096E-2)[&rate=5.770051564660361E-4]:1.245653791594E-1,(40[&rate=5.770051564660361E-4]:4.891852886602E-1,(16[&rate=5.770051564660361E-4]:2.500481554738E0,((2[&rate=5.770051564660361E-4]:4.846789919981E-1,(31[&rate=5.770051564660361E-4]:6.807803067845E-1,(22[&rate=5.770051564660361E-4]:4.663909073518E-1,27[&rate=5.770051564660361E-4]:4.828292635162E-1)[&rate=5.770051564660361E-4]:1.595948788846E-1)[&rate=5.770051564660361E-4]:3.129594548773E-2)[&rate=5.770051564660361E-4]:2.518291017364E-1,((7[&rate=5.770051564660361E-4]:3.743106548267E-1,8[&rate=5.770051564660361E-4]:3.743106548267E-1)[&rate=5.770051564660361E-4]:2.000933668659E-1,26[&rate=5.770051564660361E-4]:6.812533367611E-1)[&rate=5.770051564660361E-4]:2.388164008091E-1)[&rate=5.770051564660361E-4]:1.635206337716E0)[&rate=5.770051564660361E-4]:7.41966600392E-2)[&rate=5.770051564660361E-4]:6.802189965045E-3)[&rate=5.770051564660361E-4]:1.818828614476E-2)[&rate=5.770051564660361E-4]:6.787621452454E-2,((95[&rate=5.770051564660361E-4]:5.720731012283E-1,(100[&rate=5.770051564660361E-4]:2.566763581185E-1,94[&rate=5.770051564660361E-4]:2.566763581185E-1)[&rate=5.770051564660361E-4]:2.306972895578E-1)[&rate=5.770051564660361E-4]:1.024800687737E-1,(98[&rate=5.770051564660361E-4]:5.157851697192E-1,(99[&rate=5.770051564660361E-4]:5.0687869255E-1,96[&rate=5.770051564660361E-4]:4.713595668671E-1)[&rate=5.770051564660361E-4]:3.076440066648E-2)[&rate=5.770051564660361E-4]:1.478390385341E-1)[&rate=5.770051564660361E-4]:4.684307158754E-2)[&rate=5.770051564660361E-4]:3.072368448334E-1,38[&rate=5.770051564660361E-4]:8.209828131989E-1)[&rate=5.770051564660361E-4]:2.401184751548E-1)[&rate=5.770051564660361E-4]:4.369968040882E-1,32[&rate=5.770051564660361E-4]:1.080113907733E-2)[&rate=5.770051564660361E-4]:2.698077270638E-2)[&rate=5.770051564660361E-4]:1.204257679911E-2,(((66[&rate=5.770051564660361E-4]:3.515733590822E-1,(((122[&rate=5.770051564660361E-4]:1.816909032595E-1,124[&rate=5.770051564660361E-4]:1.789586628224E-1)[&rate=5.770051564660361E-4]:6.153916629223E-2,123[&rate=5.770051564660361E-4]:2.432300695517E-1)[&rate=5.770051564660361E-4]:4.403767186242E-1,67[&rate=5.770051564660361E-4]:1.823342378353E-1)[&rate=5.770051564660361E-4]:1.692391212469E-1)[&rate=5.770051564660361E-4]:1.05588044983E-1,(126[&rate=5.770051564660361E-4]:1.101176835152E0,((((138[&rate=5.770051564660361E-4]:1.809714738484E-1,136[&rate=5.770051564660361E-4]:4.946462453322E-2)[&rate=5.770051564660361E-4]:3.127991318802E-1,135[&rate=5.770051564660361E-4]:2.937706057286E-1)[&rate=5.770051564660361E-4]:2.341948514137E-1,119[&rate=5.770051564660361E-4]:8.759106626217E-1)[&rate=5.770051564660361E-4]:1.186201088394E-1,120[&rate=5.770051564660361E-4]:8.986403605022E-1)[&rate=5.770051564660361E-4]:8.923485863349E-1)[&rate=5.770051564660361E-4]:6.03158758598E-1)[&rate=5.770051564660361E-4]:4.181633225529E-1,34[&rate=5.770051564660361E-4]:1.231102798798E-2)[&rate=5.770051564660361E-4]:5.943126881393E-2)[&rate=5.770051564660361E-4]:8.721878021607E-2);
tree STATE_48870000 [&joint=-20952.782582629712,lnP=-20952.782582629712] = [&R] (((32[&rate=6.02086046599524E-4]:4.909169169018E-3,((34[&rate=6.02086046599524E-4]:1.064941497222E-2,(((124[&rate=6.02086046599524E-4]:3.04465098843E-1,(122[&rate=6.02086046599524E-4]:2.628948454277E-1,123[&rate=6.02086046599524E-4]:2.628948454277E-1)[&rate=6.02086046599524E-4]:4.43024938524E-2)[&rate=6.02086046599524E-4]:5.145555887581E-1,67[&rate=6.02086046599524E-4]:3.204803776976E-1)[&rate=6.02086046599524E-4]:1.695253323372E-1,((66[&rate=6.02086046599524E-4]:2.992928911761E-1,(119[&rate=6.02086046599524E-4]:1.711745817113E0,(120[&rate=6.02086046599524E-4]:8.539093166457E-1,((138[&rate=6.02086046599524E-4]:3.805487044245E-1,136[&rate=6.02086046599524E-4]:2.490418551093E-1)[&rate=6.02086046599524E-4]:2.736144417165E-1,135[&rate=6.02086046599524E-4]:4.54163146141E-1)[&rate=6.02086046599524E-4]:1.476913759842E-1)[&rate=6.02086046599524E-4]:7.619460895082E-1)[&rate=6.02086046599524E-4]:6.204237863921E-1)[&rate=6.02086046599524E-4]:8.871468400367E-4,126[&rate=6.02086046599524E-4]:1.547354227701E0)[&rate=6.02086046599524E-4]:1.898256720187E-1)[&rate=6.02086046599524E-4]:3.836574035675E-1)[&rate=6.02086046599524E-4]:5.621446233048E-3,(((36[&rate=6.02086046599524E-4]:3.706584243605E-1,((((62[&rate=6.02086046599524E-4]:3.949732728159E-1,(60[&rate=6.02086046599524E-4]:1.718134506044E-1,(65[&rate=6.02086046599524E-4]:1.528136742881E-1,64[&rate=6.02086046599524E-4]:3.034986057948E-1)[&rate=6.02086046599524E-4]:1.899977631625E-2)[&rate=6.02086046599524E-4]:3.137900029376E-2)[&rate=6.02086046599524E-4]:2.477413889137E-1,(61[&rate=6.02086046599524E-4]:1.392354717177E-1,63[&rate=6.02086046599524E-4]:9.813958130666E-2)[&rate=6.02086046599524E-4]:5.034791900119E-1)[&rate=6.02086046599524E-4]:7.58736408044E-1,(128[&rate=6.02086046599524E-4]:9.619167074324E-1,(118[&rate=6.02086046599524E-4]:7.221308199075E-1,(((132[&rate=6.02086046599524E-4]:6.538849661362E-2,(129[&rate=6.02086046599524E-4]:5.263925193485E-2,130[&rate=6.02086046599524E-4]:5.263925193485E-2)[&rate=6.02086046599524E-4]:1.000951865142E-2)[&rate=6.02086046599524E-4]:1.618462606496E-1,131[&rate=6.02086046599524E-4]:2.272347572633E-1)[&rate=6.02086046599524E-4]:3.568665082475E-1,69[&rate=6.02086046599524E-4]:7.293067449629E-1)[&rate=6.02086046599524E-4]:3.782979054214E-3)[&rate=6.02086046599524E-4]:3.795119149222E-1)[&rate=6.02086046599524E-4]:2.998083349439E-1)[&rate=6.02086046599524E-4]:5.420649196499E-1,((((43[&rate=6.02086046599524E-4]:6.212184429179E-1,(46[&rate=6.02086046599524E-4]:5.864324662401E-1,(48[&rate=6.02086046599524E-4]:3.860740991013E-1,(42[&rate=6.02086046599524E-4]:3.380617780267E-1,41[&rate=6.02086046599524E-4]:3.325972971525E-1)[&rate=6.02086046599524E-4]:9.760954954364E-3)[&rate=6.02086046599524E-4]:1.894294053903E-1)[&rate=6.02086046599524E-4]:3.478597667782E-2)[&rate=6.02086046599524E-4]:4.848882190395E-2,(50[&rate=6.02086046599524E-4]:3.476876934764E-1,49[&rate=6.02086046599524E-4]:3.476876934764E-1)[&rate=6.02086046599524E-4]:2.892326860997E-1)[&rate=6.02086046599524E-4]:8.183823888666E-2,((44[&rate=6.02086046599524E-4]:6.444366935484E-2,47[&rate=6.02086046599524E-4]:6.990815022909E-2)[&rate=6.02086046599524E-4]:3.813390260477E-1,51[&rate=6.02086046599524E-4]:4.239247719053E-1)[&rate=6.02086046599524E-4]:3.002983274317E-1)[&rate=6.02086046599524E-4]:1.35683550931E-1,45[&rate=6.02086046599524E-4]:8.790323333281E-1)[&rate=6.02086046599524E-4]:1.513614164069E-1)[&rate=6.02086046599524E-4]:4.906024315613E-2)[&rate=6.02086046599524E-4]:7.10142994736E-2,(121[&rate=6.02086046599524E-4]:2.442617149931E0,(35[&rate=6.02086046599524E-4]:4.813856834379E-2,127[&rate=6.02086046599524E-4]:2.615261856015E0)[&rate=6.02086046599524E-4]:2.684511843271E-1)[&rate=6.02086046599524E-4]:7.850762869744E-2)[&rate=6.02086046599524E-4]:2.477956286186E-1,((((((40[&rate=6.02086046599524E-4]:4.540568075766E-1,16[&rate=6.02086046599524E-4]:2.539549733694E0)[&rate=6.02086046599524E-4]:5.372297888025E-2,146[&rate=6.02086046599524E-4]:6.279983656918E-1)[&rate=6.02086046599524E-4]:5.655895513238E-2,((((101[&rate=6.02086046599524E-4]:6.207704533302E-1,((((10[&rate=6.02086046599524E-4]:3.929727801223E-1,15[&rate=6.02086046599524E-4]:4.313289445057E-1)[&rate=6.02086046599524E-4]:1.707590967775E-1,((3[&rate=6.02086046599524E-4]:2.543888353078E-1,18[&rate=6.02086046599524E-4]:3.694573284584E-1)[&rate=6.02086046599524E-4]:2.356495141582E-1,6[&rate=6.02086046599524E-4]:5.420931439865E-1)[&rate=6.02086046599524E-4]:5.200376748919E-3)[&rate=6.02086046599524E-4]:3.027086794021E-1,(((93[&rate=6.02086046599524E-4]:3.805377770507E-2,84[&rate=6.02086046599524E-4]:2.435514756806E-2)[&rate=6.02086046599524E-4]:4.426620810423E-2,(92[&rate=6.02086046599524E-4]:3.411758189329E-2,(91[&rate=6.02086046599524E-4]:1.300080768415E-2,90[&rate=6.02086046599524E-4]:1.300080768415E-2)[&rate=6.02086046599524E-4]:2.111677420915E-2)[&rate=6.02086046599524E-4]:4.8202403916E-2)[&rate=6.02086046599524E-4]:1.861588288565E-1,((89[&rate=6.02086046599524E-4]:1.441983858572E-2,88[&rate=6.02086046599524E-4]:7.212084487075E-4)[&rate=6.02086046599524E-4]:2.085631570807E-1,((83[&rate=6.02086046599524E-4]:8.563282136604E-2,(85[&rate=6.02086046599524E-4]:6.602837362896E-2,86[&rate=6.02086046599524E-4]:6.602837362896E-2)[&rate=6.02086046599524E-4]:1.960444773708E-2)[&rate=6.02086046599524E-4]:1.179673091013E-1,87[&rate=6.02086046599524E-4]:2.036001304674E-1)[&rate=6.02086046599524E-4]:5.684235062021E-3)[&rate=6.02086046599524E-4]:4.549581899944E-2)[&rate=6.02086046599524E-4]:1.082893248485E0)[&rate=6.02086046599524E-4]:6.03481097304E-1,(((102[&rate=6.02086046599524E-4]:7.799263790034E-2,(((28[&rate=6.02086046599524E-4]:6.440835665078E-1,21[&rate=6.02086046599524E-4]:6.194260322614E-1)[&rate=6.02086046599524E-4]:2.697545693965E-1,1[&rate=6.02086046599524E-4]:1.275367660414E-1)[&rate=6.02086046599524E-4]:1.138489346511E-1,24[&rate=6.02086046599524E-4]:1.022207618501E0)[&rate=6.02086046599524E-4]:2.17428855016E-1)[&rate=6.02086046599524E-4]:7.110526736732E-2,((11[&rate=6.02086046599524E-4]:3.678169055203E-1,140[&rate=6.02086046599524E-4]:3.486388233285E-1)[&rate=6.02086046599524E-4]:2.797240498277E-1,(23[&rate=6.02086046599524E-4]:6.86328276242E-1,(20[&rate=6.02086046599524E-4]:4.554525094928E-1,25[&rate=6.02086046599524E-4]:4.746305916845E-1)[&rate=6.02086046599524E-4]:2.226565886671E-1)[&rate=6.02086046599524E-4]:4.614418595517E-2)[&rate=6.02086046599524E-4]:5.673103745772E-1)[&rate=6.02086046599524E-4]:3.138888296431E-2,(((((17[&rate=6.02086046599524E-4]:2.403765050586E-1,14[&rate=6.02086046599524E-4]:2.020203406749E-1)[&rate=6.02086046599524E-4]:2.306728647225E-1,(110[&rate=6.02086046599524E-4]:2.957076213074E-1,105[&rate=6.02086046599524E-4]:2.737898130883E-1)[&rate=6.02086046599524E-4]:1.315061320353E-1)[&rate=6.02086046599524E-4]:2.493082306682E-1,((117[&rate=6.02086046599524E-4]:3.262513316423E-1,9[&rate=6.02086046599524E-4]:3.152924275327E-1)[&rate=6.02086046599524E-4]:3.296330397847E-1,(113[&rate=6.02086046599524E-4]:6.224689663701E-1,((4[&rate=6.02086046599524E-4]:2.178290612661E-2,30[&rate=6.02086046599524E-4]:1.943856458526E-1)[&rate=6.02086046599524E-4]:4.809355440432E-1,112[&rate=6.02086046599524E-4]:5.60252696745E-1)[&rate=6.02086046599524E-4]:6.221626962506E-2)[&rate=6.02086046599524E-4]:3.067567902933E-2)[&rate=6.02086046599524E-4]:2.885679066627E-2)[&rate=6.02086046599524E-4]:1.459661447262E-1,(((115[&rate=6.02086046599524E-4]:4.984007460064E-1,(13[&rate=6.02086046599524E-4]:4.061836844587E-1,19[&rate=6.02086046599524E-4]:4.445398488424E-1)[&rate=6.02086046599524E-4]:1.744088423696E-1)[&rate=6.02086046599524E-4]:1.797578775224E-1,(((114[&rate=6.02086046599524E-4]:2.599861289648E-1,107[&rate=6.02086046599524E-4]:3.202601015676E-1)[&rate=6.02086046599524E-4]:3.230448934359E-2,109[&rate=6.02086046599524E-4]:3.717426731029E-1)[&rate=6.02086046599524E-4]:1.027454343643E-1,108[&rate=6.02086046599524E-4]:4.525702992481E-1)[&rate=6.02086046599524E-4]:2.831225708562E-1)[&rate=6.02086046599524E-4]:4.135190836885E-2,(((148[&rate=6.02086046599524E-4]:3.669809920577E-1,143[&rate=6.02086046599524E-4]:3.642412660303E-1)[&rate=6.02086046599524E-4]:2.438901910865E-1,(104[&rate=6.02086046599524E-4]:3.775721527188E-1,(139[&rate=6.02086046599524E-4]:5.48918477947E-1,(106[&rate=6.02086046599524E-4]:6.611881290363E-3,111[&rate=6.02086046599524E-4]:2.305023745474E-2)[&rate=6.02086046599524E-4]:3.505257747389E-1)[&rate=6.02086046599524E-4]:2.043449668958E-2)[&rate=6.02086046599524E-4]:2.552168386445E-1)[&rate=6.02086046599524E-4]:2.299497917297E-3,116[&rate=6.02086046599524E-4]:5.748145166778E-1)[&rate=6.02086046599524E-4]:1.446960152199E-1)[&rate=6.02086046599524E-4]:2.626526807233E-2)[&rate=6.02086046599524E-4]:3.864891864599E-1,((141[&rate=6.02086046599524E-4]:1.147931155312E-1,(145[&rate=6.02086046599524E-4]:7.685573342621E-2,144[&rate=6.02086046599524E-4]:7.137628137127E-2)[&rate=6.02086046599524E-4]:4.06771081326E-2)[&rate=6.02086046599524E-4]:1.446728292091E-1,142[&rate=6.02086046599524E-4]:2.622056707679E-1)[&rate=6.02086046599524E-4]:1.12485383621E0)[&rate=6.02086046599524E-4]:4.000262371972E-2)[&rate=6.02086046599524E-4]:2.236814407164E-1)[&rate=6.02086046599524E-4]:2.220816764367E-1)[&rate=6.02086046599524E-4]:6.707731339301E-1,97[&rate=6.02086046599524E-4]:2.473411769003E-1)[&rate=6.02086046599524E-4]:1.80721658982E-1,((22[&rate=6.02086046599524E-4]:4.433249256372E-1,27[&rate=6.02086046599524E-4]:4.597632818016E-1)[&rate=6.02086046599524E-4]:4.63739209903E-1,((2[&rate=6.02086046599524E-4]:5.61854409655E-1,31[&rate=6.02086046599524E-4]:7.892516699291E-1)[&rate=6.02086046599524E-4]:1.06217349438E-1,((7[&rate=6.02086046599524E-4]:3.650660511309E-1,8[&rate=6.02086046599524E-4]:3.650660511309E-1)[&rate=6.02086046599524E-4]:1.823007272567E-1,26[&rate=6.02086046599524E-4]:6.542160934561E-1)[&rate=6.02086046599524E-4]:1.974173094726E-1)[&rate=6.02086046599524E-4]:6.638963672122E-2)[&rate=6.02086046599524E-4]:1.721365494264E0)[&rate=6.02086046599524E-4]:4.662265611E-2,147[&rate=6.02086046599524E-4]:6.031007925388E-1)[&rate=6.02086046599524E-4]:1.861499823079E-2)[&rate=6.02086046599524E-4]:5.270584523978E-2,((95[&rate=6.02086046599524E-4]:5.348444392424E-1,(100[&rate=6.02086046599524E-4]:1.128408131436E-1,94[&rate=6.02086046599524E-4]:1.128408131436E-1)[&rate=6.02086046599524E-4]:3.373041725468E-1)[&rate=6.02086046599524E-4]:1.369673997709E-1,(98[&rate=6.02086046599524E-4]:5.917028352191E-1,(96[&rate=6.02086046599524E-4]:3.765164771951E-1,99[&rate=6.02086046599524E-4]:4.120356028779E-1)[&rate=6.02086046599524E-4]:2.015251558384E-1)[&rate=6.02086046599524E-4]:6.918004204548E-2)[&rate=6.02086046599524E-4]:8.457701011072E-2)[&rate=6.02086046599524E-4]:7.953658023551E-2,39[&rate=6.02086046599524E-4]:6.965811670645E-1)[&rate=6.02086046599524E-4]:1.050120720525E-1,38[&rate=6.02086046599524E-4]:7.33287228188E-1)[&rate=6.02086046599524E-4]:5.119712283144E-1)[&rate=6.02086046599524E-4]:2.363915498484E-1)[&rate=6.02086046599524E-4]:1.055611618284E-2)[&rate=6.02086046599524E-4]:2.381679529158E-2,(((((133[&rate=6.02086046599524E-4]:4.176474979279E-1,137[&rate=6.02086046599524E-4]:4.58743388339E-1)[&rate=6.02086046599524E-4]:2.847093581961E-1,134[&rate=6.02086046599524E-4]:6.722198698229E-1)[&rate=6.02086046599524E-4]:8.77535219731E-1,(((((((81[&rate=6.02086046599524E-4]:5.955702659173E-2,80[&rate=6.02086046599524E-4]:5.955702659173E-2)[&rate=6.02086046599524E-4]:2.090081220994E-1,(71[&rate=6.02086046599524E-4]:2.180083509622E-1,((82[&rate=6.02086046599524E-4]:1.818251268192E-1,(72[&rate=6.02086046599524E-4]:3.748674395099E-2,78[&rate=6.02086046599524E-4]:5.940455217031E-2)[&rate=6.02086046599524E-4]:1.142013965669E-1)[&rate=6.02086046599524E-4]:2.514180229003E-2,79[&rate=6.02086046599524E-4]:1.987477510272E-1)[&rate=6.02086046599524E-4]:4.665786020901E-2)[&rate=6.02086046599524E-4]:3.137871553725E-2)[&rate=6.02086046599524E-4]:4.008037900087E-2,(73[&rate=6.02086046599524E-4]:2.191808082182E-1,77[&rate=6.02086046599524E-4]:2.137013561635E-1)[&rate=6.02086046599524E-4]:1.38779787967E-1)[&rate=6.02086046599524E-4]:3.031562329779E-1,(((70[&rate=6.02086046599524E-4]:3.184791639519E-1,76[&rate=6.02086046599524E-4]:3.568353283353E-1)[&rate=6.02086046599524E-4]:1.772798767192E-2,74[&rate=6.02086046599524E-4]:3.745633160073E-1)[&rate=6.02086046599524E-4]:1.207115780061E-1,75[&rate=6.02086046599524E-4]:4.952748940133E-1)[&rate=6.02086046599524E-4]:1.658419351496E-1)[&rate=6.02086046599524E-4]:6.382438119443E-1,53[&rate=6.02086046599524E-4]:5.528975824951E-1)[&rate=6.02086046599524E-4]:1.898659520881E-1,((29[&rate=6.02086046599524E-4]:4.368227088521E-1,(5[&rate=6.02086046599524E-4]:1.745643510209E-1,12[&rate=6.02086046599524E-4]:2.129205154044E-1)[&rate=6.02086046599524E-4]:1.170528783793E-1)[&rate=6.02086046599524E-4]:3.121212262112E-1,103[&rate=6.02086046599524E-4]:5.160672227346E-1)[&rate=6.02086046599524E-4]:1.899186767721E0)[&rate=6.02086046599524E-4]:8.332262059816E-3,52[&rate=6.02086046599524E-4]:7.592925179545E-1)[&rate=6.02086046599524E-4]:4.67167822438E-2)[&rate=6.02086046599524E-4]:4.094434474812E-1,125[&rate=6.02086046599524E-4]:9.968735127068E-1)[&rate=6.02086046599524E-4]:4.781139194397E-1,((59[&rate=6.02086046599524E-4]:4.525283670247E-1,((56[&rate=6.02086046599524E-4]:3.719965966476E-1,55[&rate=6.02086046599524E-4]:3.719965966476E-1)[&rate=6.02086046599524E-4]:3.35396997895E-2,(((57[&rate=6.02086046599524E-4]:1.963104210571E-1,37[&rate=6.02086046599524E-4]:2.318295467402E-1)[&rate=6.02086046599524E-4]:4.027565547348E-3,54[&rate=6.02086046599524E-4]:1.593543800471E-1)[&rate=6.02086046599524E-4]:1.847702331681E-1,58[&rate=6.02086046599524E-4]:4.015016623956E-1)[&rate=6.02086046599524E-4]:3.135703841324E-2)[&rate=6.02086046599524E-4]:3.879534927605E-2)[&rate=6.02086046599524E-4]:4.779764913196E-1,68[&rate=6.02086046599524E-4]:8.813245304754E-1)[&rate=6.02086046599524E-4]:4.269962350044E-1)[&rate=6.02086046599524E-4]:1.530573436023E-1)[&rate=6.02086046599524E-4]:3.292141126104E-2,33[&rate=6.02086046599524E-4]:6.712682777636E-2);
tree STATE_48960000 [&joint=-20999.72456613615,lnP=-20999.72456613615] = [&R] ((32[&rate=5.504516641190561E-4]:4.517576851089E-2,((((((127[&rate=5.504516641190561E-4]:2.531151650334E0,36[&rate=5.504516641190561E-4]:1.060370512862E-2)[&rate=5.504516641190561E-4]:5.993454831432E-2,(35[&rate=5.504516641190561E-4]:3.296794326801E-3,121[&rate=5.504516641190561E-4]:2.129324191587E0)[&rate=5.504516641190561E-4]:2.066611665038E-2)[&rate=5.504516641190561E-4]:3.308726424444E-1,((((((47[&rate=5.504516641190561E-4]:1.288750065254E-1,44[&rate=5.504516641190561E-4]:1.234105256511E-1)[&rate=5.504516641190561E-4]:4.985701357747E-1,51[&rate=5.504516641190561E-4]:6.001227379286E-1)[&rate=5.504516641190561E-4]:7.735295163532E-2,(49[&rate=5.504516641190561E-4]:3.262292373802E-1,50[&rate=5.504516641190561E-4]:3.262292373802E-1)[&rate=5.504516641190561E-4]:3.457819713095E-1)[&rate=5.504516641190561E-4]:2.586198955604E-3,(((41[&rate=5.504516641190561E-4]:3.291671376863E-1,(48[&rate=5.504516641190561E-4]:1.301145098365E-1,42[&rate=5.504516641190561E-4]:9.186314371627E-2)[&rate=5.504516641190561E-4]:2.427684748443E-1)[&rate=5.504516641190561E-4]:1.315858700075E-1,46[&rate=5.504516641190561E-4]:5.153978164368E-1)[&rate=5.504516641190561E-4]:1.084670547748E-1,43[&rate=5.504516641190561E-4]:6.238648712116E-1)[&rate=5.504516641190561E-4]:8.351942167934E-2)[&rate=5.504516641190561E-4]:3.640807679567E-2,45[&rate=5.504516641190561E-4]:7.355956483753E-1)[&rate=5.504516641190561E-4]:1.415680554755E-1,(((((62[&rate=5.504516641190561E-4]:8.392059933663E-2,64[&rate=5.504516641190561E-4]:4.282470892558E-2)[&rate=5.504516641190561E-4]:3.76942352499E-1,(65[&rate=5.504516641190561E-4]:1.08075969116E-1,60[&rate=5.504516641190561E-4]:1.08075969116E-1)[&rate=5.504516641190561E-4]:1.610061608018E-1)[&rate=5.504516641190561E-4]:4.524684707521E-2,(61[&rate=5.504516641190561E-4]:1.037442399574E-1,63[&rate=5.504516641190561E-4]:6.264834954634E-2)[&rate=5.504516641190561E-4]:4.023655589534E-1)[&rate=5.504516641190561E-4]:7.780917414026E-1,((((131[&rate=5.504516641190561E-4]:1.483796459016E-1,130[&rate=5.504516641190561E-4]:1.456399198742E-1)[&rate=5.504516641190561E-4]:1.221633422217E-1,129[&rate=5.504516641190561E-4]:2.678032620959E-1)[&rate=5.504516641190561E-4]:5.208348198987E-3,132[&rate=5.504516641190561E-4]:2.757513363222E-1)[&rate=5.504516641190561E-4]:4.152078589036E-1,(69[&rate=5.504516641190561E-4]:7.584110673856E-1,118[&rate=5.504516641190561E-4]:7.474521632759E-1)[&rate=5.504516641190561E-4]:7.77536072925E-2)[&rate=5.504516641190561E-4]:4.58995769745E-1)[&rate=5.504516641190561E-4]:3.639907320891E-1,128[&rate=5.504516641190561E-4]:1.508466245005E0)[&rate=5.504516641190561E-4]:1.420936711369E-1)[&rate=5.504516641190561E-4]:2.330427605671E-1)[&rate=5.504516641190561E-4]:2.776941996904E-1,(((((99[&rate=5.504516641190561E-4]:6.452428277394E-1,96[&rate=5.504516641190561E-4]:6.097237020565E-1)[&rate=5.504516641190561E-4]:1.268655283823E-1,(95[&rate=5.504516641190561E-4]:5.246531474942E-1,(100[&rate=5.504516641190561E-4]:7.519711765706E-2,94[&rate=5.504516641190561E-4]:7.519711765706E-2)[&rate=5.504516641190561E-4]:3.647565762851E-1)[&rate=5.504516641190561E-4]:2.36526246879E-1)[&rate=5.504516641190561E-4]:2.577018478121E-3,98[&rate=5.504516641190561E-4]:7.528274511026E-1)[&rate=5.504516641190561E-4]:1.616496963802E-1,(146[&rate=5.504516641190561E-4]:7.798926265711E-1,((40[&rate=5.504516641190561E-4]:6.000104903639E-1,97[&rate=5.504516641190561E-4]:5.289722389978E-1)[&rate=5.504516641190561E-4]:1.503395331761E-2,((((101[&rate=5.504516641190561E-4]:6.270672105205E-1,(((3[&rate=5.504516641190561E-4]:8.060178745045E-1,((6[&rate=5.504516641190561E-4]:4.844379007596E-1,18[&rate=5.504516641190561E-4]:5.474515993898E-1)[&rate=5.504516641190561E-4]:2.294390307823E-1,(10[&rate=5.504516641190561E-4]:4.251184382848E-1,15[&rate=5.504516641190561E-4]:4.634746026682E-1)[&rate=5.504516641190561E-4]:3.051968494215E-1)[&rate=5.504516641190561E-4]:1.441957374831E-1)[&rate=5.504516641190561E-4]:4.699742858915E-1,((((145[&rate=5.504516641190561E-4]:2.248403428349E-1,141[&rate=5.504516641190561E-4]:2.221006168073E-1)[&rate=5.504516641190561E-4]:1.108656926559E-1,144[&rate=5.504516641190561E-4]:3.302265834359E-1)[&rate=5.504516641190561E-4]:1.229554956596E-1,142[&rate=5.504516641190561E-4]:4.586615311504E-1)[&rate=5.504516641190561E-4]:9.457657570983E-1,(((((25[&rate=5.504516641190561E-4]:3.981732687477E-1,20[&rate=5.504516641190561E-4]:3.78995186556E-1)[&rate=5.504516641190561E-4]:9.807474779808E-2,23[&rate=5.504516641190561E-4]:4.852891124362E-1)[&rate=5.504516641190561E-4]:2.025605830974E-1,(140[&rate=5.504516641190561E-4]:3.525158350127E-1,11[&rate=5.504516641190561E-4]:3.716939172044E-1)[&rate=5.504516641190561E-4]:2.3122427148E-1)[&rate=5.504516641190561E-4]:4.73985311913E-1,((24[&rate=5.504516641190561E-4]:9.59341242024E-1,((28[&rate=5.504516641190561E-4]:7.44473399423E-1,21[&rate=5.504516641190561E-4]:7.198158651765E-1)[&rate=5.504516641190561E-4]:2.001002659441E-1,1[&rate=5.504516641190561E-4]:1.582722955041E-1)[&rate=5.504516641190561E-4]:2.024702871171E-2)[&rate=5.504516641190561E-4]:2.119753171332E-1,102[&rate=5.504516641190561E-4]:9.672723540894E-3)[&rate=5.504516641190561E-4]:1.477352399017E-3)[&rate=5.504516641190561E-4]:1.111535907976E-1,((((148[&rate=5.504516641190561E-4]:4.09538619806E-1,143[&rate=5.504516641190561E-4]:4.067988937787E-1)[&rate=5.504516641190561E-4]:3.212415512203E-1,(((104[&rate=5.504516641190561E-4]:2.969737156891E-2,106[&rate=5.504516641190561E-4]:2.969737156891E-2)[&rate=5.504516641190561E-4]:3.389577815775E-1,(111[&rate=5.504516641190561E-4]:4.282400907206E-2,139[&rate=5.504516641190561E-4]:2.181664748254E-1)[&rate=5.504516641190561E-4]:3.422695002387E-1)[&rate=5.504516641190561E-4]:2.043477446242E-1,116[&rate=5.504516641190561E-4]:5.127289251678E-1)[&rate=5.504516641190561E-4]:1.796950814748E-1)[&rate=5.504516641190561E-4]:1.552496336793E-1,((13[&rate=5.504516641190561E-4]:3.25792921724E-1,19[&rate=5.504516641190561E-4]:3.641490861077E-1)[&rate=5.504516641190561E-4]:3.58278729871E-1,(115[&rate=5.504516641190561E-4]:5.815386607413E-1,(((109[&rate=5.504516641190561E-4]:3.223039217311E-1,107[&rate=5.504516641190561E-4]:3.031258395394E-1)[&rate=5.504516641190561E-4]:6.841341120864E-2,114[&rate=5.504516641190561E-4]:3.112652781452E-1)[&rate=5.504516641190561E-4]:4.045943709363E-2,108[&rate=5.504516641190561E-4]:4.092589618143E-1)[&rate=5.504516641190561E-4]:2.298139455024E-1)[&rate=5.504516641190561E-4]:2.03412100318E-2)[&rate=5.504516641190561E-4]:2.457937695489E-1)[&rate=5.504516641190561E-4]:1.267698835593E-1,(((((17[&rate=5.504516641190561E-4]:3.327410414333E-1,14[&rate=5.504516641190561E-4]:2.943848770497E-1)[&rate=5.504516641190561E-4]:2.779528889583E-1,(4[&rate=5.504516641190561E-4]:3.169586131984E-1,30[&rate=5.504516641190561E-4]:4.895613529244E-1)[&rate=5.504516641190561E-4]:1.978449062344E-1)[&rate=5.504516641190561E-4]:1.797458490627E-1,(9[&rate=5.504516641190561E-4]:5.886813698891E-1,113[&rate=5.504516641190561E-4]:5.969005479711E-1)[&rate=5.504516641190561E-4]:1.551830670995E-1)[&rate=5.504516641190561E-4]:1.934815328096E-2,112[&rate=5.504516641190561E-4]:7.714317683516E-1)[&rate=5.504516641190561E-4]:4.274526590872E-2,((110[&rate=5.504516641190561E-4]:5.399912003883E-1,105[&rate=5.504516641190561E-4]:5.180733921692E-1)[&rate=5.504516641190561E-4]:4.216008495416E-2,117[&rate=5.504516641190561E-4]:5.903704634248E-1)[&rate=5.504516641190561E-4]:2.265462968632E-1)[&rate=5.504516641190561E-4]:2.424582704428E-1)[&rate=5.504516641190561E-4]:1.39640964774E-1)[&rate=5.504516641190561E-4]:3.554827904546E-2)[&rate=5.504516641190561E-4]:1.208799406404E-1)[&rate=5.504516641190561E-4]:1.718054039854E-1,((83[&rate=5.504516641190561E-4]:1.90294624885E-1,(89[&rate=5.504516641190561E-4]:6.723743498412E-2,88[&rate=5.504516641190561E-4]:5.353880484711E-2)[&rate=5.504516641190561E-4]:1.367558200379E-1)[&rate=5.504516641190561E-4]:3.967841947788E-1,(87[&rate=5.504516641190561E-4]:3.178765431227E-1,((86[&rate=5.504516641190561E-4]:1.081827355281E-1,((84[&rate=5.504516641190561E-4]:6.137079219687E-2,93[&rate=5.504516641190561E-4]:7.506942233388E-2)[&rate=5.504516641190561E-4]:2.581713146427E-2,85[&rate=5.504516641190561E-4]:8.718792366114E-2)[&rate=5.504516641190561E-4]:2.0994811867E-2)[&rate=5.504516641190561E-4]:6.366338403902E-2,(92[&rate=5.504516641190561E-4]:1.25686772355E-1,(91[&rate=5.504516641190561E-4]:2.522188740523E-2,90[&rate=5.504516641190561E-4]:2.522188740523E-2)[&rate=5.504516641190561E-4]:1.004648849498E-1)[&rate=5.504516641190561E-4]:5.985797734919E-2)[&rate=5.504516641190561E-4]:1.460304235555E-1)[&rate=5.504516641190561E-4]:2.692022765412E-1)[&rate=5.504516641190561E-4]:1.400444772115E0)[&rate=5.504516641190561E-4]:1.820093721666E-1)[&rate=5.504516641190561E-4]:3.633050078889E-1,16[&rate=5.504516641190561E-4]:2.102700985533E0)[&rate=5.504516641190561E-4]:5.166430719116E-1,39[&rate=5.504516641190561E-4]:5.338511313273E-1)[&rate=5.504516641190561E-4]:4.058586527385E-2,(147[&rate=5.504516641190561E-4]:5.926811222804E-1,(((7[&rate=5.504516641190561E-4]:2.419740606158E-1,8[&rate=5.504516641190561E-4]:2.419740606158E-1)[&rate=5.504516641190561E-4]:3.244421850674E-1,(((22[&rate=5.504516641190561E-4]:2.191650098974E-1,27[&rate=5.504516641190561E-4]:2.356033660618E-1)[&rate=5.504516641190561E-4]:3.473779438994E-1,2[&rate=5.504516641190561E-4]:3.939402140708E-1)[&rate=5.504516641190561E-4]:1.513207473444E-2,31[&rate=5.504516641190561E-4]:6.364695490793E-1)[&rate=5.504516641190561E-4]:8.063162811084E-2)[&rate=5.504516641190561E-4]:5.050974175361E-1,26[&rate=5.504516641190561E-4]:1.178362978288E0)[&rate=5.504516641190561E-4]:1.497228541477E0)[&rate=5.504516641190561E-4]:3.913292350101E-2)[&rate=5.504516641190561E-4]:4.060744708044E-2)[&rate=5.504516641190561E-4]:4.462960365464E-2)[&rate=5.504516641190561E-4]:1.263877996003E-1)[&rate=5.504516641190561E-4]:2.375676286532E-1,38[&rate=5.504516641190561E-4]:9.553234646606E-1)[&rate=5.504516641190561E-4]:2.795717349668E-1)[&rate=5.504516641190561E-4]:1.504999963526E-1,(((57[&rate=5.504516641190561E-4]:5.54686792824E-1,(((56[&rate=5.504516641190561E-4]:2.077979410495E-1,55[&rate=5.504516641190561E-4]:2.077979410495E-1)[&rate=5.504516641190561E-4]:1.150699465336E-1,(54[&rate=5.504516641190561E-4]:2.494529353588E-1,(58[&rate=5.504516641190561E-4]:2.346675976905E-1,37[&rate=5.504516641190561E-4]:2.537932807506E-1)[&rate=5.504516641190561E-4]:7.216238684867E-2)[&rate=5.504516641190561E-4]:4.336030741561E-2)[&rate=5.504516641190561E-4]:1.971670143618E-1,59[&rate=5.504516641190561E-4]:5.282316232565E-1)[&rate=5.504516641190561E-4]:2.372292913043E-2)[&rate=5.504516641190561E-4]:5.990467657891E-2,68[&rate=5.504516641190561E-4]:5.626789010969E-1)[&rate=5.504516641190561E-4]:4.316754729603E-1,((53[&rate=5.504516641190561E-4]:6.870969970334E-1,((((((77[&rate=5.504516641190561E-4]:6.45636117968E-1,((81[&rate=5.504516641190561E-4]:3.063831639768E-2,80[&rate=5.504516641190561E-4]:3.063831639768E-2)[&rate=5.504516641190561E-4]:4.092948881499E-1,73[&rate=5.504516641190561E-4]:4.892482730407E-1)[&rate=5.504516641190561E-4]:1.61867296982E-1)[&rate=5.504516641190561E-4]:6.026429129731E-2,(82[&rate=5.504516641190561E-4]:4.860505158357E-1,((78[&rate=5.504516641190561E-4]:6.718398390829E-2,72[&rate=5.504516641190561E-4]:4.526617568897E-2)[&rate=5.504516641190561E-4]:1.720097750306E-1,79[&rate=5.504516641190561E-4]:2.391937589389E-1)[&rate=5.504516641190561E-4]:2.386375788147E-1)[&rate=5.504516641190561E-4]:1.924526331556E-1)[&rate=5.504516641190561E-4]:1.781444012252E-2,71[&rate=5.504516641190561E-4]:6.607011507577E-1)[&rate=5.504516641190561E-4]:8.826284971979E-2,(((74[&rate=5.504516641190561E-4]:4.741381310573E-1,76[&rate=5.504516641190561E-4]:4.741381310573E-1)[&rate=5.504516641190561E-4]:2.092332952067E-1,70[&rate=5.504516641190561E-4]:6.450152618806E-1)[&rate=5.504516641190561E-4]:6.970576968867E-2,75[&rate=5.504516641190561E-4]:7.530771959527E-1)[&rate=5.504516641190561E-4]:6.437995520959E-2)[&rate=5.504516641190561E-4]:2.011219820192E-1,(52[&rate=5.504516641190561E-4]:2.415851935485E-1,((29[&rate=5.504516641190561E-4]:6.856710630255E-1,(5[&rate=5.504516641190561E-4]:2.782561626094E-1,12[&rate=5.504516641190561E-4]:3.166123269928E-1)[&rate=5.504516641190561E-4]:2.622094209641E-1)[&rate=5.504516641190561E-4]:1.99795260051E-1,103[&rate=5.504516641190561E-4]:6.525896107477E-1)[&rate=5.504516641190561E-4]:1.253289317362E0)[&rate=5.504516641190561E-4]:3.872760233226E-2)[&rate=5.504516641190561E-4]:3.580979121887E-1,((133[&rate=5.504516641190561E-4]:4.583618917906E-1,137[&rate=5.504516641190561E-4]:4.994577822017E-1)[&rate=5.504516641190561E-4]:1.020845886133E-1,134[&rate=5.504516641190561E-4]:5.303094941028E-1)[&rate=5.504516641190561E-4]:8.518470033223E-1)[&rate=5.504516641190561E-4]:5.688301027534E-2)[&rate=5.504516641190561E-4]:2.096769713174E-1,125[&rate=5.504516641190561E-4]:6.863914546896E-1)[&rate=5.504516641190561E-4]:4.746295860343E-1)[&rate=5.504516641190561E-4]:3.363960131796E-1)[&rate=5.504516641190561E-4]:1.442067451583E-1,(34[&rate=5.504516641190561E-4]:4.277276490853E-3,(((135[&rate=5.504516641190561E-4]:6.507075534897E-1,(138[&rate=5.504516641190561E-4]:2.978811474842E-1,136[&rate=5.504516641190561E-4]:1.66374298169E-1)[&rate=5.504516641190561E-4]:5.528264060055E-1)[&rate=5.504516641190561E-4]:2.619375629245E-1,(126[&rate=5.504516641190561E-4]:3.056724140828E-1,(120[&rate=5.504516641190561E-4]:7.13551528876E-1,119[&rate=5.504516641190561E-4]:8.094419398349E-1)[&rate=5.504516641190561E-4]:2.819329968918E-1)[&rate=5.504516641190561E-4]:1.692153851669E-1)[&rate=5.504516641190561E-4]:1.223418385734E0,(66[&rate=5.504516641190561E-4]:3.018397150205E-1,(((123[&rate=5.504516641190561E-4]:1.790759695505E-1,124[&rate=5.504516641190561E-4]:1.763437291134E-1)[&rate=5.504516641190561E-4]:2.880931599584E-1,122[&rate=5.504516641190561E-4]:4.671691295089E-1)[&rate=5.504516641190561E-4]:1.898702988338E-1,67[&rate=5.504516641190561E-4]:1.557668780021E-1)[&rate=5.504516641190561E-4]:1.460728370185E-1)[&rate=5.504516641190561E-4]:1.492922802786E-1)[&rate=5.504516641190561E-4]:4.161589798219E-1)[&rate=5.504516641190561E-4]:5.994551950194E-2)[&rate=5.504516641190561E-4]:2.870780737178E-3)[&rate=5.504516641190561E-4]:4.253220591813E-2,33[&rate=5.504516641190561E-4]:9.318742648373E-2);
tree STATE_49050000 [&joint=-20990.624317058722,lnP=-20990.624317058722] = [&R] ((33[&rate=5.785950413419127E-4]:3.314162525626E-2,32[&rate=5.785950413419127E-4]:2.766217320155E-2)[&rate=5.785950413419127E-4]:1.345095024053E-2,(((((66[&rate=5.785950413419127E-4]:1.512813601611E-1,((120[&rate=5.785950413419127E-4]:8.905416690281E-1,(119[&rate=5.785950413419127E-4]:9.273548464566E-1,(135[&rate=5.785950413419127E-4]:3.300816506769E-1,(138[&rate=5.785950413419127E-4]:1.949656210135E-1,136[&rate=5.785950413419127E-4]:6.345877169828E-2)[&rate=5.785950413419127E-4]:3.351160296635E-1)[&rate=5.785950413419127E-4]:2.493279903003E-1)[&rate=5.785950413419127E-4]:5.90772335304E-2)[&rate=5.785950413419127E-4]:8.170506778327E-1,126[&rate=5.785950413419127E-4]:1.017780235176E0)[&rate=5.785950413419127E-4]:3.806753146702E-1)[&rate=5.785950413419127E-4]:2.24933514093E-1,((122[&rate=5.785950413419127E-4]:9.709861563375E-2,(124[&rate=5.785950413419127E-4]:2.747715519259E-2,123[&rate=5.785950413419127E-4]:3.020939562972E-2)[&rate=5.785950413419127E-4]:6.688922000403E-2)[&rate=5.785950413419127E-4]:5.669396393749E-1,67[&rate=5.785950413419127E-4]:1.62765704668E-1)[&rate=5.785950413419127E-4]:2.134491695861E-1)[&rate=5.785950413419127E-4]:3.558277264856E-1,(((59[&rate=5.785950413419127E-4]:3.863347614017E-1,(((55[&rate=5.785950413419127E-4]:1.386260843303E-1,56[&rate=5.785950413419127E-4]:1.386260843303E-1)[&rate=5.785950413419127E-4]:4.707164829216E-2,(37[&rate=5.785950413419127E-4]:2.19334712459E-1,54[&rate=5.785950413419127E-4]:1.428319802186E-1)[&rate=5.785950413419127E-4]:1.281110759531E-2)[&rate=5.785950413419127E-4]:9.701672513749E-2,(57[&rate=5.785950413419127E-4]:2.470164518659E-1,58[&rate=5.785950413419127E-4]:2.634098944889E-1)[&rate=5.785950413419127E-4]:4.66269676428E-2)[&rate=5.785950413419127E-4]:9.542358233012E-2)[&rate=5.785950413419127E-4]:1.872134527875E-1,68[&rate=5.785950413419127E-4]:5.243678863203E-1)[&rate=5.785950413419127E-4]:5.149064615022E-1,((((52[&rate=5.785950413419127E-4]:3.351029365853E-1,((29[&rate=5.785950413419127E-4]:7.120809315297E-1,(5[&rate=5.785950413419127E-4]:3.72084486585E-1,12[&rate=5.785950413419127E-4]:4.104406509685E-1)[&rate=5.785950413419127E-4]:1.947909654927E-1)[&rate=5.785950413419127E-4]:1.763078988866E-1,103[&rate=5.785950413419127E-4]:6.555121180876E-1)[&rate=5.785950413419127E-4]:1.343884553059E0)[&rate=5.785950413419127E-4]:2.373007270142E-1,(134[&rate=5.785950413419127E-4]:3.059716756776E-1,(133[&rate=5.785950413419127E-4]:3.033583544151E-1,137[&rate=5.785950413419127E-4]:3.444542448261E-1)[&rate=5.785950413419127E-4]:3.275030756365E-2)[&rate=5.785950413419127E-4]:1.010177777278E0)[&rate=5.785950413419127E-4]:2.126918259769E-2,(((((80[&rate=5.785950413419127E-4]:2.89581450638E-1,81[&rate=5.785950413419127E-4]:2.89581450638E-1)[&rate=5.785950413419127E-4]:1.90348031025E-1,(77[&rate=5.785950413419127E-4]:4.806377039533E-1,73[&rate=5.785950413419127E-4]:4.86117156008E-1)[&rate=5.785950413419127E-4]:4.312739414818E-2)[&rate=5.785950413419127E-4]:1.596106318246E-2,((82[&rate=5.785950413419127E-4]:3.248922481526E-1,((78[&rate=5.785950413419127E-4]:9.303206366797E-2,72[&rate=5.785950413419127E-4]:7.111425544865E-2)[&rate=5.785950413419127E-4]:3.82965879161E-2,79[&rate=5.785950413419127E-4]:1.313286515841E-1)[&rate=5.785950413419127E-4]:1.853444184864E-1)[&rate=5.785950413419127E-4]:4.144972976948E-2,71[&rate=5.785950413419127E-4]:3.307255395659E-1)[&rate=5.785950413419127E-4]:1.459869230878E-1)[&rate=5.785950413419127E-4]:3.21394400001E-2,((76[&rate=5.785950413419127E-4]:3.740691834577E-1,(74[&rate=5.785950413419127E-4]:3.63215076756E-1,70[&rate=5.785950413419127E-4]:3.248589123726E-1)[&rate=5.785950413419127E-4]:1.085410670164E-2)[&rate=5.785950413419127E-4]:3.831707636301E-2,75[&rate=5.785950413419127E-4]:4.123862598207E-1)[&rate=5.785950413419127E-4]:1.649587935181E-1)[&rate=5.785950413419127E-4]:6.2323589616E-1,53[&rate=5.785950413419127E-4]:4.541178908866E-1)[&rate=5.785950413419127E-4]:1.313582339992E-1)[&rate=5.785950413419127E-4]:4.428024753877E-1,125[&rate=5.785950413419127E-4]:8.178960866123E-1)[&rate=5.785950413419127E-4]:3.880449278769E-1)[&rate=5.785950413419127E-4]:2.404888906895E-1)[&rate=5.785950413419127E-4]:3.336423049945E-2,((((36[&rate=5.785950413419127E-4]:1.177527389684E-1,(121[&rate=5.785950413419127E-4]:1.948110500359E0,127[&rate=5.785950413419127E-4]:2.38920639077E0)[&rate=5.785950413419127E-4]:2.490942934035E-1)[&rate=5.785950413419127E-4]:6.5779445985E-2,35[&rate=5.785950413419127E-4]:1.369568424877E-1)[&rate=5.785950413419127E-4]:1.198793535633E-2,((45[&rate=5.785950413419127E-4]:6.355593468644E-1,((((49[&rate=5.785950413419127E-4]:4.736123296743E-1,50[&rate=5.785950413419127E-4]:4.736123296743E-1)[&rate=5.785950413419127E-4]:7.743108349372E-2,51[&rate=5.785950413419127E-4]:5.565078940423E-1)[&rate=5.785950413419127E-4]:1.9738683398E-2,(47[&rate=5.785950413419127E-4]:2.740675047786E-1,44[&rate=5.785950413419127E-4]:2.686030239044E-1)[&rate=5.785950413419127E-4]:3.295014770332E-1)[&rate=5.785950413419127E-4]:2.18199634829E-2,(43[&rate=5.785950413419127E-4]:4.088438875613E-1,(((41[&rate=5.785950413419127E-4]:9.785798646526E-2,42[&rate=5.785950413419127E-4]:1.033224673395E-1)[&rate=5.785950413419127E-4]:8.616379384367E-2,48[&rate=5.785950413419127E-4]:2.277376273034E-1)[&rate=5.785950413419127E-4]:1.173288044043E-1,46[&rate=5.785950413419127E-4]:3.559953934562E-1)[&rate=5.785950413419127E-4]:5.284849410509E-2)[&rate=5.785950413419127E-4]:2.165450577334E-1)[&rate=5.785950413419127E-4]:1.83671228811E-2)[&rate=5.785950413419127E-4]:6.669497918521E-2,(((118[&rate=5.785950413419127E-4]:7.33988019364E-1,69[&rate=5.785950413419127E-4]:7.449469234736E-1)[&rate=5.785950413419127E-4]:1.496010492469E-2,((132[&rate=5.785950413419127E-4]:3.753558980057E-2,129[&rate=5.785950413419127E-4]:3.479586377321E-2)[&rate=5.785950413419127E-4]:2.03180592618E-1,(130[&rate=5.785950413419127E-4]:5.333476927777E-2,131[&rate=5.785950413419127E-4]:5.607449530512E-2)[&rate=5.785950413419127E-4]:1.846416871135E-1)[&rate=5.785950413419127E-4]:3.739853665275E-1)[&rate=5.785950413419127E-4]:7.961609837444E-1,(128[&rate=5.785950413419127E-4]:9.532363989105E-1,((65[&rate=5.785950413419127E-4]:1.85759350264E-1,((64[&rate=5.785950413419127E-4]:8.010870512637E-2,62[&rate=5.785950413419127E-4]:1.212045955374E-1)[&rate=5.785950413419127E-4]:1.1938211241E-1,60[&rate=5.785950413419127E-4]:4.88058860297E-2)[&rate=5.785950413419127E-4]:1.369534642343E-1)[&rate=5.785950413419127E-4]:2.36499257658E-1,(61[&rate=5.785950413419127E-4]:8.978781020957E-2,63[&rate=5.785950413419127E-4]:4.869191979852E-2)[&rate=5.785950413419127E-4]:5.242516196302E-1)[&rate=5.785950413419127E-4]:4.78922996468E-1)[&rate=5.785950413419127E-4]:4.521466817253E-1)[&rate=5.785950413419127E-4]:7.026745770517E-2)[&rate=5.785950413419127E-4]:2.020613627907E-1)[&rate=5.785950413419127E-4]:2.662024702675E-1,(((96[&rate=5.785950413419127E-4]:9.310879150014E-1,((95[&rate=5.785950413419127E-4]:4.725875750744E-1,(100[&rate=5.785950413419127E-4]:1.736725656456E-1,94[&rate=5.785950413419127E-4]:1.736725656456E-1)[&rate=5.785950413419127E-4]:2.142155558767E-1)[&rate=5.785950413419127E-4]:4.619134879109E-1,((99[&rate=5.785950413419127E-4]:6.850058700513E-1,((101[&rate=5.785950413419127E-4]:1.149994726891E0,(((((((20[&rate=5.785950413419127E-4]:6.255542450311E-1,25[&rate=5.785950413419127E-4]:6.447323272228E-1)[&rate=5.785950413419127E-4]:2.264505236184E-1,23[&rate=5.785950413419127E-4]:8.602239467316E-1)[&rate=5.785950413419127E-4]:1.244060958619E-1,(11[&rate=5.785950413419127E-4]:6.390894431861E-1,140[&rate=5.785950413419127E-4]:6.199113609943E-1)[&rate=5.785950413419127E-4]:2.606090925581E-1)[&rate=5.785950413419127E-4]:2.218648599876E-1,102[&rate=5.785950413419127E-4]:5.580997107433E-2)[&rate=5.785950413419127E-4]:8.334801691701E-3,(((28[&rate=5.785950413419127E-4]:4.216939276678E-1,21[&rate=5.785950413419127E-4]:3.970363934214E-1)[&rate=5.785950413419127E-4]:4.255732073097E-1,1[&rate=5.785950413419127E-4]:6.096576511456E-2)[&rate=5.785950413419127E-4]:2.317365725469E-1,24[&rate=5.785950413419127E-4]:1.07352425547E0)[&rate=5.785950413419127E-4]:1.522643529127E-1)[&rate=5.785950413419127E-4]:1.934818687487E-1,(((141[&rate=5.785950413419127E-4]:9.972295546031E-2,(144[&rate=5.785950413419127E-4]:7.921537241664E-2,145[&rate=5.785950413419127E-4]:8.469482447158E-2)[&rate=5.785950413419127E-4]:1.776785701632E-2)[&rate=5.785950413419127E-4]:3.685434785458E-2,142[&rate=5.785950413419127E-4]:1.393170293425E-1)[&rate=5.785950413419127E-4]:1.338599754097E0,(((((107[&rate=5.785950413419127E-4]:3.544330289195E-1,108[&rate=5.785950413419127E-4]:3.516933028921E-1)[&rate=5.785950413419127E-4]:1.95454056661E-1,(109[&rate=5.785950413419127E-4]:2.241370598292E-1,114[&rate=5.785950413419127E-4]:1.446850050347E-1)[&rate=5.785950413419127E-4]:3.44928107943E-1)[&rate=5.785950413419127E-4]:1.621344057349E-1,((13[&rate=5.785950413419127E-4]:4.215463031466E-1,19[&rate=5.785950413419127E-4]:4.599024675303E-1)[&rate=5.785950413419127E-4]:2.805187627396E-1,115[&rate=5.785950413419127E-4]:6.198732850644E-1)[&rate=5.785950413419127E-4]:3.18742336482E-2)[&rate=5.785950413419127E-4]:1.916521355459E-1,((116[&rate=5.785950413419127E-4]:6.22061299733E-1,((104[&rate=5.785950413419127E-4]:1.797295612724E-1,139[&rate=5.785950413419127E-4]:3.715103831901E-1)[&rate=5.785950413419127E-4]:4.423611757115E-1,(111[&rate=5.785950413419127E-4]:2.077758210631E-2,106[&rate=5.785950413419127E-4]:4.33922594194E-3)[&rate=5.785950413419127E-4]:6.177515110419E-1)[&rate=5.785950413419127E-4]:6.024453535188E-2)[&rate=5.785950413419127E-4]:1.935739148339E-1,(148[&rate=5.785950413419127E-4]:2.476309938797E-1,143[&rate=5.785950413419127E-4]:2.448912678524E-1)[&rate=5.785950413419127E-4]:6.063603850708E-1)[&rate=5.785950413419127E-4]:2.776443969163E-2)[&rate=5.785950413419127E-4]:9.082300327912E-2,((((117[&rate=5.785950413419127E-4]:4.396124620146E-1,105[&rate=5.785950413419127E-4]:4.094754757132E-1)[&rate=5.785950413419127E-4]:1.517200811095E-1,110[&rate=5.785950413419127E-4]:5.831133650418E-1)[&rate=5.785950413419127E-4]:3.7985797889E-2,113[&rate=5.785950413419127E-4]:6.265786149855E-1)[&rate=5.785950413419127E-4]:6.177406658037E-2,(((17[&rate=5.785950413419127E-4]:5.32521561827E-1,14[&rate=5.785950413419127E-4]:4.941653974433E-1)[&rate=5.785950413419127E-4]:4.828850417812E-2,(4[&rate=5.785950413419127E-4]:1.662204093094E-1,30[&rate=5.785950413419127E-4]:3.388231490355E-1)[&rate=5.785950413419127E-4]:3.186992457368E-1)[&rate=5.785950413419127E-4]:1.148581985885E-1,(9[&rate=5.785950413419127E-4]:5.567227977581E-1,112[&rate=5.785950413419127E-4]:5.649419758402E-1)[&rate=5.785950413419127E-4]:9.237012436971E-2)[&rate=5.785950413419127E-4]:3.104058135599E-2)[&rate=5.785950413419127E-4]:3.280617567936E-1)[&rate=5.785950413419127E-4]:2.888996053535E-1)[&rate=5.785950413419127E-4]:2.628520054133E-2)[&rate=5.785950413419127E-4]:1.682324520486E-1,(((((85[&rate=5.785950413419127E-4]:3.463434120579E-2,83[&rate=5.785950413419127E-4]:3.463434120579E-2)[&rate=5.785950413419127E-4]:1.91126782562E-1,(((91[&rate=5.785950413419127E-4]:3.231658072628E-2,90[&rate=5.785950413419127E-4]:3.231658072628E-2)[&rate=5.785950413419127E-4]:3.293806911541E-2,92[&rate=5.785950413419127E-4]:6.525464984169E-2)[&rate=5.785950413419127E-4]:1.240601427041E-1,(93[&rate=5.785950413419127E-4]:6.827921329799E-2,(84[&rate=5.785950413419127E-4]:3.252245705347E-2,86[&rate=5.785950413419127E-4]:3.252245705347E-2)[&rate=5.785950413419127E-4]:2.205812610751E-2)[&rate=5.785950413419127E-4]:1.210355792478E-1)[&rate=5.785950413419127E-4]:5.014496135906E-2)[&rate=5.785950413419127E-4]:1.572186092492E-1,((89[&rate=5.785950413419127E-4]:1.038951400099E-1,88[&rate=5.785950413419127E-4]:9.019650987291E-2)[&rate=5.785950413419127E-4]:1.640553635944E-1,87[&rate=5.785950413419127E-4]:2.542518734673E-1)[&rate=5.785950413419127E-4]:1.287278595497E-1)[&rate=5.785950413419127E-4]:7.258548264701E-1,3[&rate=5.785950413419127E-4]:5.6910853209E-1)[&rate=5.785950413419127E-4]:8.376866025496E-2,(((10[&rate=5.785950413419127E-4]:1.830881234878E-1,15[&rate=5.785950413419127E-4]:2.214442878713E-1)[&rate=5.785950413419127E-4]:3.491914320162E-1,18[&rate=5.785950413419127E-4]:5.788548979698E-1)[&rate=5.785950413419127E-4]:1.25766876217E-2,6[&rate=5.785950413419127E-4]:5.284178869614E-1)[&rate=5.785950413419127E-4]:1.76514099904E-1)[&rate=5.785950413419127E-4]:7.70242175191E-1)[&rate=5.785950413419127E-4]:7.296150853824E-1)[&rate=5.785950413419127E-4]:3.39699194816E-1,97[&rate=5.785950413419127E-4]:4.454915113469E-1)[&rate=5.785950413419127E-4]:1.820288329471E-2)[&rate=5.785950413419127E-4]:3.807148914898E-3,98[&rate=5.785950413419127E-4]:6.66955095469E-1)[&rate=5.785950413419127E-4]:2.566170057675E-1)[&rate=5.785950413419127E-4]:2.11770159505E-2)[&rate=5.785950413419127E-4]:1.87734710105E-2,((40[&rate=5.785950413419127E-4]:8.005619919823E-1,(146[&rate=5.785950413419127E-4]:7.444069604089E-1,(16[&rate=5.785950413419127E-4]:2.388882856739E0,(39[&rate=5.785950413419127E-4]:2.645342352892E-1,(((26[&rate=5.785950413419127E-4]:4.076722131157E-1,(7[&rate=5.785950413419127E-4]:1.151354105122E-1,8[&rate=5.785950413419127E-4]:1.151354105122E-1)[&rate=5.785950413419127E-4]:1.85687487535E-1)[&rate=5.785950413419127E-4]:3.312307543379E-1,(31[&rate=5.785950413419127E-4]:6.823370334126E-1,(22[&rate=5.785950413419127E-4]:3.857560484845E-1,27[&rate=5.785950413419127E-4]:4.021944046488E-1)[&rate=5.785950413419127E-4]:2.417864643801E-1)[&rate=5.785950413419127E-4]:1.004015504794E-1)[&rate=5.785950413419127E-4]:2.581263745248E-1,2[&rate=5.785950413419127E-4]:8.134676981427E-1)[&rate=5.785950413419127E-4]:1.407792339976E0)[&rate=5.785950413419127E-4]:3.885569533288E-2)[&rate=5.785950413419127E-4]:3.207984505519E-1)[&rate=5.785950413419127E-4]:1.763736108083E-1)[&rate=5.785950413419127E-4]:1.500240049749E-2,147[&rate=5.785950413419127E-4]:8.729414416602E-1)[&rate=5.785950413419127E-4]:1.954289517138E-2)[&rate=5.785950413419127E-4]:1.117302992249E-1,38[&rate=5.785950413419127E-4]:8.785315759471E-1)[&rate=5.785950413419127E-4]:1.389811186799E-1)[&rate=5.785950413419127E-4]:3.502595831276E-1)[&rate=5.785950413419127E-4]:1.087804861441E-1,34[&rate=5.785950413419127E-4]:1.117361875311E-2)[&rate=5.785950413419127E-4]:5.185731290805E-2);
tree STATE_49140000 [&joint=-20978.766423782312,lnP=-20978.766423782312] = [&R] (34[&rate=6.247696737712084E-4]:1.164564627738E-1,(((((120[&rate=6.247696737712084E-4]:1.076686691486E0,(119[&rate=6.247696737712084E-4]:1.143233718511E0,(135[&rate=6.247696737712084E-4]:4.239956441098E-1,(138[&rate=6.247696737712084E-4]:1.890685208935E-1,136[&rate=6.247696737712084E-4]:5.756167157835E-2)[&rate=6.247696737712084E-4]:4.349271232163E-1)[&rate=6.247696737712084E-4]:3.712928689222E-1)[&rate=6.247696737712084E-4]:2.934338393315E-2)[&rate=6.247696737712084E-4]:4.678702425445E-1,126[&rate=6.247696737712084E-4]:8.547448223453E-1)[&rate=6.247696737712084E-4]:7.199298314822E-1,66[&rate=6.247696737712084E-4]:3.275004641425E-1)[&rate=6.247696737712084E-4]:3.415639839545E-1,((122[&rate=6.247696737712084E-4]:1.43461871649E-1,(123[&rate=6.247696737712084E-4]:3.567388806782E-2,124[&rate=6.247696737712084E-4]:3.294164763069E-2)[&rate=6.247696737712084E-4]:1.077879835812E-1)[&rate=6.247696737712084E-4]:8.495577823438E-1,67[&rate=6.247696737712084E-4]:4.917471036521E-1)[&rate=6.247696737712084E-4]:1.773173444449E-1)[&rate=6.247696737712084E-4]:3.020451636171E-1,(33[&rate=6.247696737712084E-4]:4.713579348032E-2,((((35[&rate=6.247696737712084E-4]:3.559080089856E-1,(121[&rate=6.247696737712084E-4]:2.475502611456E0,((36[&rate=6.247696737712084E-4]:2.474125355339E-2,(((128[&rate=6.247696737712084E-4]:1.263632171653E0,((69[&rate=6.247696737712084E-4]:8.563064706551E-1,118[&rate=6.247696737712084E-4]:8.453475665454E-1)[&rate=6.247696737712084E-4]:1.717341411593E-1,((132[&rate=6.247696737712084E-4]:2.03387271589E-1,129[&rate=6.247696737712084E-4]:2.006475455617E-1)[&rate=6.247696737712084E-4]:9.76909864822E-2,(130[&rate=6.247696737712084E-4]:1.421509523966E-1,131[&rate=6.247696737712084E-4]:1.44890678424E-1)[&rate=6.247696737712084E-4]:1.561875796473E-1)[&rate=6.247696737712084E-4]:5.817568742909E-1)[&rate=6.247696737712084E-4]:3.862764913451E-1)[&rate=6.247696737712084E-4]:4.339158053394E-2,((65[&rate=6.247696737712084E-4]:2.291846337933E-1,(60[&rate=6.247696737712084E-4]:6.862167472453E-2,(62[&rate=6.247696737712084E-4]:2.555683955447E-1,64[&rate=6.247696737712084E-4]:2.144725051337E-1)[&rate=6.247696737712084E-4]:4.834101097572E-3)[&rate=6.247696737712084E-4]:1.605629590688E-1)[&rate=6.247696737712084E-4]:2.754100751374E-1,(61[&rate=6.247696737712084E-4]:1.680901558045E-1,63[&rate=6.247696737712084E-4]:1.269942653934E-1)[&rate=6.247696737712084E-4]:5.282853750439E-1)[&rate=6.247696737712084E-4]:7.503742487354E-1)[&rate=6.247696737712084E-4]:1.574236549065E-1,(44[&rate=6.247696737712084E-4]:4.97895319865E-1,(45[&rate=6.247696737712084E-4]:4.833568167898E-1,((50[&rate=6.247696737712084E-4]:3.530433027921E-1,49[&rate=6.247696737712084E-4]:3.530433027921E-1)[&rate=6.247696737712084E-4]:8.53257473837E-2,(((43[&rate=6.247696737712084E-4]:3.235798593831E-1,(42[&rate=6.247696737712084E-4]:2.447600083519E-1,(41[&rate=6.247696737712084E-4]:8.042265733348E-2,48[&rate=6.247696737712084E-4]:1.24138504328E-1)[&rate=6.247696737712084E-4]:1.588728701441E-1)[&rate=6.247696737712084E-4]:2.963952316248E-2)[&rate=6.247696737712084E-4]:3.481189936519E-2,46[&rate=6.247696737712084E-4]:3.583917587483E-1)[&rate=6.247696737712084E-4]:8.026356271857E-2,(47[&rate=6.247696737712084E-4]:3.744864311449E-1,51[&rate=6.247696737712084E-4]:3.471640267734E-1)[&rate=6.247696737712084E-4]:6.416889032195E-2)[&rate=6.247696737712084E-4]:3.250061395467E-2)[&rate=6.247696737712084E-4]:2.039760267973E-2)[&rate=6.247696737712084E-4]:1.180626263803E-2)[&rate=6.247696737712084E-4]:1.958881153737E-1)[&rate=6.247696737712084E-4]:4.248562728239E-2)[&rate=6.247696737712084E-4]:1.409223990569E-1,127[&rate=6.247696737712084E-4]:2.686211597816E0)[&rate=6.247696737712084E-4]:2.303869040512E-1)[&rate=6.247696737712084E-4]:6.43279478986E-3)[&rate=6.247696737712084E-4]:2.348628845853E-1,((((101[&rate=6.247696737712084E-4]:7.087655133767E-1,((((((145[&rate=6.247696737712084E-4]:3.278189169139E-2,141[&rate=6.247696737712084E-4]:3.00421656638E-2)[&rate=6.247696737712084E-4]:2.041280835301E-1,144[&rate=6.247696737712084E-4]:2.314305231666E-1)[&rate=6.247696737712084E-4]:4.920220699E-1,142[&rate=6.247696737712084E-4]:7.289320451216E-1)[&rate=6.247696737712084E-4]:6.649689312541E-1,((((((139[&rate=6.247696737712084E-4]:3.355341197565E-1,111[&rate=6.247696737712084E-4]:1.601916540031E-1)[&rate=6.247696737712084E-4]:3.472322632268E-2,(104[&rate=6.247696737712084E-4]:1.651727308963E-1,106[&rate=6.247696737712084E-4]:1.651727308963E-1)[&rate=6.247696737712084E-4]:1.330379326517E-2)[&rate=6.247696737712084E-4]:3.632611236354E-1,116[&rate=6.247696737712084E-4]:4.81463675194E-1)[&rate=6.247696737712084E-4]:1.849442143876E-1,(148[&rate=6.247696737712084E-4]:2.719086170158E-1,143[&rate=6.247696737712084E-4]:2.691688909884E-1)[&rate=6.247696737712084E-4]:4.328554369496E-1)[&rate=6.247696737712084E-4]:2.645574089093E-1,(((108[&rate=6.247696737712084E-4]:5.144114866021E-1,107[&rate=6.247696737712084E-4]:5.171512126295E-1)[&rate=6.247696737712084E-4]:1.957522776879E-2,(114[&rate=6.247696737712084E-4]:2.254768603188E-1,109[&rate=6.247696737712084E-4]:3.049289151133E-1)[&rate=6.247696737712084E-4]:2.509756074768E-1)[&rate=6.247696737712084E-4]:2.444858728543E-1,(115[&rate=6.247696737712084E-4]:4.076250361909E-1,(13[&rate=6.247696737712084E-4]:3.663941047252E-1,19[&rate=6.247696737712084E-4]:4.047502691089E-1)[&rate=6.247696737712084E-4]:1.234227122876E-1)[&rate=6.247696737712084E-4]:3.133133044589E-1)[&rate=6.247696737712084E-4]:2.100269578412E-1)[&rate=6.247696737712084E-4]:3.370500329737E-2,((((4[&rate=6.247696737712084E-4]:9.609054872399E-2,30[&rate=6.247696737712084E-4]:2.6869328845E-1)[&rate=6.247696737712084E-4]:3.991364182729E-1,9[&rate=6.247696737712084E-4]:5.4454203549E-1)[&rate=6.247696737712084E-4]:4.720055588747E-2,112[&rate=6.247696737712084E-4]:5.999617694596E-1)[&rate=6.247696737712084E-4]:2.989582850727E-1,(((113[&rate=6.247696737712084E-4]:4.625853982445E-1,110[&rate=6.247696737712084E-4]:4.571059461897E-1)[&rate=6.247696737712084E-4]:1.300065074209E-1,(117[&rate=6.247696737712084E-4]:4.953647857933E-1,105[&rate=6.247696737712084E-4]:4.65227799492E-1)[&rate=6.247696737712084E-4]:9.99668458996E-2)[&rate=6.247696737712084E-4]:1.696801966188E-1,(17[&rate=6.247696737712084E-4]:3.36807204733E-1,14[&rate=6.247696737712084E-4]:2.984510403493E-1)[&rate=6.247696737712084E-4]:4.638210619348E-1)[&rate=6.247696737712084E-4]:1.366479522481E-1)[&rate=6.247696737712084E-4]:1.47942028078E-1)[&rate=6.247696737712084E-4]:1.744361540392E-1)[&rate=6.247696737712084E-4]:7.534751018321E-2,(((24[&rate=6.247696737712084E-4]:1.020615603397E0,((21[&rate=6.247696737712084E-4]:6.65455663154E-1,28[&rate=6.247696737712084E-4]:6.901131974005E-1)[&rate=6.247696737712084E-4]:1.395836643519E-1,1[&rate=6.247696737712084E-4]:4.339549188949E-2)[&rate=6.247696737712084E-4]:1.963981936989E-1)[&rate=6.247696737712084E-4]:1.303059582262E-1,((23[&rate=6.247696737712084E-4]:6.651956787997E-1,(25[&rate=6.247696737712084E-4]:3.924122416943E-1,20[&rate=6.247696737712084E-4]:3.732341595026E-1)[&rate=6.247696737712084E-4]:2.837423412151E-1)[&rate=6.247696737712084E-4]:1.292248213515E-1,(11[&rate=6.247696737712084E-4]:5.338517376512E-1,140[&rate=6.247696737712084E-4]:5.146736554594E-1)[&rate=6.247696737712084E-4]:1.756372556509E-1)[&rate=6.247696737712084E-4]:3.455421573619E-1)[&rate=6.247696737712084E-4]:8.166628156434E-2,102[&rate=6.247696737712084E-4]:7.094400757081E-2)[&rate=6.247696737712084E-4]:1.517291365223E-1)[&rate=6.247696737712084E-4]:2.593871273421E-1,(((10[&rate=6.247696737712084E-4]:5.583820525197E-1,15[&rate=6.247696737712084E-4]:5.967382169032E-1)[&rate=6.247696737712084E-4]:2.726413882219E-1,6[&rate=6.247696737712084E-4]:8.145850845773E-1)[&rate=6.247696737712084E-4]:7.196244746448E-2,(((87[&rate=6.247696737712084E-4]:2.192865628622E-1,((86[&rate=6.247696737712084E-4]:1.48668277108E-1,(85[&rate=6.247696737712084E-4]:1.318367763782E-1,((83[&rate=6.247696737712084E-4]:5.62411720203E-2,93[&rate=6.247696737712084E-4]:6.993980215732E-2)[&rate=6.247696737712084E-4]:6.699858320888E-2,84[&rate=6.247696737712084E-4]:1.232397552292E-1)[&rate=6.247696737712084E-4]:8.59702114903E-3)[&rate=6.247696737712084E-4]:1.683150072975E-2)[&rate=6.247696737712084E-4]:6.224664891581E-2,((91[&rate=6.247696737712084E-4]:1.234755677953E-1,90[&rate=6.247696737712084E-4]:1.234755677953E-1)[&rate=6.247696737712084E-4]:4.412255556108E-2,92[&rate=6.247696737712084E-4]:1.675981233564E-1)[&rate=6.247696737712084E-4]:5.701543280441E-2)[&rate=6.247696737712084E-4]:8.371636838453E-3)[&rate=6.247696737712084E-4]:9.895489672465E-2,(89[&rate=6.247696737712084E-4]:7.829852886186E-2,88[&rate=6.247696737712084E-4]:6.459989872484E-2)[&rate=6.247696737712084E-4]:2.53641560862E-1)[&rate=6.247696737712084E-4]:1.035418369164E0,(18[&rate=6.247696737712084E-4]:5.931731170605E-1,3[&rate=6.247696737712084E-4]:4.781046239099E-1)[&rate=6.247696737712084E-4]:3.35829177444E-1)[&rate=6.247696737712084E-4]:2.055893616738E-2)[&rate=6.247696737712084E-4]:6.448278078865E-1)[&rate=6.247696737712084E-4]:2.321846939965E-1)[&rate=6.247696737712084E-4]:6.889466499518E-1,40[&rate=6.247696737712084E-4]:4.245480043348E-1)[&rate=6.247696737712084E-4]:2.006676811696E-1,(((((98[&rate=6.247696737712084E-4]:4.90687407766E-1,((94[&rate=6.247696737712084E-4]:1.584045390244E-1,100[&rate=6.247696737712084E-4]:1.584045390244E-1)[&rate=6.247696737712084E-4]:1.132155945633E-1,95[&rate=6.247696737712084E-4]:3.563195871397E-1)[&rate=6.247696737712084E-4]:1.45296782375E-1)[&rate=6.247696737712084E-4]:1.826015171248E-2,(96[&rate=6.247696737712084E-4]:4.219615596435E-1,99[&rate=6.247696737712084E-4]:4.574806853264E-1)[&rate=6.247696737712084E-4]:7.33247976493E-2)[&rate=6.247696737712084E-4]:2.875441322107E-2,146[&rate=6.247696737712084E-4]:5.295052513882E-1)[&rate=6.247696737712084E-4]:8.946202293203E-3,39[&rate=6.247696737712084E-4]:4.182328744465E-1)[&rate=6.247696737712084E-4]:1.134077169193E-2,((147[&rate=6.247696737712084E-4]:3.56395383879E-1,(97[&rate=6.247696737712084E-4]:2.027651504227E-1,(2[&rate=6.247696737712084E-4]:6.489866314004E-1,((22[&rate=6.247696737712084E-4]:3.654230768008E-1,27[&rate=6.247696737712084E-4]:3.818614329652E-1)[&rate=6.247696737712084E-4]:3.003984353761E-1,((26[&rate=6.247696737712084E-4]:5.457901367518E-1,(7[&rate=6.247696737712084E-4]:8.598799126059E-2,8[&rate=6.247696737712084E-4]:8.598799126059E-2)[&rate=6.247696737712084E-4]:3.529528304227E-1)[&rate=6.247696737712084E-4]:1.106113699199E-1,31[&rate=6.247696737712084E-4]:7.002371231101E-1)[&rate=6.247696737712084E-4]:2.037890961478E-2)[&rate=6.247696737712084E-4]:1.557678589496E-1)[&rate=6.247696737712084E-4]:1.581542573218E0)[&rate=6.247696737712084E-4]:2.521493290976E-2)[&rate=6.247696737712084E-4]:3.867680167549E-3,16[&rate=6.247696737712084E-4]:2.388378940983E0)[&rate=6.247696737712084E-4]:1.266876312722E-1)[&rate=6.247696737712084E-4]:1.95642039366E-1)[&rate=6.247696737712084E-4]:3.175818027785E-1,38[&rate=6.247696737712084E-4]:8.744914773539E-1)[&rate=6.247696737712084E-4]:3.186448627324E-1)[&rate=6.247696737712084E-4]:2.430054034943E-1,((125[&rate=6.247696737712084E-4]:6.957920034254E-1,((((((82[&rate=6.247696737712084E-4]:1.463143046552E-1,79[&rate=6.247696737712084E-4]:1.380951265732E-1)[&rate=6.247696737712084E-4]:7.779516577473E-2,(78[&rate=6.247696737712084E-4]:5.884206029493E-2,72[&rate=6.247696737712084E-4]:3.692425207562E-2)[&rate=6.247696737712084E-4]:1.57048232053E-1)[&rate=6.247696737712084E-4]:2.657669739003E-1,(77[&rate=6.247696737712084E-4]:4.22924149161E-1,71[&rate=6.247696737712084E-4]:3.599104505309E-1)[&rate=6.247696737712084E-4]:9.434955544327E-2)[&rate=6.247696737712084E-4]:7.056754808087E-2,(73[&rate=6.247696737712084E-4]:5.810623310907E-1,(80[&rate=6.247696737712084E-4]:1.716647699081E-1,81[&rate=6.247696737712084E-4]:1.716647699081E-1)[&rate=6.247696737712084E-4]:3.600824926896E-1)[&rate=6.247696737712084E-4]:1.225837364916E-2)[&rate=6.247696737712084E-4]:2.182827733172E-1,((74[&rate=6.247696737712084E-4]:4.234201982141E-1,(76[&rate=6.247696737712084E-4]:3.699982506126E-1,70[&rate=6.247696737712084E-4]:3.316420862291E-1)[&rate=6.247696737712084E-4]:5.342194760148E-2)[&rate=6.247696737712084E-4]:1.374701342245E-1,75[&rate=6.247696737712084E-4]:5.608903324385E-1)[&rate=6.247696737712084E-4]:2.507131456186E-1)[&rate=6.247696737712084E-4]:5.802616327956E-1,(((52[&rate=6.247696737712084E-4]:3.570311452554E-1,((29[&rate=6.247696737712084E-4]:6.702455718163E-1,(5[&rate=6.247696737712084E-4]:2.643764157427E-1,12[&rate=6.247696737712084E-4]:3.027325801262E-1)[&rate=6.247696737712084E-4]:2.606636766216E-1)[&rate=6.247696737712084E-4]:2.211451104828E-1,103[&rate=6.247696737712084E-4]:6.585139699703E-1)[&rate=6.247696737712084E-4]:1.362810909846E0)[&rate=6.247696737712084E-4]:1.149770468663E-1,((137[&rate=6.247696737712084E-4]:5.336991432771E-1,133[&rate=6.247696737712084E-4]:4.92603252866E-1)[&rate=6.247696737712084E-4]:1.370260334259E-1,134[&rate=6.247696737712084E-4]:5.994922999908E-1)[&rate=6.247696737712084E-4]:6.162616814867E-1)[&rate=6.247696737712084E-4]:1.549014078026E-1,53[&rate=6.247696737712084E-4]:6.18712878613E-1)[&rate=6.247696737712084E-4]:2.668917362766E-2)[&rate=6.247696737712084E-4]:2.60772464846E-1)[&rate=6.247696737712084E-4]:4.703238470892E-1,(((((56[&rate=6.247696737712084E-4]:1.769309271423E-1,55[&rate=6.247696737712084E-4]:1.769309271423E-1)[&rate=6.247696737712084E-4]:1.388202491883E-1,(57[&rate=6.247696737712084E-4]:1.599896966561E-1,54[&rate=6.247696737712084E-4]:1.190060900988E-1)[&rate=6.247696737712084E-4]:1.666904414233E-1)[&rate=6.247696737712084E-4]:1.023585811808E-4,(37[&rate=6.247696737712084E-4]:1.562140150334E-1,58[&rate=6.247696737712084E-4]:1.370883319733E-1)[&rate=6.247696737712084E-4]:2.060876073102E-1)[&rate=6.247696737712084E-4]:6.061210789477E-2,59[&rate=6.247696737712084E-4]:3.846623641182E-1)[&rate=6.247696737712084E-4]:4.810283876299E-1,68[&rate=6.247696737712084E-4]:8.165104238792E-1)[&rate=6.247696737712084E-4]:1.829387599687E-1)[&rate=6.247696737712084E-4]:3.820477509895E-1)[&rate=6.247696737712084E-4]:8.707116435383E-2,32[&rate=6.247696737712084E-4]:3.591595456979E-2)[&rate=6.247696737712084E-4]:5.740386855823E-3)[&rate=6.247696737712084E-4]:4.452176343928E-2)[&rate=6.247696737712084E-4]:8.360549689791E-3);
tree STATE_49230000 [&joint=-20979.273292478396,lnP=-20979.273292478396] = [&R] (((((35[&rate=6.311762408748975E-4]:1.112440130119E-1,(((((50[&rate=6.311762408748975E-4]:3.660050549546E-1,49[&rate=6.311762408748975E-4]:3.660050549546E-1)[&rate=6.311762408748975E-4]:9.26378078224E-2,(44[&rate=6.311762408748975E-4]:3.708581729638E-1,(47[&rate=6.311762408748975E-4]:3.606624159639E-1,51[&rate=6.311762408748975E-4]:3.333400115924E-1)[&rate=6.311762408748975E-4]:1.566023787419E-2)[&rate=6.311762408748975E-4]:1.151070941846E-1)[&rate=6.311762408748975E-4]:2.305309733474E-2,((46[&rate=6.311762408748975E-4]:3.503431615115E-1,43[&rate=6.311762408748975E-4]:3.503431615115E-1)[&rate=6.311762408748975E-4]:9.165807145521E-2,((48[&rate=6.311762408748975E-4]:7.479094614582E-2,42[&rate=6.311762408748975E-4]:3.65395800256E-2)[&rate=6.311762408748975E-4]:3.022883271166E-1,41[&rate=6.311762408748975E-4]:3.333634262679E-1)[&rate=6.311762408748975E-4]:5.399299795578E-2)[&rate=6.311762408748975E-4]:7.248161239081E-2)[&rate=6.311762408748975E-4]:6.375979594943E-2,45[&rate=6.311762408748975E-4]:5.700459199955E-1)[&rate=6.311762408748975E-4]:1.769198260011E-1,(((((64[&rate=6.311762408748975E-4]:3.213473378692E-1,62[&rate=6.311762408748975E-4]:3.624432282803E-1)[&rate=6.311762408748975E-4]:6.065420616644E-2,65[&rate=6.311762408748975E-4]:2.31316612529E-1)[&rate=6.311762408748975E-4]:4.274816752761E-2,60[&rate=6.311762408748975E-4]:2.740647800566E-1)[&rate=6.311762408748975E-4]:3.743222502763E-1,(61[&rate=6.311762408748975E-4]:6.108916707768E-2,63[&rate=6.311762408748975E-4]:1.999327666664E-2)[&rate=6.311762408748975E-4]:7.79078685173E-1)[&rate=6.311762408748975E-4]:7.932004822259E-1,(128[&rate=6.311762408748975E-4]:1.23780052175E0,(118[&rate=6.311762408748975E-4]:8.961177049028E-1,(((130[&rate=6.311762408748975E-4]:9.2957204503E-2,131[&rate=6.311762408748975E-4]:9.569693053036E-2)[&rate=6.311762408748975E-4]:1.308120677573E-1,(132[&rate=6.311762408748975E-4]:7.397815926326E-2,129[&rate=6.311762408748975E-4]:7.12384332359E-2)[&rate=6.311762408748975E-4]:1.525308390244E-1)[&rate=6.311762408748975E-4]:5.004018879625E-1,69[&rate=6.311762408748975E-4]:8.721163657024E-1)[&rate=6.311762408748975E-4]:3.496024331006E-2)[&rate=6.311762408748975E-4]:4.814088442445E-1)[&rate=6.311762408748975E-4]:2.558417853292E-1)[&rate=6.311762408748975E-4]:2.671965120865E-2)[&rate=6.311762408748975E-4]:1.196491780117E-1)[&rate=6.311762408748975E-4]:9.602161170835E-3,((121[&rate=6.311762408748975E-4]:2.034765842539E0,127[&rate=6.311762408748975E-4]:2.475861732949E0)[&rate=6.311762408748975E-4]:1.154070290901E-1,36[&rate=6.311762408748975E-4]:7.072081683406E-2)[&rate=6.311762408748975E-4]:9.670069981445E-2)[&rate=6.311762408748975E-4]:3.513314777836E-1,(((39[&rate=6.311762408748975E-4]:6.379906160192E-1,(146[&rate=6.311762408748975E-4]:7.555618255458E-1,(16[&rate=6.311762408748975E-4]:2.511749944986E0,147[&rate=6.311762408748975E-4]:4.836340680487E-1)[&rate=6.311762408748975E-4]:2.090862274425E-1)[&rate=6.311762408748975E-4]:2.647369708291E-3)[&rate=6.311762408748975E-4]:8.630767037822E-2,(((22[&rate=6.311762408748975E-4]:3.761672009034E-1,27[&rate=6.311762408748975E-4]:3.926055570678E-1)[&rate=6.311762408748975E-4]:3.079381218292E-1,((2[&rate=6.311762408748975E-4]:3.422144140702E-1,31[&rate=6.311762408748975E-4]:5.696116743442E-1)[&rate=6.311762408748975E-4]:1.414084217245E-1,(26[&rate=6.311762408748975E-4]:5.522088630452E-1,(7[&rate=6.311762408748975E-4]:3.242421302503E-1,8[&rate=6.311762408748975E-4]:3.242421302503E-1)[&rate=6.311762408748975E-4]:1.211174177263E-1)[&rate=6.311762408748975E-4]:1.149756165852E-1)[&rate=6.311762408748975E-4]:2.787974721192E-2)[&rate=6.311762408748975E-4]:2.010528628202E0,(((94[&rate=6.311762408748975E-4]:3.885057879989E-1,98[&rate=6.311762408748975E-4]:4.622762798022E-1)[&rate=6.311762408748975E-4]:8.223395206317E-2,((97[&rate=6.311762408748975E-4]:2.603637377728E-1,((101[&rate=6.311762408748975E-4]:5.980619920702E-1,(((102[&rate=6.311762408748975E-4]:3.414386017051E-2,((24[&rate=6.311762408748975E-4]:9.033050684104E-1,((21[&rate=6.311762408748975E-4]:4.593988693666E-1,28[&rate=6.311762408748975E-4]:4.84056403613E-1)[&rate=6.311762408748975E-4]:3.463019517928E-1,1[&rate=6.311762408748975E-4]:4.405698554285E-2)[&rate=6.311762408748975E-4]:7.842616505933E-2)[&rate=6.311762408748975E-4]:2.478968447176E-1,((140[&rate=6.311762408748975E-4]:4.299024843943E-1,11[&rate=6.311762408748975E-4]:4.49080566586E-1)[&rate=6.311762408748975E-4]:1.584833169909E-1,(23[&rate=6.311762408748975E-4]:4.353432175467E-1,(20[&rate=6.311762408748975E-4]:3.597941843089E-1,25[&rate=6.311762408748975E-4]:3.789722665006E-1)[&rate=6.311762408748975E-4]:6.732985515573E-2)[&rate=6.311762408748975E-4]:2.571521728794E-1)[&rate=6.311762408748975E-4]:4.477476185923E-1)[&rate=6.311762408748975E-4]:4.458578265885E-2)[&rate=6.311762408748975E-4]:1.617295488952E-1,((((((((107[&rate=6.311762408748975E-4]:2.857072576504E-1,114[&rate=6.311762408748975E-4]:2.254332850477E-1)[&rate=6.311762408748975E-4]:1.317292076237E-1,109[&rate=6.311762408748975E-4]:4.366145474658E-1)[&rate=6.311762408748975E-4]:4.165275229156E-2,108[&rate=6.311762408748975E-4]:4.563494915383E-1)[&rate=6.311762408748975E-4]:1.550469644055E-1,((13[&rate=6.311762408748975E-4]:3.107589972313E-1,19[&rate=6.311762408748975E-4]:3.49115161615E-1)[&rate=6.311762408748975E-4]:2.080067885248E-1,115[&rate=6.311762408748975E-4]:4.365740049342E-1)[&rate=6.311762408748975E-4]:1.172882044342E-1)[&rate=6.311762408748975E-4]:1.92704137101E-1,(148[&rate=6.311762408748975E-4]:2.633917901457E-1,143[&rate=6.311762408748975E-4]:2.606520641184E-1)[&rate=6.311762408748975E-4]:5.215307207073E-1)[&rate=6.311762408748975E-4]:9.718033218465E-3,(((104[&rate=6.311762408748975E-4]:9.825749988919E-2,106[&rate=6.311762408748975E-4]:9.825749988919E-2)[&rate=6.311762408748975E-4]:6.47990582388E-2,(111[&rate=6.311762408748975E-4]:9.319628374775E-2,139[&rate=6.311762408748975E-4]:2.685387495011E-1)[&rate=6.311762408748975E-4]:8.629863054461E-2)[&rate=6.311762408748975E-4]:3.445311100208E-1,116[&rate=6.311762408748975E-4]:4.47313695546E-1)[&rate=6.311762408748975E-4]:3.089706841418E-1)[&rate=6.311762408748975E-4]:1.168268318492E-1,(((105[&rate=6.311762408748975E-4]:5.225084583187E-1,117[&rate=6.311762408748975E-4]:5.526454446201E-1)[&rate=6.311762408748975E-4]:6.520314964071E-2,110[&rate=6.311762408748975E-4]:6.096294161785E-1)[&rate=6.311762408748975E-4]:3.461024200545E-2,((4[&rate=6.311762408748975E-4]:9.441422994717E-2,30[&rate=6.311762408748975E-4]:2.670169696732E-1)[&rate=6.311762408748975E-4]:4.2433133038E-1,(((17[&rate=6.311762408748975E-4]:4.103196796226E-1,14[&rate=6.311762408748975E-4]:3.719635152389E-1)[&rate=6.311762408748975E-4]:1.946365159979E-1,(9[&rate=6.311762408748975E-4]:4.232611494863E-1,113[&rate=6.311762408748975E-4]:4.314803275684E-1)[&rate=6.311762408748975E-4]:1.351197036684E-1)[&rate=6.311762408748975E-4]:8.762325559543E-3,112[&rate=6.311762408748975E-4]:5.753623567963E-1)[&rate=6.311762408748975E-4]:9.174501059848E-4)[&rate=6.311762408748975E-4]:7.343930333638E-2)[&rate=6.311762408748975E-4]:3.055838821202E-1)[&rate=6.311762408748975E-4]:1.849982598124E-1,(((145[&rate=6.311762408748975E-4]:1.218131470871E-1,141[&rate=6.311762408748975E-4]:1.190734210595E-1)[&rate=6.311762408748975E-4]:2.674244579558E-2,144[&rate=6.311762408748975E-4]:1.430761408277E-1)[&rate=6.311762408748975E-4]:3.102625092016E-1,142[&rate=6.311762408748975E-4]:4.588181020842E-1)[&rate=6.311762408748975E-4]:8.540858898133E-1)[&rate=6.311762408748975E-4]:1.29544759634E-1)[&rate=6.311762408748975E-4]:1.076774257273E-1,((3[&rate=6.311762408748975E-4]:8.086800852749E-1,(((((91[&rate=6.311762408748975E-4]:7.614209932522E-2,90[&rate=6.311762408748975E-4]:7.614209932522E-2)[&rate=6.311762408748975E-4]:3.816778631024E-2,92[&rate=6.311762408748975E-4]:1.143098856355E-1)[&rate=6.311762408748975E-4]:6.956476764951E-2,87[&rate=6.311762408748975E-4]:1.70176023148E-1)[&rate=6.311762408748975E-4]:1.179313093469E-2,((83[&rate=6.311762408748975E-4]:1.306693183031E-1,(85[&rate=6.311762408748975E-4]:4.682636902711E-2,84[&rate=6.311762408748975E-4]:4.682636902711E-2)[&rate=6.311762408748975E-4]:8.384294927604E-2)[&rate=6.311762408748975E-4]:9.275011909637E-3,(93[&rate=6.311762408748975E-4]:9.458590359557E-2,86[&rate=6.311762408748975E-4]:8.088727345856E-2)[&rate=6.311762408748975E-4]:5.905705675422E-2)[&rate=6.311762408748975E-4]:4.202482386987E-2)[&rate=6.311762408748975E-4]:2.883218648823E-1,(89[&rate=6.311762408748975E-4]:2.214379180133E-1,88[&rate=6.311762408748975E-4]:2.077392878763E-1)[&rate=6.311762408748975E-4]:2.625517310886E-1)[&rate=6.311762408748975E-4]:8.781150937071E-1)[&rate=6.311762408748975E-4]:1.062291048032E-1,((18[&rate=6.311762408748975E-4]:4.353765880036E-1,6[&rate=6.311762408748975E-4]:3.723628893735E-1)[&rate=6.311762408748975E-4]:2.245920069836E-1,(10[&rate=6.311762408748975E-4]:3.906422143817E-1,15[&rate=6.311762408748975E-4]:4.289983787652E-1)[&rate=6.311762408748975E-4]:2.227510381397E-1)[&rate=6.311762408748975E-4]:3.700090882416E-1)[&rate=6.311762408748975E-4]:3.859019186875E-1)[&rate=6.311762408748975E-4]:2.999906093322E-1)[&rate=6.311762408748975E-4]:6.978695231263E-1,(96[&rate=6.311762408748975E-4]:3.124328571453E-1,99[&rate=6.311762408748975E-4]:3.479519828282E-1)[&rate=6.311762408748975E-4]:1.25088597418E-1)[&rate=6.311762408748975E-4]:8.634632936339E-3)[&rate=6.311762408748975E-4]:6.531784684089E-2,(100[&rate=6.311762408748975E-4]:3.545361305599E-1,95[&rate=6.311762408748975E-4]:4.392355841119E-1)[&rate=6.311762408748975E-4]:9.682851416303E-2)[&rate=6.311762408748975E-4]:1.937509533919E-2)[&rate=6.311762408748975E-4]:1.226574736105E-1,40[&rate=6.311762408748975E-4]:5.387524049296E-1)[&rate=6.311762408748975E-4]:2.655300344958E-2)[&rate=6.311762408748975E-4]:1.589928780182E-1)[&rate=6.311762408748975E-4]:1.811993220875E-1,38[&rate=6.311762408748975E-4]:8.371915975558E-1)[&rate=6.311762408748975E-4]:2.37351500926E-1)[&rate=6.311762408748975E-4]:5.426619729607E-1,(34[&rate=6.311762408748975E-4]:2.82275509002E-2,(((122[&rate=6.311762408748975E-4]:2.193832959236E-1,(124[&rate=6.311762408748975E-4]:1.120757344584E-1,123[&rate=6.311762408748975E-4]:1.148079748956E-1)[&rate=6.311762408748975E-4]:1.04575321028E-1)[&rate=6.311762408748975E-4]:4.564693351939E-1,67[&rate=6.311762408748975E-4]:1.745800807768E-1)[&rate=6.311762408748975E-4]:2.165541591098E-1,((((135[&rate=6.311762408748975E-4]:4.914524564112E-1,(138[&rate=6.311762408748975E-4]:3.330562810565E-1,136[&rate=6.311762408748975E-4]:2.015494317413E-1)[&rate=6.311762408748975E-4]:3.583961753548E-1)[&rate=6.311762408748975E-4]:3.803974482085E-1,(119[&rate=6.311762408748975E-4]:1.100724583753E0,120[&rate=6.311762408748975E-4]:1.004834172795E0)[&rate=6.311762408748975E-4]:1.190705263457E-1)[&rate=6.311762408748975E-4]:5.003116332885E-3,126[&rate=6.311762408748975E-4]:4.390957037882E-1)[&rate=6.311762408748975E-4]:9.067276949421E-1,66[&rate=6.311762408748975E-4]:9.864920904538E-2)[&rate=6.311762408748975E-4]:2.924850308412E-1)[&rate=6.311762408748975E-4]:5.001070096437E-1)[&rate=6.311762408748975E-4]:1.235983753968E-1)[&rate=6.311762408748975E-4]:2.459672804644E-1,((((125[&rate=6.311762408748975E-4]:8.254558078496E-1,(((((134[&rate=6.311762408748975E-4]:4.62647158222E-1,137[&rate=6.311762408748975E-4]:5.338800349342E-1)[&rate=6.311762408748975E-4]:3.904898041787E-2,133[&rate=6.311762408748975E-4]:5.31833124941E-1)[&rate=6.311762408748975E-4]:7.832000194039E-1,52[&rate=6.311762408748975E-4]:5.41150368688E-1)[&rate=6.311762408748975E-4]:1.224769199332E-2,((29[&rate=6.311762408748975E-4]:6.516700074184E-1,(5[&rate=6.311762408748975E-4]:2.060687278542E-1,12[&rate=6.311762408748975E-4]:2.444248922376E-1)[&rate=6.311762408748975E-4]:3.003958001123E-1)[&rate=6.311762408748975E-4]:2.754052665385E-1,103[&rate=6.311762408748975E-4]:6.941985616281E-1)[&rate=6.311762408748975E-4]:1.523493233614E0)[&rate=6.311762408748975E-4]:1.039633831881E-1,((((71[&rate=6.311762408748975E-4]:1.597881350235E-2,73[&rate=6.311762408748975E-4]:8.447196418719E-2)[&rate=6.311762408748975E-4]:4.036509022371E-1,((77[&rate=6.311762408748975E-4]:4.037063851265E-1,((79[&rate=6.311762408748975E-4]:1.96138782861E-1,(72[&rate=6.311762408748975E-4]:8.62486004001E-3,78[&rate=6.311762408748975E-4]:3.054266825932E-2)[&rate=6.311762408748975E-4]:1.655961146017E-1)[&rate=6.311762408748975E-4]:1.168198072007E-1,82[&rate=6.311762408748975E-4]:3.211777681438E-1)[&rate=6.311762408748975E-4]:5.513135670864E-2)[&rate=6.311762408748975E-4]:1.480279039462E-2,(81[&rate=6.311762408748975E-4]:7.903224038458E-2,80[&rate=6.311762408748975E-4]:7.903224038458E-2)[&rate=6.311762408748975E-4]:2.956413186981E-1)[&rate=6.311762408748975E-4]:6.41342388485E-2)[&rate=6.311762408748975E-4]:3.939046063327E-1,((70[&rate=6.311762408748975E-4]:5.171930455026E-1,(74[&rate=6.311762408748975E-4]:4.562150964306E-1,76[&rate=6.311762408748975E-4]:4.562150964306E-1)[&rate=6.311762408748975E-4]:9.933411345552E-2)[&rate=6.311762408748975E-4]:1.12974338564E-1,75[&rate=6.311762408748975E-4]:6.685235484501E-1)[&rate=6.311762408748975E-4]:2.135039243069E-1)[&rate=6.311762408748975E-4]:4.126011113344E-1,53[&rate=6.311762408748975E-4]:5.481655254793E-1)[&rate=6.311762408748975E-4]:1.009991970787E-1)[&rate=6.311762408748975E-4]:3.866735989528E-1)[&rate=6.311762408748975E-4]:4.390138204767E-1,((59[&rate=6.311762408748975E-4]:3.540091185324E-1,(37[&rate=6.311762408748975E-4]:3.566999885368E-1,(58[&rate=6.311762408748975E-4]:2.708293437481E-1,((55[&rate=6.311762408748975E-4]:1.079954966763E-1,56[&rate=6.311762408748975E-4]:1.079954966763E-1)[&rate=6.311762408748975E-4]:1.221915537495E-1,(57[&rate=6.311762408748975E-4]:1.089538110062E-1,54[&rate=6.311762408748975E-4]:6.797020444882E-2)[&rate=6.311762408748975E-4]:1.321622011683E-1)[&rate=6.311762408748975E-4]:1.331988895063E-2)[&rate=6.311762408748975E-4]:6.67449617286E-2)[&rate=6.311762408748975E-4]:3.556049611576E-2)[&rate=6.311762408748975E-4]:2.297995952186E-1,68[&rate=6.311762408748975E-4]:5.34628385882E-1)[&rate=6.311762408748975E-4]:5.631745757776E-1)[&rate=6.311762408748975E-4]:4.718011163579E-1,32[&rate=6.311762408748975E-4]:1.369519333961E-1)[&rate=6.311762408748975E-4]:3.710459476163E-3,33[&rate=6.311762408748975E-4]:1.46141844927E-1)[&rate=6.311762408748975E-4]:2.352130056701E-1);
tree STATE_49320000 [&joint=-20979.318485922427,lnP=-20979.318485922427] = [&R] (((32[&rate=5.418608088112675E-4]:7.572537116041E-2,33[&rate=5.418608088112675E-4]:8.120482321513E-2)[&rate=5.418608088112675E-4]:5.288012358938E-2,(34[&rate=5.418608088112675E-4]:7.523141099845E-2,((((((53[&rate=5.418608088112675E-4]:6.902286872494E-1,((137[&rate=5.418608088112675E-4]:4.581364737453E-1,134[&rate=5.418608088112675E-4]:3.869035970331E-1)[&rate=5.418608088112675E-4]:3.469606509545E-1,133[&rate=5.418608088112675E-4]:7.640012342888E-1)[&rate=5.418608088112675E-4]:7.083069499288E-1)[&rate=5.418608088112675E-4]:6.072945584847E-3,(((82[&rate=5.418608088112675E-4]:3.250229496666E-1,(79[&rate=5.418608088112675E-4]:1.568635567212E-1,((72[&rate=5.418608088112675E-4]:3.512571184253E-2,78[&rate=5.418608088112675E-4]:5.704352006184E-2)[&rate=5.418608088112675E-4]:9.953612468552E-2,71[&rate=5.418608088112675E-4]:1.291823844733E-1)[&rate=5.418608088112675E-4]:2.839119738762E-4)[&rate=5.418608088112675E-4]:1.599402148633E-1)[&rate=5.418608088112675E-4]:4.862071989498E-2,((81[&rate=5.418608088112675E-4]:8.686000237469E-3,80[&rate=5.418608088112675E-4]:8.686000237469E-3)[&rate=5.418608088112675E-4]:3.384488572666E-1,(73[&rate=5.418608088112675E-4]:2.310902777776E-1,77[&rate=5.418608088112675E-4]:2.256108257229E-1)[&rate=5.418608088112675E-4]:1.653596482196E-1)[&rate=5.418608088112675E-4]:1.007045589318E-2)[&rate=5.418608088112675E-4]:1.883464666652E-1,(((70[&rate=5.418608088112675E-4]:2.715005897134E-1,74[&rate=5.418608088112675E-4]:3.098567540969E-1)[&rate=5.418608088112675E-4]:8.85802781837E-3,76[&rate=5.418608088112675E-4]:3.187147819153E-1)[&rate=5.418608088112675E-4]:1.425189370356E-1,75[&rate=5.418608088112675E-4]:4.612337189509E-1)[&rate=5.418608088112675E-4]:1.336331296047E-1)[&rate=5.418608088112675E-4]:8.478978428908E-1)[&rate=5.418608088112675E-4]:1.62676712325E-1,(52[&rate=5.418608088112675E-4]:7.124767575113E-1,((29[&rate=5.418608088112675E-4]:8.505127742543E-1,(5[&rate=5.418608088112675E-4]:5.427310069074E-1,12[&rate=5.418608088112675E-4]:5.810871712909E-1)[&rate=5.418608088112675E-4]:1.625762878949E-1)[&rate=5.418608088112675E-4]:4.862903972784E-1,103[&rate=5.418608088112675E-4]:1.103926459204E0)[&rate=5.418608088112675E-4]:1.272844032868E0)[&rate=5.418608088112675E-4]:1.546983089593E-1)[&rate=5.418608088112675E-4]:2.191792168118E-1,125[&rate=5.418608088112675E-4]:8.677750483099E-1)[&rate=5.418608088112675E-4]:3.83728529576E-1,((57[&rate=5.418608088112675E-4]:4.042899625769E-1,(((58[&rate=5.418608088112675E-4]:3.754197579374E-1,(54[&rate=5.418608088112675E-4]:2.705858829804E-1,59[&rate=5.418608088112675E-4]:3.088372491006E-1)[&rate=5.418608088112675E-4]:4.745682577668E-2)[&rate=5.418608088112675E-4]:2.215505428062E-2,(55[&rate=5.418608088112675E-4]:2.91598166483E-1,56[&rate=5.418608088112675E-4]:2.91598166483E-1)[&rate=5.418608088112675E-4]:7.865424136329E-2)[&rate=5.418608088112675E-4]:2.050716693125E-5,37[&rate=5.418608088112675E-4]:4.16721002445E-1)[&rate=5.418608088112675E-4]:2.308808581497E-2)[&rate=5.418608088112675E-4]:3.063060649977E-1,68[&rate=5.418608088112675E-4]:6.586834592685E-1)[&rate=5.418608088112675E-4]:4.261534519506E-1)[&rate=5.418608088112675E-4]:2.49827917599E-1,((((45[&rate=5.418608088112675E-4]:6.842027065917E-1,(((43[&rate=5.418608088112675E-4]:5.241860131514E-1,46[&rate=5.418608088112675E-4]:5.241860131514E-1)[&rate=5.418608088112675E-4]:4.74146149909E-2,(41[&rate=5.418608088112675E-4]:3.671310106612E-1,(42[&rate=5.418608088112675E-4]:3.190958933623E-1,48[&rate=5.418608088112675E-4]:3.573472594825E-1)[&rate=5.418608088112675E-4]:5.34995981732E-2)[&rate=5.418608088112675E-4]:1.498248087381E-1)[&rate=5.418608088112675E-4]:7.000683784937E-2,(((47[&rate=5.418608088112675E-4]:4.963082022704E-1,44[&rate=5.418608088112675E-4]:4.908437213962E-1)[&rate=5.418608088112675E-4]:1.34080869658E-3,(50[&rate=5.418608088112675E-4]:4.418630553472E-1,49[&rate=5.418608088112675E-4]:4.418630553472E-1)[&rate=5.418608088112675E-4]:2.299907037408E-2)[&rate=5.418608088112675E-4]:4.267505291221E-2,51[&rate=5.418608088112675E-4]:5.130016595077E-1)[&rate=5.418608088112675E-4]:1.012834021124E-1)[&rate=5.418608088112675E-4]:5.079196191138E-2)[&rate=5.418608088112675E-4]:1.908776472741E-1,((69[&rate=5.418608088112675E-4]:8.46645528446E-1,(118[&rate=5.418608088112675E-4]:7.152115837452E-1,((131[&rate=5.418608088112675E-4]:6.949025489252E-2,130[&rate=5.418608088112675E-4]:6.675052886517E-2)[&rate=5.418608088112675E-4]:2.864573884676E-1,(129[&rate=5.418608088112675E-4]:6.173717730378E-2,132[&rate=5.418608088112675E-4]:6.447690333114E-2)[&rate=5.418608088112675E-4]:2.91470740029E-1)[&rate=5.418608088112675E-4]:2.250173650425E-1)[&rate=5.418608088112675E-4]:1.204750405912E-1)[&rate=5.418608088112675E-4]:6.264746658166E-1,((((65[&rate=5.418608088112675E-4]:1.465941967398E-1,62[&rate=5.418608088112675E-4]:3.383750186576E-1)[&rate=5.418608088112675E-4]:3.655458440327E-2,(60[&rate=5.418608088112675E-4]:1.073640156789E-2,64[&rate=5.418608088112675E-4]:1.614213330746E-1)[&rate=5.418608088112675E-4]:1.724123795752E-1)[&rate=5.418608088112675E-4]:3.236043527578E-1,(61[&rate=5.418608088112675E-4]:1.179246498758E-1,63[&rate=5.418608088112675E-4]:7.682875946476E-2)[&rate=5.418608088112675E-4]:5.806093059429E-1)[&rate=5.418608088112675E-4]:6.927079181037E-1,128[&rate=5.418608088112675E-4]:1.251515846525E0)[&rate=5.418608088112675E-4]:7.091941623061E-2)[&rate=5.418608088112675E-4]:3.260413034013E-1)[&rate=5.418608088112675E-4]:3.620297654375E-2,(35[&rate=5.418608088112675E-4]:3.583972027184E-3,((127[&rate=5.418608088112675E-4]:2.182791173166E0,121[&rate=5.418608088112675E-4]:1.741695282755E0)[&rate=5.418608088112675E-4]:3.54781383131E-1,36[&rate=5.418608088112675E-4]:1.702461109154E-2)[&rate=5.418608088112675E-4]:3.31347034014E-2)[&rate=5.418608088112675E-4]:1.523284473859E-1)[&rate=5.418608088112675E-4]:3.301759562274E-1,(((((99[&rate=5.418608088112675E-4]:5.348903780732E-1,96[&rate=5.418608088112675E-4]:4.993712523903E-1)[&rate=5.418608088112675E-4]:7.138600534631E-2,((98[&rate=5.418608088112675E-4]:5.79531384171E-1,(95[&rate=5.418608088112675E-4]:4.951663619949E-1,(100[&rate=5.418608088112675E-4]:2.379742596761E-1,94[&rate=5.418608088112675E-4]:2.379742596761E-1)[&rate=5.418608088112675E-4]:1.724926487668E-1)[&rate=5.418608088112675E-4]:9.529398392486E-2)[&rate=5.418608088112675E-4]:4.772840584202E-3,97[&rate=5.418608088112675E-4]:3.848506728427E-1)[&rate=5.418608088112675E-4]:1.142351670134E-4)[&rate=5.418608088112675E-4]:4.303957081287E-2,((101[&rate=5.418608088112675E-4]:7.512917098223E-1,(((((141[&rate=5.418608088112675E-4]:5.586250386082E-1,(144[&rate=5.418608088112675E-4]:4.836944553583E-1,145[&rate=5.418608088112675E-4]:4.891739074133E-1)[&rate=5.418608088112675E-4]:7.219085722255E-2)[&rate=5.418608088112675E-4]:1.526880692075E-1,142[&rate=5.418608088112675E-4]:7.140528338434E-1)[&rate=5.418608088112675E-4]:6.944363603778E-1,((((148[&rate=5.418608088112675E-4]:2.878433238028E-1,143[&rate=5.418608088112675E-4]:2.851035977755E-1)[&rate=5.418608088112675E-4]:4.909162588569E-1,((104[&rate=5.418608088112675E-4]:4.15886555143E-1,106[&rate=5.418608088112675E-4]:4.15886555143E-1)[&rate=5.418608088112675E-4]:2.028247503316E-1,(111[&rate=5.418608088112675E-4]:9.413740178015E-2,139[&rate=5.418608088112675E-4]:2.694798675335E-1)[&rate=5.418608088112675E-4]:5.410122598588E-1)[&rate=5.418608088112675E-4]:1.819660854042E-1)[&rate=5.418608088112675E-4]:2.059436774199E-1,(116[&rate=5.418608088112675E-4]:7.651629591632E-1,(((13[&rate=5.418608088112675E-4]:3.273489434684E-1,19[&rate=5.418608088112675E-4]:3.657051078521E-1)[&rate=5.418608088112675E-4]:7.14657206003E-2,115[&rate=5.418608088112675E-4]:3.166228832469E-1)[&rate=5.418608088112675E-4]:3.342979343976E-1,((109[&rate=5.418608088112675E-4]:3.658488514506E-1,114[&rate=5.418608088112675E-4]:2.863967966561E-1)[&rate=5.418608088112675E-4]:2.721651727591E-2,(107[&rate=5.418608088112675E-4]:2.328039272401E-1,108[&rate=5.418608088112675E-4]:2.300642012127E-1)[&rate=5.418608088112675E-4]:1.410833592947E-1)[&rate=5.418608088112675E-4]:3.373075037124E-1)[&rate=5.418608088112675E-4]:1.142421415188E-1)[&rate=5.418608088112675E-4]:1.811841365328E-1)[&rate=5.418608088112675E-4]:2.814153141382E-2,(((9[&rate=5.418608088112675E-4]:8.583958766091E-1,(113[&rate=5.418608088112675E-4]:5.521849981304E-1,(117[&rate=5.418608088112675E-4]:5.082051979647E-2,112[&rate=5.418608088112675E-4]:4.808079376888E-2)[&rate=5.418608088112675E-4]:5.041042043615E-1)[&rate=5.418608088112675E-4]:3.144300565608E-1)[&rate=5.418608088112675E-4]:1.274412114743E-2,((4[&rate=5.418608088112675E-4]:1.462631375951E-1,30[&rate=5.418608088112675E-4]:3.188658773211E-1)[&rate=5.418608088112675E-4]:6.006032131994E-1,(17[&rate=5.418608088112675E-4]:4.009528455362E-1,14[&rate=5.418608088112675E-4]:3.625966811525E-1)[&rate=5.418608088112675E-4]:4.418039162172E-1)[&rate=5.418608088112675E-4]:7.495857846889E-2)[&rate=5.418608088112675E-4]:4.302294264887E-2,(105[&rate=5.418608088112675E-4]:8.127274068889E-1,110[&rate=5.418608088112675E-4]:8.34645215108E-1)[&rate=5.418608088112675E-4]:8.225745132474E-2)[&rate=5.418608088112675E-4]:1.342982894442E-1)[&rate=5.418608088112675E-4]:1.792060465633E-1)[&rate=5.418608088112675E-4]:1.101840770332E-2,((102[&rate=5.418608088112675E-4]:3.463906841959E-2,(((25[&rate=5.418608088112675E-4]:3.315766142098E-1,20[&rate=5.418608088112675E-4]:3.123985320181E-1)[&rate=5.418608088112675E-4]:1.419300844924E-1,23[&rate=5.418608088112675E-4]:4.625477945926E-1)[&rate=5.418608088112675E-4]:6.485767573132E-3,(140[&rate=5.418608088112675E-4]:2.980859479367E-1,11[&rate=5.418608088112675E-4]:3.172640301284E-1)[&rate=5.418608088112675E-4]:6.683802518809E-2)[&rate=5.418608088112675E-4]:7.162904377606E-1)[&rate=5.418608088112675E-4]:1.173816682689E-1,((1[&rate=5.418608088112675E-4]:5.279541833663E-2,(28[&rate=5.418608088112675E-4]:6.398268655574E-1,21[&rate=5.418608088112675E-4]:6.15169331311E-1)[&rate=5.418608088112675E-4]:1.992699226421E-1)[&rate=5.418608088112675E-4]:1.166850968669E-1,24[&rate=5.418608088112675E-4]:9.503024330117E-1)[&rate=5.418608088112675E-4]:3.633621392931E-1)[&rate=5.418608088112675E-4]:2.091152277018E-2)[&rate=5.418608088112675E-4]:1.997000503541E-1,((((3[&rate=5.418608088112675E-4]:7.396632142785E-1,18[&rate=5.418608088112675E-4]:8.547317074291E-1)[&rate=5.418608088112675E-4]:9.324777990298E-3,(10[&rate=5.418608088112675E-4]:3.249570713354E-1,15[&rate=5.418608088112675E-4]:3.633132357189E-1)[&rate=5.418608088112675E-4]:4.925240716182E-1)[&rate=5.418608088112675E-4]:1.449072113538E-2,6[&rate=5.418608088112675E-4]:8.155335079247E-1)[&rate=5.418608088112675E-4]:3.22134609116E-1,((((85[&rate=5.418608088112675E-4]:8.826810192118E-2,(84[&rate=5.418608088112675E-4]:8.44377583533E-2,(93[&rate=5.418608088112675E-4]:8.66957517454E-2,86[&rate=5.418608088112675E-4]:7.299712160838E-2)[&rate=5.418608088112675E-4]:1.144063674492E-2)[&rate=5.418608088112675E-4]:3.830343567882E-3)[&rate=5.418608088112675E-4]:3.597614344343E-2,83[&rate=5.418608088112675E-4]:1.242442453646E-1)[&rate=5.418608088112675E-4]:1.389380275493E-1,(((91[&rate=5.418608088112675E-4]:7.965100437391E-2,90[&rate=5.418608088112675E-4]:7.965100437391E-2)[&rate=5.418608088112675E-4]:5.034305658186E-2,92[&rate=5.418608088112675E-4]:1.299940609558E-1)[&rate=5.418608088112675E-4]:8.814606659062E-2,87[&rate=5.418608088112675E-4]:2.044414974094E-1)[&rate=5.418608088112675E-4]:5.874077550451E-2)[&rate=5.418608088112675E-4]:5.934763941597E-2,(89[&rate=5.418608088112675E-4]:1.742879798506E-1,88[&rate=5.418608088112675E-4]:1.605893497136E-1)[&rate=5.418608088112675E-4]:1.619405626163E-1)[&rate=5.418608088112675E-4]:1.302809437587E0)[&rate=5.418608088112675E-4]:2.842792612653E-1)[&rate=5.418608088112675E-4]:3.841388520645E-1)[&rate=5.418608088112675E-4]:5.821386232727E-1,39[&rate=5.418608088112675E-4]:3.602661741012E-1)[&rate=5.418608088112675E-4]:1.387765560876E-1)[&rate=5.418608088112675E-4]:1.246147433165E-1,((147[&rate=5.418608088112675E-4]:4.514380961679E-1,(((22[&rate=5.418608088112675E-4]:4.557781839657E-1,27[&rate=5.418608088112675E-4]:4.722165401301E-1)[&rate=5.418608088112675E-4]:4.394392681361E-1,((7[&rate=5.418608088112675E-4]:3.667060098657E-1,8[&rate=5.418608088112675E-4]:3.667060098657E-1)[&rate=5.418608088112675E-4]:3.421544106019E-1,(31[&rate=5.418608088112675E-4]:4.819849691818E-1,2[&rate=5.418608088112675E-4]:2.545877089077E-1)[&rate=5.418608088112675E-4]:3.775603827927E-1)[&rate=5.418608088112675E-4]:9.04666206754E-2)[&rate=5.418608088112675E-4]:2.088707467129E-1,26[&rate=5.418608088112675E-4]:1.115047102924E0)[&rate=5.418608088112675E-4]:1.419301390728E0)[&rate=5.418608088112675E-4]:1.099668290544E-1,(146[&rate=5.418608088112675E-4]:5.925461091697E-1,(16[&rate=5.418608088112675E-4]:2.445113798121E0,40[&rate=5.418608088112675E-4]:3.596208720042E-1)[&rate=5.418608088112675E-4]:1.127066579306E-1)[&rate=5.418608088112675E-4]:3.170034610715E-2)[&rate=5.418608088112675E-4]:1.196295974633E-1)[&rate=5.418608088112675E-4]:3.158398277451E-1,38[&rate=5.418608088112675E-4]:8.711912903213E-1)[&rate=5.418608088112675E-4]:2.172625318347E-1)[&rate=5.418608088112675E-4]:3.008558154053E-1)[&rate=5.418608088112675E-4]:1.513009185827E-1)[&rate=5.418608088112675E-4]:7.529189197044E-2)[&rate=5.418608088112675E-4]:1.592767801117E-2,(((126[&rate=5.418608088112675E-4]:1.370358667351E0,((120[&rate=5.418608088112675E-4]:1.612359245579E0,(135[&rate=5.418608088112675E-4]:3.692689198414E-1,(138[&rate=5.418608088112675E-4]:2.315180809164E-1,136[&rate=5.418608088112675E-4]:1.000112316012E-1)[&rate=5.418608088112675E-4]:3.377508389251E-1)[&rate=5.418608088112675E-4]:9.91035531217E-1)[&rate=5.418608088112675E-4]:1.44790102678E-1,119[&rate=5.418608088112675E-4]:1.853039759216E0)[&rate=5.418608088112675E-4]:3.030214307794E-1)[&rate=5.418608088112675E-4]:2.574851509032E-3,66[&rate=5.418608088112675E-4]:1.257593291755E-1)[&rate=5.418608088112675E-4]:1.844093525669E-1,(67[&rate=5.418608088112675E-4]:2.143555163766E-1,((124[&rate=5.418608088112675E-4]:4.316131950175E-2,123[&rate=5.418608088112675E-4]:4.589355993888E-2)[&rate=5.418608088112675E-4]:2.29378655454E-1,122[&rate=5.418608088112675E-4]:2.752722153929E-1)[&rate=5.418608088112675E-4]:4.403558513244E-1)[&rate=5.418608088112675E-4]:9.581316536578E-2)[&rate=5.418608088112675E-4]:7.192959978678E-1);
tree STATE_49410000 [&joint=-20970.941088138923,lnP=-20970.941088138923] = [&R] (((33[&rate=6.399605552578756E-4]:2.263153802722E-2,(((36[&rate=6.399605552578756E-4]:1.511205135295E-1,(121[&rate=6.399605552578756E-4]:1.153971900344E0,127[&rate=6.399605552578756E-4]:1.595067790754E0)[&rate=6.399605552578756E-4]:1.07660066798E0)[&rate=6.399605552578756E-4]:1.805859140541E-1,(((128[&rate=6.399605552578756E-4]:1.182773208E0,(((65[&rate=6.399605552578756E-4]:1.294987873077E-1,((60[&rate=6.399605552578756E-4]:5.482410271935E-2,64[&rate=6.399605552578756E-4]:2.055090342261E-1)[&rate=6.399605552578756E-4]:2.4140332748E-2,62[&rate=6.399605552578756E-4]:2.707452573851E-1)[&rate=6.399605552578756E-4]:5.053435184039E-2)[&rate=6.399605552578756E-4]:1.073190286906E-1,(61[&rate=6.399605552578756E-4]:7.242693406352E-2,63[&rate=6.399605552578756E-4]:3.133104365248E-2)[&rate=6.399605552578756E-4]:3.561717038525E-1)[&rate=6.399605552578756E-4]:8.42827380389E-1,((131[&rate=6.399605552578756E-4]:1.468857196514E-1,((130[&rate=6.399605552578756E-4]:1.077356843701E-1,132[&rate=6.399605552578756E-4]:1.104754103974E-1)[&rate=6.399605552578756E-4]:4.095399465666E-3,129[&rate=6.399605552578756E-4]:1.118310838357E-1)[&rate=6.399605552578756E-4]:3.23149097883E-2)[&rate=6.399605552578756E-4]:4.615611579278E-1,(69[&rate=6.399605552578756E-4]:7.455440662264E-1,118[&rate=6.399605552578756E-4]:7.345851621168E-1)[&rate=6.399605552578756E-4]:8.108290805011E-3)[&rate=6.399605552578756E-4]:5.287325653832E-1)[&rate=6.399605552578756E-4]:5.107321709263E-2)[&rate=6.399605552578756E-4]:3.476418171171E-1,(45[&rate=6.399605552578756E-4]:5.60174825413E-1,((51[&rate=6.399605552578756E-4]:4.026523663102E-1,((47[&rate=6.399605552578756E-4]:2.083645499026E-1,44[&rate=6.399605552578756E-4]:2.029000690284E-1)[&rate=6.399605552578756E-4]:2.175221485833E-1,(50[&rate=6.399605552578756E-4]:3.327285794254E-1,49[&rate=6.399605552578756E-4]:3.327285794254E-1)[&rate=6.399605552578756E-4]:6.037123381479E-2)[&rate=6.399605552578756E-4]:4.088072195718E-3)[&rate=6.399605552578756E-4]:1.272838832148E-1,((43[&rate=6.399605552578756E-4]:3.7846491607E-1,((48[&rate=6.399605552578756E-4]:1.02635423726E-1,42[&rate=6.399605552578756E-4]:6.438405760573E-2)[&rate=6.399605552578756E-4]:1.582150889672E-1,41[&rate=6.399605552578756E-4]:2.171346656987E-1)[&rate=6.399605552578756E-4]:1.066854416283E-1)[&rate=6.399605552578756E-4]:3.293652575847E-2,46[&rate=6.399605552578756E-4]:4.114014418284E-1)[&rate=6.399605552578756E-4]:1.45857212068E-1)[&rate=6.399605552578756E-4]:1.111289282798E-2)[&rate=6.399605552578756E-4]:1.968439874131E-1)[&rate=6.399605552578756E-4]:1.469517458027E-1,35[&rate=6.399605552578756E-4]:1.485996476324E-1)[&rate=6.399605552578756E-4]:1.365314374855E-1)[&rate=6.399605552578756E-4]:4.905467522063E-1,(((39[&rate=6.399605552578756E-4]:3.527425052825E-1,((2[&rate=6.399605552578756E-4]:7.038086125538E-1,((31[&rate=6.399605552578756E-4]:8.124589258569E-1,((7[&rate=6.399605552578756E-4]:4.713099226415E-1,8[&rate=6.399605552578756E-4]:4.713099226415E-1)[&rate=6.399605552578756E-4]:1.209411712433E-1,26[&rate=6.399605552578756E-4]:6.991004089533E-1)[&rate=6.399605552578756E-4]:6.952290046511E-2)[&rate=6.399605552578756E-4]:3.092159511945E-3,(22[&rate=6.399605552578756E-4]:2.299180409412E-1,27[&rate=6.399605552578756E-4]:2.463563971056E-1)[&rate=6.399605552578756E-4]:5.308385238796E-1)[&rate=6.399605552578756E-4]:1.156547874591E-1)[&rate=6.399605552578756E-4]:1.604355794334E0,((146[&rate=6.399605552578756E-4]:4.257354336714E-1,16[&rate=6.399605552578756E-4]:2.391009780554E0)[&rate=6.399605552578756E-4]:1.884094488859E-2,(101[&rate=6.399605552578756E-4]:7.72589553577E-1,(((((18[&rate=6.399605552578756E-4]:4.109284744628E-1,6[&rate=6.399605552578756E-4]:3.479147758327E-1)[&rate=6.399605552578756E-4]:1.291121293463E-1,(10[&rate=6.399605552578756E-4]:3.103096515252E-1,15[&rate=6.399605552578756E-4]:3.486658159086E-1)[&rate=6.399605552578756E-4]:1.831556098182E-1)[&rate=6.399605552578756E-4]:1.344565986231E-1,3[&rate=6.399605552578756E-4]:5.594287092816E-1)[&rate=6.399605552578756E-4]:2.618084528714E-1,(((87[&rate=6.399605552578756E-4]:9.965080738862E-2,((91[&rate=6.399605552578756E-4]:1.972499333747E-2,90[&rate=6.399605552578756E-4]:1.972499333747E-2)[&rate=6.399605552578756E-4]:2.464172867308E-2,92[&rate=6.399605552578756E-4]:4.436672201055E-2)[&rate=6.399605552578756E-4]:6.898271551509E-2)[&rate=6.399605552578756E-4]:1.308754854459E-3,(((86[&rate=6.399605552578756E-4]:2.550306503011E-2,83[&rate=6.399605552578756E-4]:2.550306503011E-2)[&rate=6.399605552578756E-4]:4.887006270286E-2,(93[&rate=6.399605552578756E-4]:6.541743580268E-2,84[&rate=6.399605552578756E-4]:5.171880566567E-2)[&rate=6.399605552578756E-4]:2.26543220673E-2)[&rate=6.399605552578756E-4]:1.633772575903E-2,85[&rate=6.399605552578756E-4]:9.0710853492E-2)[&rate=6.399605552578756E-4]:1.024870875108E-2)[&rate=6.399605552578756E-4]:5.043142687261E-2,(89[&rate=6.399605552578756E-4]:3.885902910513E-2,88[&rate=6.399605552578756E-4]:2.516039896811E-2)[&rate=6.399605552578756E-4]:1.262305901476E-1)[&rate=6.399605552578756E-4]:1.209572200434E0)[&rate=6.399605552578756E-4]:7.464396804645E-1,(((((115[&rate=6.399605552578756E-4]:3.61139519943E-1,(13[&rate=6.399605552578756E-4]:2.55301102877E-1,19[&rate=6.399605552578756E-4]:2.936572672607E-1)[&rate=6.399605552578756E-4]:1.880301978879E-1)[&rate=6.399605552578756E-4]:2.715815919033E-1,((108[&rate=6.399605552578756E-4]:4.49660216854E-1,(114[&rate=6.399605552578756E-4]:1.248283152371E-1,104[&rate=6.399605552578756E-4]:1.851022878399E-1)[&rate=6.399605552578756E-4]:2.672976550414E-1)[&rate=6.399605552578756E-4]:1.163313638178E-1,(107[&rate=6.399605552578756E-4]:4.385399954105E-1,109[&rate=6.399605552578756E-4]:4.577180776022E-1)[&rate=6.399605552578756E-4]:1.301913112887E-1)[&rate=6.399605552578756E-4]:1.242637777499E-1)[&rate=6.399605552578756E-4]:2.0847749245E-1,((((111[&rate=6.399605552578756E-4]:2.297583813465E-1,106[&rate=6.399605552578756E-4]:2.133200251821E-1)[&rate=6.399605552578756E-4]:4.528911120787E-2,139[&rate=6.399605552578756E-4]:4.503899583077E-1)[&rate=6.399605552578756E-4]:5.871223569885E-1,116[&rate=6.399605552578756E-4]:7.854575207757E-1)[&rate=6.399605552578756E-4]:1.858939722664E-2,(148[&rate=6.399605552578756E-4]:5.520395320423E-1,143[&rate=6.399605552578756E-4]:5.49299806015E-1)[&rate=6.399605552578756E-4]:2.903635503437E-1)[&rate=6.399605552578756E-4]:3.715168629391E-2)[&rate=6.399605552578756E-4]:4.528716314485E-2,((((17[&rate=6.399605552578756E-4]:4.353993455573E-1,14[&rate=6.399605552578756E-4]:3.970431811736E-1)[&rate=6.399605552578756E-4]:1.286228532799E-1,((4[&rate=6.399605552578756E-4]:2.109184426773E-1,30[&rate=6.399605552578756E-4]:3.835211824033E-1)[&rate=6.399605552578756E-4]:2.412378000198E-1,(117[&rate=6.399605552578756E-4]:3.915347029418E-1,112[&rate=6.399605552578756E-4]:3.887949769142E-1)[&rate=6.399605552578756E-4]:1.208955123581E-1)[&rate=6.399605552578756E-4]:1.597554518122E-2)[&rate=6.399605552578756E-4]:2.974346673237E-2,9[&rate=6.399605552578756E-4]:5.471903231038E-1)[&rate=6.399605552578756E-4]:4.755975865774E-2,((105[&rate=6.399605552578756E-4]:4.246433389524E-1,113[&rate=6.399605552578756E-4]:4.520405992262E-1)[&rate=6.399605552578756E-4]:6.2382064837E-2,110[&rate=6.399605552578756E-4]:5.089432120085E-1)[&rate=6.399605552578756E-4]:8.854659578037E-2)[&rate=6.399605552578756E-4]:3.657082884194E-1)[&rate=6.399605552578756E-4]:3.548453838422E-1,((((24[&rate=6.399605552578756E-4]:9.862796100882E-1,((21[&rate=6.399605552578756E-4]:4.534234415008E-1,28[&rate=6.399605552578756E-4]:4.780809757473E-1)[&rate=6.399605552578756E-4]:3.559383632277E-1,1[&rate=6.399605552578756E-4]:4.771796911199E-2)[&rate=6.399605552578756E-4]:1.57739723168E-1)[&rate=6.399605552578756E-4]:2.196275289396E-1,102[&rate=6.399605552578756E-4]:4.426330341152E-2)[&rate=6.399605552578756E-4]:4.137207873311E-2,((23[&rate=6.399605552578756E-4]:5.483517597933E-1,(20[&rate=6.399605552578756E-4]:3.280514664373E-1,25[&rate=6.399605552578756E-4]:3.472295486291E-1)[&rate=6.399605552578756E-4]:2.120811152739E-1)[&rate=6.399605552578756E-4]:1.692265765654E-1,(140[&rate=6.399605552578756E-4]:5.289881212331E-1,11[&rate=6.399605552578756E-4]:5.481662034248E-1)[&rate=6.399605552578756E-4]:8.448062608473E-2)[&rate=6.399605552578756E-4]:5.187419772926E-1)[&rate=6.399605552578756E-4]:1.444922899476E-1,((144[&rate=6.399605552578756E-4]:3.204131484042E-1,(145[&rate=6.399605552578756E-4]:2.615292918337E-1,141[&rate=6.399605552578756E-4]:2.587895658061E-1)[&rate=6.399605552578756E-4]:6.43633086255E-2)[&rate=6.399605552578756E-4]:3.673796025141E-1,142[&rate=6.399605552578756E-4]:6.932722029732E-1)[&rate=6.399605552578756E-4]:7.834308115848E-1)[&rate=6.399605552578756E-4]:1.942265727338E-2)[&rate=6.399605552578756E-4]:3.208662392792E-1)[&rate=6.399605552578756E-4]:2.076524369872E-1)[&rate=6.399605552578756E-4]:5.249324047418E-1)[&rate=6.399605552578756E-4]:2.708080473304E-2)[&rate=6.399605552578756E-4]:1.303901224458E-3)[&rate=6.399605552578756E-4]:3.930260059646E-1,(((95[&rate=6.399605552578756E-4]:4.94616624977E-1,(100[&rate=6.399605552578756E-4]:2.805187883983E-1,94[&rate=6.399605552578756E-4]:2.805187883983E-1)[&rate=6.399605552578756E-4]:1.293983830266E-1)[&rate=6.399605552578756E-4]:1.176064344825E-1,(98[&rate=6.399605552578756E-4]:6.008046981588E-1,(99[&rate=6.399605552578756E-4]:5.178872046406E-1,96[&rate=6.399605552578756E-4]:4.823680789578E-1)[&rate=6.399605552578756E-4]:1.047754170155E-1)[&rate=6.399605552578756E-4]:4.893995518747E-4)[&rate=6.399605552578756E-4]:2.32757639353E-1,((147[&rate=6.399605552578756E-4]:5.904603929341E-1,97[&rate=6.399605552578756E-4]:4.620450923876E-1)[&rate=6.399605552578756E-4]:1.184729851567E-3,40[&rate=6.399605552578756E-4]:5.342680736054E-1)[&rate=6.399605552578756E-4]:1.71368362912E-1)[&rate=6.399605552578756E-4]:4.01320747298E-2)[&rate=6.399605552578756E-4]:1.22903162121E-1,38[&rate=6.399605552578756E-4]:8.003656624391E-1)[&rate=6.399605552578756E-4]:5.776776214006E-1)[&rate=6.399605552578756E-4]:1.264057554975E-1)[&rate=6.399605552578756E-4]:2.744788645119E-2,(((((53[&rate=6.399605552578756E-4]:4.759247674464E-1,(((81[&rate=6.399605552578756E-4]:1.023481644208E-1,80[&rate=6.399605552578756E-4]:1.023481644208E-1)[&rate=6.399605552578756E-4]:3.479251593733E-1,(((73[&rate=6.399605552578756E-4]:3.403363942991E-1,77[&rate=6.399605552578756E-4]:3.348569422444E-1)[&rate=6.399605552578756E-4]:5.101482069376E-2,71[&rate=6.399605552578756E-4]:3.22858064308E-1)[&rate=6.399605552578756E-4]:4.143488407425E-2,(79[&rate=6.399605552578756E-4]:2.9587432863E-1,(72[&rate=6.399605552578756E-4]:2.041725773495E-1,(78[&rate=6.399605552578756E-4]:1.822894733205E-1,82[&rate=6.399605552578756E-4]:1.905086514026E-1)[&rate=6.399605552578756E-4]:4.380091224829E-2)[&rate=6.399605552578756E-4]:6.97839430612E-2)[&rate=6.399605552578756E-4]:9.581588002633E-2)[&rate=6.399605552578756E-4]:6.680229322012E-2)[&rate=6.399605552578756E-4]:1.269641040726E-1,(((74[&rate=6.399605552578756E-4]:2.522067911869E-1,76[&rate=6.399605552578756E-4]:2.522067911869E-1)[&rate=6.399605552578756E-4]:9.133480146264E-2,70[&rate=6.399605552578756E-4]:3.051854282661E-1)[&rate=6.399605552578756E-4]:8.664993222947E-2,75[&rate=6.399605552578756E-4]:4.30191524879E-1)[&rate=6.399605552578756E-4]:1.963609714808E-1)[&rate=6.399605552578756E-4]:5.958353296986E-1)[&rate=6.399605552578756E-4]:1.163826031025E-1,(((133[&rate=6.399605552578756E-4]:3.729559396941E-1,(134[&rate=6.399605552578756E-4]:1.805675188024E-1,137[&rate=6.399605552578756E-4]:2.518003955146E-1)[&rate=6.399605552578756E-4]:1.622514345905E-1)[&rate=6.399605552578756E-4]:4.075511538846E-1,((29[&rate=6.399605552578756E-4]:5.106989716277E-1,(5[&rate=6.399605552578756E-4]:1.681027961024E-1,12[&rate=6.399605552578756E-4]:2.064589604859E-1)[&rate=6.399605552578756E-4]:1.973906960732E-1)[&rate=6.399605552578756E-4]:1.944801783381E-1,103[&rate=6.399605552578756E-4]:4.723024376369E-1)[&rate=6.399605552578756E-4]:1.198615614846E0)[&rate=6.399605552578756E-4]:2.435827866125E-1,52[&rate=6.399605552578756E-4]:2.502071045344E-1)[&rate=6.399605552578756E-4]:3.502969873258E-1)[&rate=6.399605552578756E-4]:5.443322521886E-1,125[&rate=6.399605552578756E-4]:9.262571090762E-1)[&rate=6.399605552578756E-4]:7.919335334368E-2,((59[&rate=6.399605552578756E-4]:2.943082641249E-1,((56[&rate=6.399605552578756E-4]:1.79415550551E-1,55[&rate=6.399605552578756E-4]:1.79415550551E-1)[&rate=6.399605552578756E-4]:3.723821869523E-2,(54[&rate=6.399605552578756E-4]:1.85436932292E-1,((37[&rate=6.399605552578756E-4]:8.143940527482E-2,57[&rate=6.399605552578756E-4]:4.592027959172E-2)[&rate=6.399605552578756E-4]:1.775350168901E-1,58[&rate=6.399605552578756E-4]:2.398487391048E-1)[&rate=6.399605552578756E-4]:2.965242367535E-3)[&rate=6.399605552578756E-4]:1.162192145622E-3)[&rate=6.399605552578756E-4]:6.945777356706E-2)[&rate=6.399605552578756E-4]:1.229438766993E-1,68[&rate=6.399605552578756E-4]:3.680718129552E-1)[&rate=6.399605552578756E-4]:4.707119827979E-1)[&rate=6.399605552578756E-4]:4.90999423389E-1,((67[&rate=6.399605552578756E-4]:9.526154772272E-2,(122[&rate=6.399605552578756E-4]:2.477237487389E-1,(123[&rate=6.399605552578756E-4]:1.053626861962E-1,124[&rate=6.399605552578756E-4]:1.02630445759E-1)[&rate=6.399605552578756E-4]:1.423610625428E-1)[&rate=6.399605552578756E-4]:3.488103493245E-1)[&rate=6.399605552578756E-4]:1.916986002541E-1,(66[&rate=6.399605552578756E-4]:1.451096632788E-1,((120[&rate=6.399605552578756E-4]:1.172922676531E0,(119[&rate=6.399605552578756E-4]:1.007245770843E0,(135[&rate=6.399605552578756E-4]:3.515474526346E-1,(138[&rate=6.399605552578756E-4]:1.784254252761E-1,136[&rate=6.399605552578756E-4]:4.691857596087E-2)[&rate=6.399605552578756E-4]:3.731220273585E-1)[&rate=6.399605552578756E-4]:3.077531127288E-1)[&rate=6.399605552578756E-4]:2.615673166469E-1)[&rate=6.399605552578756E-4]:2.943911600868E-1,126[&rate=6.399605552578756E-4]:7.775017249328E-1)[&rate=6.399605552578756E-4]:6.14782128031E-1)[&rate=6.399605552578756E-4]:1.41850484698E-1)[&rate=6.399605552578756E-4]:4.951024333931E-1)[&rate=6.399605552578756E-4]:1.47468897903E-1)[&rate=6.399605552578756E-4]:8.494021354638E-2,(34[&rate=6.399605552578756E-4]:2.69448682419E-2,32[&rate=6.399605552578756E-4]:5.027060022815E-3)[&rate=6.399605552578756E-4]:1.245131259473E-1);
tree STATE_49500000 [&joint=-20983.25504977113,lnP=-20983.25504977113] = [&R] (((32[&rate=5.468709981752476E-4]:6.932075767346E-2,34[&rate=5.468709981752476E-4]:9.123856589255E-2)[&rate=5.468709981752476E-4]:5.362677950177E-2,(33[&rate=5.468709981752476E-4]:1.148650390508E-1,((((((37[&rate=5.468709981752476E-4]:2.534703488546E-1,58[&rate=5.468709981752476E-4]:2.343446657944E-1)[&rate=5.468709981752476E-4]:9.530680104643E-2,((54[&rate=5.468709981752476E-4]:1.655088318454E-1,57[&rate=5.468709981752476E-4]:2.064924384028E-1)[&rate=5.468709981752476E-4]:6.608492576885E-2,(56[&rate=5.468709981752476E-4]:2.175702535764E-1,55[&rate=5.468709981752476E-4]:2.175702535764E-1)[&rate=5.468709981752476E-4]:4.407814884655E-2)[&rate=5.468709981752476E-4]:4.068066004624E-2)[&rate=5.468709981752476E-4]:9.638285339689E-2,59[&rate=5.468709981752476E-4]:4.069086371777E-1)[&rate=5.468709981752476E-4]:2.857401388743E-1,68[&rate=5.468709981752476E-4]:6.43468448183E-1)[&rate=5.468709981752476E-4]:4.264794032043E-1,(((((((81[&rate=5.468709981752476E-4]:6.247234222424E-2,80[&rate=5.468709981752476E-4]:6.247234222424E-2)[&rate=5.468709981752476E-4]:2.381296765009E-1,71[&rate=5.468709981752476E-4]:2.814239365334E-1)[&rate=5.468709981752476E-4]:1.386275633162E-1,(((78[&rate=5.468709981752476E-4]:1.695561128717E-1,72[&rate=5.468709981752476E-4]:1.476383046524E-1)[&rate=5.468709981752476E-4]:1.52065678476E-1,(82[&rate=5.468709981752476E-4]:2.027380546893E-1,79[&rate=5.468709981752476E-4]:1.945188766072E-1)[&rate=5.468709981752476E-4]:1.271029147405E-1)[&rate=5.468709981752476E-4]:9.494303406506E-2,(73[&rate=5.468709981752476E-4]:3.408843543334E-1,77[&rate=5.468709981752476E-4]:3.354049022787E-1)[&rate=5.468709981752476E-4]:1.167763614901E-1)[&rate=5.468709981752476E-4]:3.088393471088E-2)[&rate=5.468709981752476E-4]:1.022776419154E-1,(75[&rate=5.468709981752476E-4]:4.07881356419E-1,(70[&rate=5.468709981752476E-4]:3.622248395989E-1,(76[&rate=5.468709981752476E-4]:3.832561347913E-1,74[&rate=5.468709981752476E-4]:3.832561347913E-1)[&rate=5.468709981752476E-4]:1.732486919112E-2)[&rate=5.468709981752476E-4]:7.300352436671E-3)[&rate=5.468709981752476E-4]:1.829409360308E-1)[&rate=5.468709981752476E-4]:8.610966671269E-1,53[&rate=5.468709981752476E-4]:7.054559009647E-1)[&rate=5.468709981752476E-4]:5.321914837745E-2,(((29[&rate=5.468709981752476E-4]:6.36956655444E-1,(5[&rate=5.468709981752476E-4]:2.106209713748E-1,12[&rate=5.468709981752476E-4]:2.489771357583E-1)[&rate=5.468709981752476E-4]:2.811302046172E-1)[&rate=5.468709981752476E-4]:3.840775658339E-1,103[&rate=5.468709981752476E-4]:7.88157508949E-1)[&rate=5.468709981752476E-4]:1.468042213118E0,((133[&rate=5.468709981752476E-4]:9.446103702282E-1,(137[&rate=5.468709981752476E-4]:5.170750863026E-1,134[&rate=5.468709981752476E-4]:4.458422095904E-1)[&rate=5.468709981752476E-4]:4.686311743367E-1)[&rate=5.468709981752476E-4]:3.648302275396E-1,52[&rate=5.468709981752476E-4]:5.35557822111E-1)[&rate=5.468709981752476E-4]:5.634816539538E-2)[&rate=5.468709981752476E-4]:1.749657831471E-1)[&rate=5.468709981752476E-4]:1.874941606413E-1,125[&rate=5.468709981752476E-4]:7.357866963222E-1)[&rate=5.468709981752476E-4]:5.008278217318E-1)[&rate=5.468709981752476E-4]:2.541664450675E-1,((66[&rate=5.468709981752476E-4]:3.210431784523E-1,(67[&rate=5.468709981752476E-4]:2.736790222667E-1,(122[&rate=5.468709981752476E-4]:2.892053432337E-1,(123[&rate=5.468709981752476E-4]:2.075233614078E-1,124[&rate=5.468709981752476E-4]:2.047911209707E-1)[&rate=5.468709981752476E-4]:8.168198182592E-2)[&rate=5.468709981752476E-4]:4.857462293737E-1)[&rate=5.468709981752476E-4]:4.736415618561E-2)[&rate=5.468709981752476E-4]:8.134687898878E-2,((120[&rate=5.468709981752476E-4]:1.244189171834E0,((138[&rate=5.468709981752476E-4]:2.288473061228E-1,136[&rate=5.468709981752476E-4]:9.73404568076E-2)[&rate=5.468709981752476E-4]:1.928663291564E-1,135[&rate=5.468709981752476E-4]:2.217136352792E-1)[&rate=5.468709981752476E-4]:7.704207420345E-1)[&rate=5.468709981752476E-4]:4.86446987134E-1,(126[&rate=5.468709981752476E-4]:8.936890822105E-1,119[&rate=5.468709981752476E-4]:1.679391604854E0)[&rate=5.468709981752476E-4]:1.471349650729E-1)[&rate=5.468709981752476E-4]:6.087401998428E-1)[&rate=5.468709981752476E-4]:3.740036012414E-1)[&rate=5.468709981752476E-4]:2.179234351627E-1)[&rate=5.468709981752476E-4]:1.356195017911E-2)[&rate=5.468709981752476E-4]:6.270965373569E-2,((((121[&rate=5.468709981752476E-4]:2.152791197507E0,35[&rate=5.468709981752476E-4]:2.676380024704E-2)[&rate=5.468709981752476E-4]:9.603092804091E-2,(((45[&rate=5.468709981752476E-4]:6.251121466297E-1,((((41[&rate=5.468709981752476E-4]:3.131401478424E-1,(48[&rate=5.468709981752476E-4]:5.341899165173E-2,42[&rate=5.468709981752476E-4]:1.516762553151E-2)[&rate=5.468709981752476E-4]:3.034370031851E-1)[&rate=5.468709981752476E-4]:9.733508587438E-2,(43[&rate=5.468709981752476E-4]:3.783931501664E-1,46[&rate=5.468709981752476E-4]:3.783931501664E-1)[&rate=5.468709981752476E-4]:8.67268922934E-2)[&rate=5.468709981752476E-4]:1.00882495008E-1,(51[&rate=5.468709981752476E-4]:4.718807095881E-1,(44[&rate=5.468709981752476E-4]:4.305242468283E-1,47[&rate=5.468709981752476E-4]:4.359887277026E-1)[&rate=5.468709981752476E-4]:6.321438625705E-2)[&rate=5.468709981752476E-4]:6.679942350817E-2)[&rate=5.468709981752476E-4]:5.009832235093E-2,(50[&rate=5.468709981752476E-4]:5.323163009946E-1,49[&rate=5.468709981752476E-4]:5.323163009946E-1)[&rate=5.468709981752476E-4]:5.099767357842E-2)[&rate=5.468709981752476E-4]:1.720800812239E-2)[&rate=5.468709981752476E-4]:1.857953216128E-1,(128[&rate=5.468709981752476E-4]:1.191280946792E0,(((((64[&rate=5.468709981752476E-4]:1.454570516694E-1,62[&rate=5.468709981752476E-4]:1.865529420804E-1)[&rate=5.468709981752476E-4]:1.526434277544E-1,60[&rate=5.468709981752476E-4]:1.474155479171E-1)[&rate=5.468709981752476E-4]:1.19522003347E-2,65[&rate=5.468709981752476E-4]:1.593677482518E-1)[&rate=5.468709981752476E-4]:2.186901281312E-1,(61[&rate=5.468709981752476E-4]:1.388397872207E-1,63[&rate=5.468709981752476E-4]:9.774389680964E-2)[&rate=5.468709981752476E-4]:4.309989110801E-1)[&rate=5.468709981752476E-4]:7.537726102138E-1,((118[&rate=5.468709981752476E-4]:9.469833755623E-1,69[&rate=5.468709981752476E-4]:9.57942279672E-1)[&rate=5.468709981752476E-4]:2.823247250098E-1,((131[&rate=5.468709981752476E-4]:1.834236072466E-1,130[&rate=5.468709981752476E-4]:1.806838812192E-1)[&rate=5.468709981752476E-4]:8.401682323507E-2,(132[&rate=5.468709981752476E-4]:1.406991949632E-1,129[&rate=5.468709981752476E-4]:1.379594689359E-1)[&rate=5.468709981752476E-4]:1.267412355185E-1)[&rate=5.468709981752476E-4]:8.276210947479E-1)[&rate=5.468709981752476E-4]:9.430320794241E-2)[&rate=5.468709981752476E-4]:7.395665675193E-3)[&rate=5.468709981752476E-4]:3.930227337414E-1)[&rate=5.468709981752476E-4]:5.741488856305E-2,36[&rate=5.468709981752476E-4]:1.59526788275E-1)[&rate=5.468709981752476E-4]:9.843282478749E-3)[&rate=5.468709981752476E-4]:1.508850293375E-2,127[&rate=5.468709981752476E-4]:2.705006518893E0)[&rate=5.468709981752476E-4]:6.492896169091E-1,((((((22[&rate=5.468709981752476E-4]:4.722046189641E-1,27[&rate=5.468709981752476E-4]:4.886429751284E-1)[&rate=5.468709981752476E-4]:3.986670879005E-1,((7[&rate=5.468709981752476E-4]:1.41223211637E-1,8[&rate=5.468709981752476E-4]:1.41223211637E-1)[&rate=5.468709981752476E-4]:5.262594196556E-1,(2[&rate=5.468709981752476E-4]:2.639831314812E-1,31[&rate=5.468709981752476E-4]:4.913803917553E-1)[&rate=5.468709981752476E-4]:3.267871710443E-1)[&rate=5.468709981752476E-4]:1.07498664613E-1)[&rate=5.468709981752476E-4]:2.68945469031E-2,26[&rate=5.468709981752476E-4]:9.087251578773E-1)[&rate=5.468709981752476E-4]:1.586220103795E0,147[&rate=5.468709981752476E-4]:4.120348641876E-1)[&rate=5.468709981752476E-4]:2.491019125588E-1,(((39[&rate=5.468709981752476E-4]:4.24663556974E-1,(146[&rate=5.468709981752476E-4]:5.377462514982E-1,(40[&rate=5.468709981752476E-4]:2.266670807005E-1,16[&rate=5.468709981752476E-4]:2.312160006818E0)[&rate=5.468709981752476E-4]:1.908605915627E-1)[&rate=5.468709981752476E-4]:7.135884710764E-3)[&rate=5.468709981752476E-4]:1.189745085411E-1,(101[&rate=5.468709981752476E-4]:1.366166270117E0,(((((1[&rate=5.468709981752476E-4]:1.408450080539E-1,(21[&rate=5.468709981752476E-4]:8.86132334242E-1,28[&rate=5.468709981752476E-4]:9.107898684884E-1)[&rate=5.468709981752476E-4]:1.63565094284E-2)[&rate=5.468709981752476E-4]:1.269224955836E-1,24[&rate=5.468709981752476E-4]:1.048589421446E0)[&rate=5.468709981752476E-4]:4.334251703749E-1,(102[&rate=5.468709981752476E-4]:7.265851404864E-2,((23[&rate=5.468709981752476E-4]:6.719835114201E-1,(25[&rate=5.468709981752476E-4]:3.998353305683E-1,20[&rate=5.468709981752476E-4]:3.806572483766E-1)[&rate=5.468709981752476E-4]:2.831070849615E-1)[&rate=5.468709981752476E-4]:2.083798476637E-1,(140[&rate=5.468709981752476E-4]:6.049452389402E-1,11[&rate=5.468709981752476E-4]:6.241233211319E-1)[&rate=5.468709981752476E-4]:1.713085311027E-1)[&rate=5.468709981752476E-4]:3.429800864715E-1)[&rate=5.468709981752476E-4]:2.477122421556E-1)[&rate=5.468709981752476E-4]:2.789477096936E-2,(((141[&rate=5.468709981752476E-4]:8.880766518354E-2,(145[&rate=5.468709981752476E-4]:5.861118480143E-2,144[&rate=5.468709981752476E-4]:5.313173274649E-2)[&rate=5.468709981752476E-4]:3.29362064097E-2)[&rate=5.468709981752476E-4]:1.510472036479E-1,142[&rate=5.468709981752476E-4]:2.42594594859E-1)[&rate=5.468709981752476E-4]:1.343932586885E0,(((((((108[&rate=5.468709981752476E-4]:2.135058190234E-1,107[&rate=5.468709981752476E-4]:2.162455450508E-1)[&rate=5.468709981752476E-4]:9.060425321849E-2,(114[&rate=5.468709981752476E-4]:5.202537027062E-2,104[&rate=5.468709981752476E-4]:1.122993428734E-1)[&rate=5.468709981752476E-4]:1.945504553959E-1)[&rate=5.468709981752476E-4]:1.64301704103E-1,109[&rate=5.468709981752476E-4]:4.90329584564E-1)[&rate=5.468709981752476E-4]:3.007994146404E-1,115[&rate=5.468709981752476E-4]:7.116769444099E-1)[&rate=5.468709981752476E-4]:5.506645573081E-2,(13[&rate=5.468709981752476E-4]:6.767774362976E-1,19[&rate=5.468709981752476E-4]:7.151336006813E-1)[&rate=5.468709981752476E-4]:1.721577446649E-1)[&rate=5.468709981752476E-4]:2.893735032222E-1,((148[&rate=5.468709981752476E-4]:2.251855171646E-1,143[&rate=5.468709981752476E-4]:2.224457911372E-1)[&rate=5.468709981752476E-4]:4.160546039472E-1,(((106[&rate=5.468709981752476E-4]:6.095666581673E-2,111[&rate=5.468709981752476E-4]:7.739502198111E-2)[&rate=5.468709981752476E-4]:1.784514400699E-1,139[&rate=5.468709981752476E-4]:4.311889278044E-1)[&rate=5.468709981752476E-4]:3.405372024371E-1,116[&rate=5.468709981752476E-4]:5.19671335721E-1)[&rate=5.468709981752476E-4]:8.321262100714E-2)[&rate=5.468709981752476E-4]:4.532329466348E-1)[&rate=5.468709981752476E-4]:1.075772030148E-1,(((110[&rate=5.468709981752476E-4]:5.458282229228E-1,105[&rate=5.468709981752476E-4]:5.239104147037E-1)[&rate=5.468709981752476E-4]:3.094175247695E-1,(113[&rate=5.468709981752476E-4]:6.665125338012E-1,((9[&rate=5.468709981752476E-4]:5.212181691251E-1,112[&rate=5.468709981752476E-4]:5.294373472072E-1)[&rate=5.468709981752476E-4]:4.136885597722E-2,((17[&rate=5.468709981752476E-4]:2.556548641789E-1,14[&rate=5.468709981752476E-4]:2.172986997952E-1)[&rate=5.468709981752476E-4]:3.533427427E-1,(4[&rate=5.468709981752476E-4]:9.931721263752E-2,30[&rate=5.468709981752476E-4]:2.719199523635E-1)[&rate=5.468709981752476E-4]:4.137899832825E-1)[&rate=5.468709981752476E-4]:1.647606892521E-4)[&rate=5.468709981752476E-4]:9.570633061677E-2)[&rate=5.468709981752476E-4]:1.942126659458E-1)[&rate=5.468709981752476E-4]:2.148956979428E-3,117[&rate=5.468709981752476E-4]:8.65613882754E-1)[&rate=5.468709981752476E-4]:3.830117304731E-1)[&rate=5.468709981752476E-4]:1.680385548187E-1)[&rate=5.468709981752476E-4]:8.313687894959E-3)[&rate=5.468709981752476E-4]:1.360769515546E-1,(((10[&rate=5.468709981752476E-4]:2.128424683626E-1,15[&rate=5.468709981752476E-4]:2.511986327461E-1)[&rate=5.468709981752476E-4]:5.475199222419E-1,(18[&rate=5.468709981752476E-4]:7.178876438423E-1,6[&rate=5.468709981752476E-4]:6.548739452122E-1)[&rate=5.468709981752476E-4]:8.905008922795E-2)[&rate=5.468709981752476E-4]:1.177673928078E-1,(((89[&rate=5.468709981752476E-4]:5.590273997629E-2,88[&rate=5.468709981752476E-4]:4.220410983928E-2)[&rate=5.468709981752476E-4]:2.790500877453E-1,((((93[&rate=5.468709981752476E-4]:5.013453866953E-2,85[&rate=5.468709981752476E-4]:3.643590853251E-2)[&rate=5.468709981752476E-4]:4.09361409015E-2,(84[&rate=5.468709981752476E-4]:6.340410739E-2,(86[&rate=5.468709981752476E-4]:5.064711978978E-2,83[&rate=5.468709981752476E-4]:5.064711978978E-2)[&rate=5.468709981752476E-4]:1.275698760022E-2)[&rate=5.468709981752476E-4]:1.396794204402E-2)[&rate=5.468709981752476E-4]:3.681255016177E-2,((91[&rate=5.468709981752476E-4]:2.789769378152E-2,90[&rate=5.468709981752476E-4]:2.789769378152E-2)[&rate=5.468709981752476E-4]:5.177329023993E-2,92[&rate=5.468709981752476E-4]:7.967098402145E-2)[&rate=5.468709981752476E-4]:4.821224571136E-2)[&rate=5.468709981752476E-4]:6.976348723656E-3,87[&rate=5.468709981752476E-4]:1.211609483194E-1)[&rate=5.468709981752476E-4]:2.000932492652E-1)[&rate=5.468709981752476E-4]:8.717661975433E-1,3[&rate=5.468709981752476E-4]:6.532943677308E-1)[&rate=5.468709981752476E-4]:1.563422649966E-1)[&rate=5.468709981752476E-4]:6.719661199734E-1)[&rate=5.468709981752476E-4]:8.87303243444E-1)[&rate=5.468709981752476E-4]:1.506359543916E-1)[&rate=5.468709981752476E-4]:4.982264234532E-2,(97[&rate=5.468709981752476E-4]:4.951075530596E-1,((96[&rate=5.468709981752476E-4]:5.738639917555E-1,99[&rate=5.468709981752476E-4]:6.093831174384E-1)[&rate=5.468709981752476E-4]:5.983822770914E-2,(98[&rate=5.468709981752476E-4]:6.195225529485E-1,(95[&rate=5.468709981752476E-4]:4.570353402164E-1,(94[&rate=5.468709981752476E-4]:3.40338264201E-1,100[&rate=5.468709981752476E-4]:3.40338264201E-1)[&rate=5.468709981752476E-4]:3.199762246334E-2)[&rate=5.468709981752476E-4]:1.734161744809E-1)[&rate=5.468709981752476E-4]:2.784086870174E-2)[&rate=5.468709981752476E-4]:4.71976833218E-2)[&rate=5.468709981752476E-4]:2.73149034347E-2)[&rate=5.468709981752476E-4]:1.029901970563E-2)[&rate=5.468709981752476E-4]:4.799121315782E-1,38[&rate=5.468709981752476E-4]:1.015365848215E0)[&rate=5.468709981752476E-4]:3.741724464311E-1)[&rate=5.468709981752476E-4]:2.834158496293E-1);
tree STATE_49590000 [&joint=-20965.826729118617,lnP=-20965.826729118617] = [&R] (33[&rate=5.879352075100871E-4]:4.538843282726E-2,(32[&rate=5.879352075100871E-4]:1.040598562268E-2,(((67[&rate=5.879352075100871E-4]:2.434850951367E-1,((124[&rate=5.879352075100871E-4]:2.011500402201E-1,122[&rate=5.879352075100871E-4]:2.038822806572E-1)[&rate=5.879352075100871E-4]:1.136597970078E-1,123[&rate=5.879352075100871E-4]:3.175420776651E-1)[&rate=5.879352075100871E-4]:4.272155678123E-1)[&rate=5.879352075100871E-4]:4.219542149427E-1,(66[&rate=5.879352075100871E-4]:6.529832630548E-1,(((135[&rate=5.879352075100871E-4]:5.611096937165E-1,(138[&rate=5.879352075100871E-4]:1.834342168933E-1,136[&rate=5.879352075100871E-4]:5.192736757809E-2)[&rate=5.879352075100871E-4]:5.776754768233E-1)[&rate=5.879352075100871E-4]:8.977713688865E-1,119[&rate=5.879352075100871E-4]:1.806826268082E0)[&rate=5.879352075100871E-4]:2.785972047407E-1,(126[&rate=5.879352075100871E-4]:9.705435480967E-1,120[&rate=5.879352075100871E-4]:1.660355659782E0)[&rate=5.879352075100871E-4]:3.291774020827E-1)[&rate=5.879352075100871E-4]:6.004365025605E-1)[&rate=5.879352075100871E-4]:1.245604702457E-2)[&rate=5.879352075100871E-4]:2.211114492906E-1,(34[&rate=5.879352075100871E-4]:2.157918633344E-2,((((57[&rate=5.879352075100871E-4]:3.638255825094E-1,(((58[&rate=5.879352075100871E-4]:8.950468161019E-2,54[&rate=5.879352075100871E-4]:3.212763242986E-2)[&rate=5.879352075100871E-4]:7.720547900527E-2,59[&rate=5.879352075100871E-4]:1.475844775554E-1)[&rate=5.879352075100871E-4]:1.732455599051E-1,(37[&rate=5.879352075100871E-4]:3.312360305143E-1,(55[&rate=5.879352075100871E-4]:1.91747979551E-1,56[&rate=5.879352075100871E-4]:1.91747979551E-1)[&rate=5.879352075100871E-4]:9.303996353152E-2)[&rate=5.879352075100871E-4]:2.784537306634E-2)[&rate=5.879352075100871E-4]:4.026330461186E-2)[&rate=5.879352075100871E-4]:2.025965031447E-1,68[&rate=5.879352075100871E-4]:5.14509517348E-1)[&rate=5.879352075100871E-4]:4.484389062979E-1,((53[&rate=5.879352075100871E-4]:6.799673951776E-1,((52[&rate=5.879352075100871E-4]:6.153504426881E-1,((29[&rate=5.879352075100871E-4]:6.592764490891E-1,(5[&rate=5.879352075100871E-4]:2.167178853346E-1,12[&rate=5.879352075100871E-4]:2.550740497181E-1)[&rate=5.879352075100871E-4]:2.973530843025E-1)[&rate=5.879352075100871E-4]:2.687388786697E-1,103[&rate=5.879352075100871E-4]:6.951386154301E-1)[&rate=5.879352075100871E-4]:1.584505561819E0)[&rate=5.879352075100871E-4]:3.198472356529E-2,(((137[&rate=5.879352075100871E-4]:2.77948645512E-1,133[&rate=5.879352075100871E-4]:2.36852755101E-1)[&rate=5.879352075100871E-4]:1.677742086842E-1,134[&rate=5.879352075100871E-4]:3.744899774841E-1)[&rate=5.879352075100871E-4]:7.884402906811E-1,((((71[&rate=5.879352075100871E-4]:2.849672010104E-1,73[&rate=5.879352075100871E-4]:3.534603516953E-1)[&rate=5.879352075100871E-4]:2.244571252163E-1,((78[&rate=5.879352075100871E-4]:2.122457141302E-1,72[&rate=5.879352075100871E-4]:1.903279059109E-1)[&rate=5.879352075100871E-4]:1.185981600335E-1,(79[&rate=5.879352075100871E-4]:2.377199516832E-1,82[&rate=5.879352075100871E-4]:2.459391297653E-1)[&rate=5.879352075100871E-4]:9.312392248046E-2)[&rate=5.879352075100871E-4]:2.05977712337E-1)[&rate=5.879352075100871E-4]:8.060035902879E-2,((81[&rate=5.879352075100871E-4]:2.578291116388E-1,80[&rate=5.879352075100871E-4]:2.578291116388E-1)[&rate=5.879352075100871E-4]:2.606977421471E-1,77[&rate=5.879352075100871E-4]:5.623624702243E-1)[&rate=5.879352075100871E-4]:9.067591366128E-2)[&rate=5.879352075100871E-4]:1.655217345618E-1,((70[&rate=5.879352075100871E-4]:2.594696946375E-1,(74[&rate=5.879352075100871E-4]:2.709386114684E-1,76[&rate=5.879352075100871E-4]:2.709386114684E-1)[&rate=5.879352075100871E-4]:2.688724755256E-2)[&rate=5.879352075100871E-4]:1.287919637804E-1,75[&rate=5.879352075100871E-4]:4.266178228013E-1)[&rate=5.879352075100871E-4]:3.974217477008E-1)[&rate=5.879352075100871E-4]:3.334112456082E-1)[&rate=5.879352075100871E-4]:2.281506874439E-1)[&rate=5.879352075100871E-4]:4.082895023557E-2)[&rate=5.879352075100871E-4]:2.289562365289E-1,125[&rate=5.879352075100871E-4]:6.985411180453E-1)[&rate=5.879352075100871E-4]:4.310739722674E-1)[&rate=5.879352075100871E-4]:3.007661377974E-1,((((36[&rate=5.879352075100871E-4]:4.1223574531E-2,(121[&rate=5.879352075100871E-4]:1.810070365119E0,127[&rate=5.879352075100871E-4]:2.251166255529E0)[&rate=5.879352075100871E-4]:3.10605264207E-1)[&rate=5.879352075100871E-4]:3.340931744505E-1,35[&rate=5.879352075100871E-4]:3.287414065157E-1)[&rate=5.879352075100871E-4]:9.431421076076E-2,(((44[&rate=5.879352075100871E-4]:5.391744575386E-1,(45[&rate=5.879352075100871E-4]:5.192499045276E-1,47[&rate=5.879352075100871E-4]:5.27446625839E-1)[&rate=5.879352075100871E-4]:1.71923125739E-2)[&rate=5.879352075100871E-4]:4.730263945276E-2,(((49[&rate=5.879352075100871E-4]:2.954263468881E-1,50[&rate=5.879352075100871E-4]:2.954263468881E-1)[&rate=5.879352075100871E-4]:1.23446751649E-1,51[&rate=5.879352075100871E-4]:4.243375794114E-1)[&rate=5.879352075100871E-4]:1.250175191255E-1,((((48[&rate=5.879352075100871E-4]:1.014719703703E-1,42[&rate=5.879352075100871E-4]:6.322060425012E-2)[&rate=5.879352075100871E-4]:1.702241354958E-1,41[&rate=5.879352075100871E-4]:2.279802588717E-1)[&rate=5.879352075100871E-4]:8.836691786896E-2,43[&rate=5.879352075100871E-4]:3.709919854836E-1)[&rate=5.879352075100871E-4]:7.268687814994E-2,46[&rate=5.879352075100871E-4]:4.436788636336E-1)[&rate=5.879352075100871E-4]:1.329986392747E-1)[&rate=5.879352075100871E-4]:1.526407495734E-2)[&rate=5.879352075100871E-4]:1.750563344149E-1,(((69[&rate=5.879352075100871E-4]:5.410354613633E-1,118[&rate=5.879352075100871E-4]:5.300765572537E-1)[&rate=5.879352075100871E-4]:2.398030606944E-2,((132[&rate=5.879352075100871E-4]:1.209063380273E-1,129[&rate=5.879352075100871E-4]:1.18166612E-1)[&rate=5.879352075100871E-4]:3.900311678078E-2,(130[&rate=5.879352075100871E-4]:8.384132725412E-2,131[&rate=5.879352075100871E-4]:8.658105328147E-2)[&rate=5.879352075100871E-4]:7.332840152665E-2)[&rate=5.879352075100871E-4]:2.599008331724E-1)[&rate=5.879352075100871E-4]:1.069389207031E0,((((64[&rate=5.879352075100871E-4]:2.593479615801E-1,60[&rate=5.879352075100871E-4]:1.086630300734E-1)[&rate=5.879352075100871E-4]:4.246362445189E-2,(65[&rate=5.879352075100871E-4]:1.287261592325E-1,62[&rate=5.879352075100871E-4]:3.205069811502E-1)[&rate=5.879352075100871E-4]:2.240049529285E-2)[&rate=5.879352075100871E-4]:1.95070520935E-1,(61[&rate=5.879352075100871E-4]:4.335297316395E-1,63[&rate=5.879352075100871E-4]:3.924338412285E-1)[&rate=5.879352075100871E-4]:1.044482657385E-1)[&rate=5.879352075100871E-4]:1.023876415322E0,128[&rate=5.879352075100871E-4]:1.422128385302E0)[&rate=5.879352075100871E-4]:6.159165765462E-2)[&rate=5.879352075100871E-4]:4.847736030347E-2)[&rate=5.879352075100871E-4]:4.196253373037E-1)[&rate=5.879352075100871E-4]:1.190441625621E-1,((((((101[&rate=5.879352075100871E-4]:1.332441308234E0,(((((((148[&rate=5.879352075100871E-4]:4.107481632038E-1,143[&rate=5.879352075100871E-4]:4.080084371765E-1)[&rate=5.879352075100871E-4]:3.464648275091E-1,(111[&rate=5.879352075100871E-4]:3.861646355615E-1,(139[&rate=5.879352075100871E-4]:5.038074855354E-1,106[&rate=5.879352075100871E-4]:3.120266636176E-1)[&rate=5.879352075100871E-4]:5.769961577948E-2)[&rate=5.879352075100871E-4]:4.094045195349E-1)[&rate=5.879352075100871E-4]:1.626565683583E-1,(((13[&rate=5.879352075100871E-4]:4.609616982588E-1,19[&rate=5.879352075100871E-4]:4.993178626425E-1)[&rate=5.879352075100871E-4]:2.548094669031E-1,((109[&rate=5.879352075100871E-4]:5.454572683552E-1,107[&rate=5.879352075100871E-4]:5.262791861635E-1)[&rate=5.879352075100871E-4]:8.882438666407E-2,((116[&rate=5.879352075100871E-4]:2.497320679837E-1,(114[&rate=5.879352075100871E-4]:1.294491340511E-1,104[&rate=5.879352075100871E-4]:1.897231066539E-1)[&rate=5.879352075100871E-4]:1.202829339326E-1)[&rate=5.879352075100871E-4]:1.95438925478E-1,108[&rate=5.879352075100871E-4]:5.027052400371E-1)[&rate=5.879352075100871E-4]:1.096586067631E-1)[&rate=5.879352075100871E-4]:7.874978411526E-2)[&rate=5.879352075100871E-4]:5.612121925348E-2,115[&rate=5.879352075100871E-4]:6.897006035935E-1)[&rate=5.879352075100871E-4]:1.91812791094E-1)[&rate=5.879352075100871E-4]:3.350656165177E-1,((((9[&rate=5.879352075100871E-4]:4.76066158808E-1,113[&rate=5.879352075100871E-4]:4.842853368901E-1)[&rate=5.879352075100871E-4]:2.376414131244E-1,(4[&rate=5.879352075100871E-4]:4.268733785354E-1,30[&rate=5.879352075100871E-4]:5.994761182614E-1)[&rate=5.879352075100871E-4]:2.37519124904E-1)[&rate=5.879352075100871E-4]:9.400300355197E-3,(((17[&rate=5.879352075100871E-4]:2.199185716597E-1,14[&rate=5.879352075100871E-4]:1.81562407276E-1)[&rate=5.879352075100871E-4]:5.076517508978E-1,117[&rate=5.879352075100871E-4]:6.919538842013E-1)[&rate=5.879352075100871E-4]:3.101845827376E-2,112[&rate=5.879352075100871E-4]:7.202326164475E-1)[&rate=5.879352075100871E-4]:1.109443392219E-2)[&rate=5.879352075100871E-4]:2.472686025486E-1,(105[&rate=5.879352075100871E-4]:6.907444616817E-1,110[&rate=5.879352075100871E-4]:7.126622699008E-1)[&rate=5.879352075100871E-4]:2.604539309628E-1)[&rate=5.879352075100871E-4]:3.201751391087E-1)[&rate=5.879352075100871E-4]:6.997843624048E-2,((102[&rate=5.879352075100871E-4]:1.415600330839E-1,((1[&rate=5.879352075100871E-4]:9.999113055269E-2,(28[&rate=5.879352075100871E-4]:5.568860520211E-1,21[&rate=5.879352075100871E-4]:5.322285177747E-1)[&rate=5.879352075100871E-4]:3.294064483945E-1)[&rate=5.879352075100871E-4]:9.809479279749E-2,24[&rate=5.879352075100871E-4]:9.789078411584E-1)[&rate=5.879352075100871E-4]:3.242960275419E-1)[&rate=5.879352075100871E-4]:1.072290083865E-1,(140[&rate=5.879352075100871E-4]:7.392600738593E-1,(11[&rate=5.879352075100871E-4]:7.235702721441E-1,(23[&rate=5.879352075100871E-4]:7.782858875001E-1,(25[&rate=5.879352075100871E-4]:5.777960992768E-1,20[&rate=5.879352075100871E-4]:5.586180170851E-1)[&rate=5.879352075100871E-4]:2.114486923329E-1)[&rate=5.879352075100871E-4]:3.021589149322E-2)[&rate=5.879352075100871E-4]:3.486788390695E-2)[&rate=5.879352075100871E-4]:5.561043100768E-1)[&rate=5.879352075100871E-4]:4.598758405762E-2)[&rate=5.879352075100871E-4]:1.776651819409E-2,(((141[&rate=5.879352075100871E-4]:2.863626402694E-1,145[&rate=5.879352075100871E-4]:2.89102366297E-1)[&rate=5.879352075100871E-4]:4.437531267089E-2,144[&rate=5.879352075100871E-4]:3.27998226913E-1)[&rate=5.879352075100871E-4]:2.037170492297E-1,142[&rate=5.879352075100871E-4]:5.371947281976E-1)[&rate=5.879352075100871E-4]:1.02192375799E0)[&rate=5.879352075100871E-4]:1.810682431753E-1,(((10[&rate=5.879352075100871E-4]:4.226578208135E-1,15[&rate=5.879352075100871E-4]:4.61013985197E-1)[&rate=5.879352075100871E-4]:2.779624382775E-1,(6[&rate=5.879352075100871E-4]:5.534569310372E-1,18[&rate=5.879352075100871E-4]:6.164706296673E-1)[&rate=5.879352075100871E-4]:1.307249718895E-1)[&rate=5.879352075100871E-4]:3.863602696812E-2,(((89[&rate=5.879352075100871E-4]:3.448293288874E-2,88[&rate=5.879352075100871E-4]:2.078430275173E-2)[&rate=5.879352075100871E-4]:1.713283683855E-1,(((91[&rate=5.879352075100871E-4]:1.23338806989E-2,90[&rate=5.879352075100871E-4]:1.23338806989E-2)[&rate=5.879352075100871E-4]:1.806367547316E-2,92[&rate=5.879352075100871E-4]:3.039755617206E-2)[&rate=5.879352075100871E-4]:7.559006772573E-2,(87[&rate=5.879352075100871E-4]:6.717538892669E-2,((84[&rate=5.879352075100871E-4]:2.627271720125E-2,(93[&rate=5.879352075100871E-4]:3.132813117184E-2,(85[&rate=5.879352075100871E-4]:9.227537171384E-3,83[&rate=5.879352075100871E-4]:9.227537171384E-3)[&rate=5.879352075100871E-4]:8.40196386344E-3)[&rate=5.879352075100871E-4]:8.643216166422E-3)[&rate=5.879352075100871E-4]:3.070638397934E-2,86[&rate=5.879352075100871E-4]:5.697910118058E-2)[&rate=5.879352075100871E-4]:1.01962877461E-2)[&rate=5.879352075100871E-4]:2.511360483409E-2)[&rate=5.879352075100871E-4]:9.982367737647E-2)[&rate=5.879352075100871E-4]:9.924147521445E-1,3[&rate=5.879352075100871E-4]:6.448013958846E-1)[&rate=5.879352075100871E-4]:2.596173948975E-2)[&rate=5.879352075100871E-4]:8.201085254957E-1)[&rate=5.879352075100871E-4]:8.443093733917E-1)[&rate=5.879352075100871E-4]:1.159925150741E-1,(((98[&rate=5.879352075100871E-4]:5.682850811092E-1,(96[&rate=5.879352075100871E-4]:5.002306542661E-1,99[&rate=5.879352075100871E-4]:5.357497799489E-1)[&rate=5.879352075100871E-4]:5.439322465751E-2)[&rate=5.879352075100871E-4]:8.620419875338E-3,(95[&rate=5.879352075100871E-4]:4.156264833564E-1,(94[&rate=5.879352075100871E-4]:1.984556960597E-1,100[&rate=5.879352075100871E-4]:1.984556960597E-1)[&rate=5.879352075100871E-4]:1.324713337447E-1)[&rate=5.879352075100871E-4]:1.722079793769E-1)[&rate=5.879352075100871E-4]:2.624112880738E-2,(39[&rate=5.879352075100871E-4]:4.330397943311E-1,40[&rate=5.879352075100871E-4]:4.330397943311E-1)[&rate=5.879352075100871E-4]:4.169153491452E-2)[&rate=5.879352075100871E-4]:5.383350688759E-4)[&rate=5.879352075100871E-4]:2.879796449085E-3,((97[&rate=5.879352075100871E-4]:3.386028152561E-1,16[&rate=5.879352075100871E-4]:2.49513399274E0)[&rate=5.879352075100871E-4]:2.164034184776E-2,((((22[&rate=5.879352075100871E-4]:6.306589940627E-1,27[&rate=5.879352075100871E-4]:6.470973502271E-1)[&rate=5.879352075100871E-4]:1.931127349201E-1,(26[&rate=5.879352075100871E-4]:8.020515284216E-1,(7[&rate=5.879352075100871E-4]:4.736219454703E-1,8[&rate=5.879352075100871E-4]:4.736219454703E-1)[&rate=5.879352075100871E-4]:2.215802678828E-1)[&rate=5.879352075100871E-4]:3.267910467081E-2)[&rate=5.879352075100871E-4]:3.541520646135E-2,31[&rate=5.879352075100871E-4]:9.139814559922E-1)[&rate=5.879352075100871E-4]:2.143364475329E-1,2[&rate=5.879352075100871E-4]:9.00920643251E-1)[&rate=5.879352075100871E-4]:1.487086568048E0)[&rate=5.879352075100871E-4]:4.68680522935E-2)[&rate=5.879352075100871E-4]:3.822330221486E-2,147[&rate=5.879352075100871E-4]:5.737498121588E-1)[&rate=5.879352075100871E-4]:1.136415569465E-2,146[&rate=5.879352075100871E-4]:6.47955497908E-1)[&rate=5.879352075100871E-4]:1.047641497483E-1,38[&rate=5.879352075100871E-4]:5.641950574923E-1)[&rate=5.879352075100871E-4]:5.802701688617E-1)[&rate=5.879352075100871E-4]:1.738941438325E-1)[&rate=5.879352075100871E-4]:1.685989612925E-1)[&rate=5.879352075100871E-4]:1.957874406538E-3)[&rate=5.879352075100871E-4]:8.786733101793E-3)[&rate=5.879352075100871E-4]:2.950299514987E-2);
```
