## Supplementary File S2 for "Epidemiological and genomic investigation of chikungunya virus in Rio de Janeiro state, Brazil, between 2015 and 2018": empirical.trees (part 9 of 15)

```
tree STATE_49680000 [&joint=-20990.80422750194,lnP=-20990.80422750194] = [&R] (((((((67[&rate=5.821051116200901E-4]:1.056318624845E-1,(122[&rate=5.821051116200901E-4]:2.77444996317E-1,(124[&rate=5.821051116200901E-4]:1.97551410487E-1,123[&rate=5.821051116200901E-4]:2.002836509241E-1)[&rate=5.821051116200901E-4]:7.716134539286E-2)[&rate=5.821051116200901E-4]:3.294594165082E-1)[&rate=5.821051116200901E-4]:3.527070050926E-1,(((119[&rate=5.821051116200901E-4]:1.530754415659E0,126[&rate=5.821051116200901E-4]:7.450518930156E-1)[&rate=5.821051116200901E-4]:3.587365242553E-1,((135[&rate=5.821051116200901E-4]:4.159644194489E-1,(138[&rate=5.821051116200901E-4]:2.067473130528E-1,136[&rate=5.821051116200901E-4]:7.524046373757E-2)[&rate=5.821051116200901E-4]:4.092171063962E-1)[&rate=5.821051116200901E-4]:7.90371485809E-1,120[&rate=5.821051116200901E-4]:1.458390699778E0)[&rate=5.821051116200901E-4]:3.352098291773E-1)[&rate=5.821051116200901E-4]:2.586705414649E-1,66[&rate=5.821051116200901E-4]:1.152847690509E-1)[&rate=5.821051116200901E-4]:3.430540985262E-1)[&rate=5.821051116200901E-4]:4.415096358989E-1,32[&rate=5.821051116200901E-4]:1.49169966268E-2)[&rate=5.821051116200901E-4]:2.707237191542E-3,((((((37[&rate=5.821051116200901E-4]:1.796884550856E-1,57[&rate=5.821051116200901E-4]:1.441693294025E-1)[&rate=5.821051116200901E-4]:1.617285188663E-1,(55[&rate=5.821051116200901E-4]:2.155226537411E-1,56[&rate=5.821051116200901E-4]:2.155226537411E-1)[&rate=5.821051116200901E-4]:7.944623277895E-2)[&rate=5.821051116200901E-4]:6.502305580923E-3,(54[&rate=5.821051116200901E-4]:1.898677733433E-1,58[&rate=5.821051116200901E-4]:2.472448225237E-1)[&rate=5.821051116200901E-4]:8.154877394904E-2)[&rate=5.821051116200901E-4]:9.759537009806E-2,59[&rate=5.821051116200901E-4]:4.072632835107E-1)[&rate=5.821051116200901E-4]:2.674142298851E-1,68[&rate=5.821051116200901E-4]:6.254971855268E-1)[&rate=5.821051116200901E-4]:5.477687120411E-1,((((77[&rate=5.821051116200901E-4]:5.433693101375E-1,((81[&rate=5.821051116200901E-4]:4.886313639252E-2,80[&rate=5.821051116200901E-4]:4.886313639252E-2)[&rate=5.821051116200901E-4]:4.023150566493E-1,(73[&rate=5.821051116200901E-4]:4.136852796134E-1,(((72[&rate=5.821051116200901E-4]:5.175953665615E-2,78[&rate=5.821051116200901E-4]:7.367734487546E-2)[&rate=5.821051116200901E-4]:8.323344994151E-2,82[&rate=5.821051116200901E-4]:1.65129972899E-1)[&rate=5.821051116200901E-4]:1.556307069792E-1,(71[&rate=5.821051116200901E-4]:5.627890976874E-2,79[&rate=5.821051116200901E-4]:8.367617004277E-2)[&rate=5.821051116200901E-4]:2.288653317534E-1)[&rate=5.821051116200901E-4]:6.00478874064E-2)[&rate=5.821051116200901E-4]:8.680798192151E-2)[&rate=5.821051116200901E-4]:4.835550065729E-2)[&rate=5.821051116200901E-4]:2.179098326042E-1,(75[&rate=5.821051116200901E-4]:7.1809170979E-1,(74[&rate=5.821051116200901E-4]:5.836529454561E-1,(70[&rate=5.821051116200901E-4]:4.642750174775E-1,76[&rate=5.821051116200901E-4]:5.02631181861E-1)[&rate=5.821051116200901E-4]:8.102176359517E-2)[&rate=5.821051116200901E-4]:1.344387643339E-1)[&rate=5.821051116200901E-4]:4.866688500647E-2)[&rate=5.821051116200901E-4]:6.073249124192E-1,((52[&rate=5.821051116200901E-4]:4.899613945021E-1,((29[&rate=5.821051116200901E-4]:7.369938248703E-1,(5[&rate=5.821051116200901E-4]:3.874152449696E-1,12[&rate=5.821051116200901E-4]:4.257714093531E-1)[&rate=5.821051116200901E-4]:2.043731004487E-1)[&rate=5.821051116200901E-4]:1.350440450873E-1,103[&rate=5.821051116200901E-4]:6.391611576288E-1)[&rate=5.821051116200901E-4]:1.515093971434E0)[&rate=5.821051116200901E-4]:6.262276543409E-2,(53[&rate=5.821051116200901E-4]:5.393221271639E-1,((133[&rate=5.821051116200901E-4]:3.348695194284E-1,137[&rate=5.821051116200901E-4]:3.759654098395E-1)[&rate=5.821051116200901E-4]:5.659763455293E-2,134[&rate=5.821051116200901E-4]:3.613301676802E-1)[&rate=5.821051116200901E-4]:9.299344701507E-1)[&rate=5.821051116200901E-4]:5.065311460958E-3)[&rate=5.821051116200901E-4]:8.323300997873E-2)[&rate=5.821051116200901E-4]:3.639272724324E-1,125[&rate=5.821051116200901E-4]:7.811652073747E-1)[&rate=5.821051116200901E-4]:5.587673568599E-1)[&rate=5.821051116200901E-4]:2.770104808718E-1)[&rate=5.821051116200901E-4]:1.201780107231E-2,34[&rate=5.821051116200901E-4]:5.155984310973E-2)[&rate=5.821051116200901E-4]:5.07420533723E-2,(((36[&rate=5.821051116200901E-4]:1.220789189527E-1,((121[&rate=5.821051116200901E-4]:1.651324362021E0,127[&rate=5.821051116200901E-4]:2.092420252432E0)[&rate=5.821051116200901E-4]:4.749981947353E-1,35[&rate=5.821051116200901E-4]:2.951594960514E-4)[&rate=5.821051116200901E-4]:7.520841699089E-2)[&rate=5.821051116200901E-4]:5.777157783879E-2,(((44[&rate=5.821051116200901E-4]:5.069253318214E-1,((49[&rate=5.821051116200901E-4]:2.390799059987E-1,50[&rate=5.821051116200901E-4]:2.390799059987E-1)[&rate=5.821051116200901E-4]:2.34449988233E-1,(51[&rate=5.821051116200901E-4]:4.178588543048E-1,(((48[&rate=5.821051116200901E-4]:3.161534953743E-1,(41[&rate=5.821051116200901E-4]:2.444093982267E-1,42[&rate=5.821051116200901E-4]:2.498738791009E-1)[&rate=5.821051116200901E-4]:2.802825015312E-2)[&rate=5.821051116200901E-4]:4.963801519074E-2,43[&rate=5.821051116200901E-4]:3.767204723135E-1)[&rate=5.821051116200901E-4]:4.608358730457E-3,46[&rate=5.821051116200901E-4]:3.81328831044E-1)[&rate=5.821051116200901E-4]:6.385242763235E-2)[&rate=5.821051116200901E-4]:6.113552080119E-2)[&rate=5.821051116200901E-4]:6.073033218188E-3)[&rate=5.821051116200901E-4]:1.086117508828E-1,(45[&rate=5.821051116200901E-4]:4.827594876861E-1,47[&rate=5.821051116200901E-4]:4.909562089975E-1)[&rate=5.821051116200901E-4]:1.30045354581E-1)[&rate=5.821051116200901E-4]:1.919853861131E-1,(((118[&rate=5.821051116200901E-4]:6.94447681333E-1,(((130[&rate=5.821051116200901E-4]:1.729508971085E-1,(129[&rate=5.821051116200901E-4]:1.161257354854E-1,132[&rate=5.821051116200901E-4]:1.188654615127E-1)[&rate=5.821051116200901E-4]:5.682516162309E-2)[&rate=5.821051116200901E-4]:4.3588074564E-2,131[&rate=5.821051116200901E-4]:2.192786976998E-1)[&rate=5.821051116200901E-4]:3.155585076757E-1,69[&rate=5.821051116200901E-4]:6.800426848278E-1)[&rate=5.821051116200901E-4]:2.536390061485E-2)[&rate=5.821051116200901E-4]:8.479413518753E-1,(((60[&rate=5.821051116200901E-4]:8.62511405948E-4,(64[&rate=5.821051116200901E-4]:1.406240485773E-1,62[&rate=5.821051116200901E-4]:1.817199389883E-1)[&rate=5.821051116200901E-4]:1.092339433539E-2)[&rate=5.821051116200901E-4]:1.221177128738E-1,65[&rate=5.821051116200901E-4]:1.229802242798E-1)[&rate=5.821051116200901E-4]:2.661691219157E-1,(61[&rate=5.821051116200901E-4]:2.750400070655E-1,63[&rate=5.821051116200901E-4]:2.339441166544E-1)[&rate=5.821051116200901E-4]:3.058901610478E-1)[&rate=5.821051116200901E-4]:9.61458865095E-1)[&rate=5.821051116200901E-4]:2.753123066039E-2,128[&rate=5.821051116200901E-4]:1.430194236471E0)[&rate=5.821051116200901E-4]:1.479922042002E-1)[&rate=5.821051116200901E-4]:8.38558369418E-2)[&rate=5.821051116200901E-4]:4.219254178628E-1,((((((101[&rate=5.821051116200901E-4]:9.447655027168E-1,((((((((91[&rate=5.821051116200901E-4]:5.655012507066E-2,90[&rate=5.821051116200901E-4]:5.655012507066E-2)[&rate=5.821051116200901E-4]:4.512382459418E-2,92[&rate=5.821051116200901E-4]:1.016739496648E-1)[&rate=5.821051116200901E-4]:5.711801451518E-2,87[&rate=5.821051116200901E-4]:1.45093334043E-1)[&rate=5.821051116200901E-4]:1.950449123477E-2,((84[&rate=5.821051116200901E-4]:3.46724090409E-2,93[&rate=5.821051116200901E-4]:4.837103917791E-2)[&rate=5.821051116200901E-4]:4.121998031343E-2,86[&rate=5.821051116200901E-4]:7.589238935432E-2)[&rate=5.821051116200901E-4]:8.870543592345E-2)[&rate=5.821051116200901E-4]:2.773750870569E-1,(89[&rate=5.821051116200901E-4]:5.425761432605E-2,88[&rate=5.821051116200901E-4]:4.055898418903E-2)[&rate=5.821051116200901E-4]:4.014139281456E-1)[&rate=5.821051116200901E-4]:1.707115592133E-1,(85[&rate=5.821051116200901E-4]:9.730728772145E-2,83[&rate=5.821051116200901E-4]:9.730728772145E-2)[&rate=5.821051116200901E-4]:5.153771838266E-1)[&rate=5.821051116200901E-4]:8.492427563743E-1,(((10[&rate=5.821051116200901E-4]:2.984517061253E-1,15[&rate=5.821051116200901E-4]:3.368078705088E-1)[&rate=5.821051116200901E-4]:1.716395050198E-1,(18[&rate=5.821051116200901E-4]:3.90561262575E-1,6[&rate=5.821051116200901E-4]:3.275475639449E-1)[&rate=5.821051116200901E-4]:1.261052910359E-1)[&rate=5.821051116200901E-4]:1.62911523807E-1,3[&rate=5.821051116200901E-4]:5.645095842673E-1)[&rate=5.821051116200901E-4]:3.576916162579E-1)[&rate=5.821051116200901E-4]:4.303467630343E-1,(((102[&rate=5.821051116200901E-4]:6.569058333518E-2,(((28[&rate=5.821051116200901E-4]:6.215204612143E-1,21[&rate=5.821051116200901E-4]:5.968629269679E-1)[&rate=5.821051116200901E-4]:1.817238714085E-1,1[&rate=5.821051116200901E-4]:1.694296275989E-2)[&rate=5.821051116200901E-4]:1.470617415178E-1,24[&rate=5.821051116200901E-4]:9.448266220859E-1)[&rate=5.821051116200901E-4]:2.825077968656E-1)[&rate=5.821051116200901E-4]:8.901193208998E-3,(23[&rate=5.821051116200901E-4]:6.625161754614E-1,(25[&rate=5.821051116200901E-4]:5.928651298923E-1,(20[&rate=5.821051116200901E-4]:4.620826709856E-1,(140[&rate=5.821051116200901E-4]:2.453487281359E-1,11[&rate=5.821051116200901E-4]:2.645268103276E-1)[&rate=5.821051116200901E-4]:1.208435318909E-1)[&rate=5.821051116200901E-4]:1.11604376715E-1)[&rate=5.821051116200901E-4]:8.060994967877E-2)[&rate=5.821051116200901E-4]:5.627605325894E-1)[&rate=5.821051116200901E-4]:2.408634747098E-1,(((((115[&rate=5.821051116200901E-4]:6.741057246868E-1,(109[&rate=5.821051116200901E-4]:6.409372432453E-1,((108[&rate=5.821051116200901E-4]:4.169277364036E-1,107[&rate=5.821051116200901E-4]:4.19667462431E-1)[&rate=5.821051116200901E-4]:4.68841890479E-2,(114[&rate=5.821051116200901E-4]:2.463938885084E-1,104[&rate=5.821051116200901E-4]:3.066678611112E-1)[&rate=5.821051116200901E-4]:1.598837903677E-1)[&rate=5.821051116200901E-4]:1.552075095747E-1)[&rate=5.821051116200901E-4]:1.12620536236E-1)[&rate=5.821051116200901E-4]:3.225253680709E-2,(13[&rate=5.821051116200901E-4]:5.607509615315E-1,19[&rate=5.821051116200901E-4]:5.991071259152E-1)[&rate=5.821051116200901E-4]:2.277990807842E-1)[&rate=5.821051116200901E-4]:1.731461772687E-1,((148[&rate=5.821051116200901E-4]:4.840473514867E-1,143[&rate=5.821051116200901E-4]:4.813076254594E-1)[&rate=5.821051116200901E-4]:2.206301901723E-1,(116[&rate=5.821051116200901E-4]:6.604075010301E-1,((111[&rate=5.821051116200901E-4]:1.854097798333E-1,106[&rate=5.821051116200901E-4]:1.689714236689E-1)[&rate=5.821051116200901E-4]:3.541379894329E-1,139[&rate=5.821051116200901E-4]:7.148902350196E-1)[&rate=5.821051116200901E-4]:1.97572060531E-1)[&rate=5.821051116200901E-4]:5.913876245289E-3)[&rate=5.821051116200901E-4]:2.131830614872E-1)[&rate=5.821051116200901E-4]:4.82341123132E-2,((((110[&rate=5.821051116200901E-4]:5.106055713877E-1,105[&rate=5.821051116200901E-4]:4.886877631687E-1)[&rate=5.821051116200901E-4]:6.831754867879E-2,((112[&rate=5.821051116200901E-4]:4.789520044639E-1,(4[&rate=5.821051116200901E-4]:1.187617976263E-1,30[&rate=5.821051116200901E-4]:2.913645373523E-1)[&rate=5.821051116200901E-4]:3.026559602625E-1)[&rate=5.821051116200901E-4]:5.336599174622E-2,(9[&rate=5.821051116200901E-4]:2.478014886869E-1,117[&rate=5.821051116200901E-4]:2.587603927966E-1)[&rate=5.821051116200901E-4]:2.762973294411E-1)[&rate=5.821051116200901E-4]:5.208457591111E-2)[&rate=5.821051116200901E-4]:1.494570538297E-2,(17[&rate=5.821051116200901E-4]:3.109345701164E-1,14[&rate=5.821051116200901E-4]:2.725784057327E-1)[&rate=5.821051116200901E-4]:3.267698717715E-1)[&rate=5.821051116200901E-4]:1.146790125472E-1,113[&rate=5.821051116200901E-4]:7.140272900515E-1)[&rate=5.821051116200901E-4]:2.959030418461E-1)[&rate=5.821051116200901E-4]:2.169796666502E-1,(((145[&rate=5.821051116200901E-4]:2.27866658609E-1,144[&rate=5.821051116200901E-4]:2.223872065541E-1)[&rate=5.821051116200901E-4]:1.265194945785E-1,141[&rate=5.821051116200901E-4]:3.516464271599E-1)[&rate=5.821051116200901E-4]:1.242637704675E-1,142[&rate=5.821051116200901E-4]:4.786499236549E-1)[&rate=5.821051116200901E-4]:9.208628146191E-1)[&rate=5.821051116200901E-4]:1.625178554458E-1)[&rate=5.821051116200901E-4]:3.983243833284E-2)[&rate=5.821051116200901E-4]:5.949572651849E-1)[&rate=5.821051116200901E-4]:4.198240347648E-1,16[&rate=5.821051116200901E-4]:2.476918304605E0)[&rate=5.821051116200901E-4]:5.173089109269E-2,(147[&rate=5.821051116200901E-4]:4.830135468196E-1,40[&rate=5.821051116200901E-4]:4.256364976393E-1)[&rate=5.821051116200901E-4]:1.751977194122E-2)[&rate=5.821051116200901E-4]:4.329006869188E-2,(146[&rate=5.821051116200901E-4]:4.836869933534E-1,((((((22[&rate=5.821051116200901E-4]:3.100029398765E-1,27[&rate=5.821051116200901E-4]:3.264412960409E-1)[&rate=5.821051116200901E-4]:1.754874388582E-1,31[&rate=5.821051116200901E-4]:5.402848992828E-1)[&rate=5.821051116200901E-4]:1.56675129685E-1,2[&rate=5.821051116200901E-4]:4.695627686937E-1)[&rate=5.821051116200901E-4]:3.480647157938E-1,(7[&rate=5.821051116200901E-4]:2.826173782186E-1,8[&rate=5.821051116200901E-4]:2.826173782186E-1)[&rate=5.821051116200901E-4]:6.11722435036E-1)[&rate=5.821051116200901E-4]:2.751728296541E-1,26[&rate=5.821051116200901E-4]:1.276361957977E0)[&rate=5.821051116200901E-4]:1.115245431561E0,39[&rate=5.821051116200901E-4]:2.513199428732E-1)[&rate=5.821051116200901E-4]:1.121484712453E-1)[&rate=5.821051116200901E-4]:1.229779241539E-1)[&rate=5.821051116200901E-4]:1.095628776629E-1,(((95[&rate=5.821051116200901E-4]:5.115688717797E-1,(94[&rate=5.821051116200901E-4]:2.301804768868E-1,100[&rate=5.821051116200901E-4]:2.301804768868E-1)[&rate=5.821051116200901E-4]:1.966889413409E-1)[&rate=5.821051116200901E-4]:5.757840935966E-2,((96[&rate=5.821051116200901E-4]:3.894038188188E-1,99[&rate=5.821051116200901E-4]:4.249229445016E-1)[&rate=5.821051116200901E-4]:1.281148830677E-1,98[&rate=5.821051116200901E-4]:5.311799040721E-1)[&rate=5.821051116200901E-4]:2.703841531856E-2)[&rate=5.821051116200901E-4]:1.101683151656E-2,97[&rate=5.821051116200901E-4]:3.697815989947E-1)[&rate=5.821051116200901E-4]:1.551893655744E-1)[&rate=5.821051116200901E-4]:9.412154696908E-2,38[&rate=5.821051116200901E-4]:6.218247519753E-1)[&rate=5.821051116200901E-4]:5.357412667287E-1)[&rate=5.821051116200901E-4]:4.101150229236E-1)[&rate=5.821051116200901E-4]:1.528648061181E-3,33[&rate=5.821051116200901E-4]:8.739218837884E-2);
tree STATE_49770000 [&joint=-20966.586527783908,lnP=-20966.586527783908] = [&R] ((33[&rate=6.563106444954373E-4]:2.082531775286E-2,32[&rate=6.563106444954373E-4]:1.534586569814E-2)[&rate=6.563106444954373E-4]:4.161026396748E-3,((((((36[&rate=6.563106444954373E-4]:6.205983151039E-2,35[&rate=6.563106444954373E-4]:1.548448904463E-2)[&rate=6.563106444954373E-4]:2.151602593973E-1,((((128[&rate=6.563106444954373E-4]:1.163340803615E0,((118[&rate=6.563106444954373E-4]:6.886747095053E-1,((132[&rate=6.563106444954373E-4]:2.227697683953E-1,129[&rate=6.563106444954373E-4]:2.200300423679E-1)[&rate=6.563106444954373E-4]:2.849721232734E-2,(130[&rate=6.563106444954373E-4]:2.011831103106E-1,131[&rate=6.563106444954373E-4]:2.039228363379E-1)[&rate=6.563106444954373E-4]:4.73441443847E-2)[&rate=6.563106444954373E-4]:3.031611534402E-1)[&rate=6.563106444954373E-4]:1.878663254964E-2,69[&rate=6.563106444954373E-4]:7.184202461646E-1)[&rate=6.563106444954373E-4]:5.956054889568E-1)[&rate=6.563106444954373E-4]:6.683366285186E-3,(127[&rate=6.563106444954373E-4]:1.65502331112E0,121[&rate=6.563106444954373E-4]:1.213927420709E0)[&rate=6.563106444954373E-4]:5.533570231636E-1)[&rate=6.563106444954373E-4]:1.846026434837E-1,(((64[&rate=6.563106444954373E-4]:2.205700609935E-1,(62[&rate=6.563106444954373E-4]:2.018902205511E-1,60[&rate=6.563106444954373E-4]:1.010939863336E-2)[&rate=6.563106444954373E-4]:5.97757308534E-2)[&rate=6.563106444954373E-4]:7.712713279932E-2,65[&rate=6.563106444954373E-4]:1.470122622861E-1)[&rate=6.563106444954373E-4]:3.355229471298E-1,(61[&rate=6.563106444954373E-4]:7.868919370357E-2,63[&rate=6.563106444954373E-4]:3.759330329253E-2)[&rate=6.563106444954373E-4]:5.9562683763E-1)[&rate=6.563106444954373E-4]:8.200368094471E-1)[&rate=6.563106444954373E-4]:3.947261294162E-1,((45[&rate=6.563106444954373E-4]:5.479194259912E-1,47[&rate=6.563106444954373E-4]:5.561161473025E-1)[&rate=6.563106444954373E-4]:3.476001323538E-2,(((51[&rate=6.563106444954373E-4]:4.252352837707E-1,(49[&rate=6.563106444954373E-4]:3.857534647258E-1,50[&rate=6.563106444954373E-4]:3.857534647258E-1)[&rate=6.563106444954373E-4]:3.401733817066E-2)[&rate=6.563106444954373E-4]:7.369182611418E-2,(((48[&rate=6.563106444954373E-4]:3.439626495724E-1,41[&rate=6.563106444954373E-4]:3.002468025779E-1)[&rate=6.563106444954373E-4]:3.781410298653E-2,42[&rate=6.563106444954373E-4]:3.435253864387E-1)[&rate=6.563106444954373E-4]:2.087890435085E-2,(46[&rate=6.563106444954373E-4]:3.609136655068E-1,43[&rate=6.563106444954373E-4]:3.609136655068E-1)[&rate=6.563106444954373E-4]:5.26709531514E-2)[&rate=6.563106444954373E-4]:1.126648955981E-1)[&rate=6.563106444954373E-4]:1.539629090124E-2,44[&rate=6.563106444954373E-4]:5.361813242833E-1)[&rate=6.563106444954373E-4]:4.923035538033E-2)[&rate=6.563106444954373E-4]:3.932772912818E-1)[&rate=6.563106444954373E-4]:1.005892893E-2)[&rate=6.563106444954373E-4]:4.04943584834E-1,(((((146[&rate=6.563106444954373E-4]:5.496095843393E-1,(40[&rate=6.563106444954373E-4]:3.939230100462E-1,16[&rate=6.563106444954373E-4]:2.479415936163E0)[&rate=6.563106444954373E-4]:3.546799505827E-2)[&rate=6.563106444954373E-4]:9.158874074253E-3,(26[&rate=6.563106444954373E-4]:8.262996799323E-1,(((7[&rate=6.563106444954373E-4]:1.864603940801E-1,8[&rate=6.563106444954373E-4]:1.864603940801E-1)[&rate=6.563106444954373E-4]:5.047775805246E-1,(22[&rate=6.563106444954373E-4]:3.975296247756E-1,27[&rate=6.563106444954373E-4]:4.1396798094E-1)[&rate=6.563106444954373E-4]:3.89598760788E-1)[&rate=6.563106444954373E-4]:5.124984241291E-4,(31[&rate=6.563106444954373E-4]:5.572004724326E-1,2[&rate=6.563106444954373E-4]:3.298032121585E-1)[&rate=6.563106444954373E-4]:2.852349321032E-1)[&rate=6.563106444954373E-4]:2.769989183489E-2)[&rate=6.563106444954373E-4]:1.752537645911E0)[&rate=6.563106444954373E-4]:4.369496243454E-2,(147[&rate=6.563106444954373E-4]:5.107482502059E-1,((97[&rate=6.563106444954373E-4]:1.626585382067E-1,39[&rate=6.563106444954373E-4]:2.336967895729E-1)[&rate=6.563106444954373E-4]:2.102671654705E-1,(101[&rate=6.563106444954373E-4]:6.576965139451E-1,((((89[&rate=6.563106444954373E-4]:9.303833163779E-2,88[&rate=6.563106444954373E-4]:7.933970150078E-2)[&rate=6.563106444954373E-4]:2.804419410069E-1,((((86[&rate=6.563106444954373E-4]:7.275090584483E-2,93[&rate=6.563106444954373E-4]:8.644953598185E-2)[&rate=6.563106444954373E-4]:3.8610904578E-3,84[&rate=6.563106444954373E-4]:7.661199630263E-2)[&rate=6.563106444954373E-4]:4.142809661267E-2,(83[&rate=6.563106444954373E-4]:8.764070697849E-2,85[&rate=6.563106444954373E-4]:8.764070697849E-2)[&rate=6.563106444954373E-4]:3.039938593681E-2)[&rate=6.563106444954373E-4]:6.87495157438E-2,(87[&rate=6.563106444954373E-4]:1.389261741224E-1,((91[&rate=6.563106444954373E-4]:6.705765839147E-2,90[&rate=6.563106444954373E-4]:6.705765839147E-2)[&rate=6.563106444954373E-4]:2.053209597462E-2,92[&rate=6.563106444954373E-4]:8.758975436609E-2)[&rate=6.563106444954373E-4]:6.503504989332E-2)[&rate=6.563106444954373E-4]:4.786343453671E-2)[&rate=6.563106444954373E-4]:1.729920338485E-1)[&rate=6.563106444954373E-4]:1.195726262088E0,(((10[&rate=6.563106444954373E-4]:2.416178714081E-1,15[&rate=6.563106444954373E-4]:2.799740357916E-1)[&rate=6.563106444954373E-4]:5.221757657397E-1,6[&rate=6.563106444954373E-4]:7.473552809835E-1)[&rate=6.563106444954373E-4]:2.805778501439E-3,(18[&rate=6.563106444954373E-4]:3.845287985921E-1,3[&rate=6.563106444954373E-4]:2.694603054415E-1)[&rate=6.563106444954373E-4]:4.286459595229E-1)[&rate=6.563106444954373E-4]:3.176756122337E-1)[&rate=6.563106444954373E-4]:3.262665696462E-1,((((23[&rate=6.563106444954373E-4]:7.437205448058E-1,((20[&rate=6.563106444954373E-4]:4.137088473753E-1,25[&rate=6.563106444954373E-4]:4.32886929567E-1)[&rate=6.563106444954373E-4]:9.304148481988E-2,(11[&rate=6.563106444954373E-4]:3.782049662025E-1,140[&rate=6.563106444954373E-4]:3.590268840108E-1)[&rate=6.563106444954373E-4]:5.183303722549E-2)[&rate=6.563106444954373E-4]:2.287510345286E-1)[&rate=6.563106444954373E-4]:2.564386556108E-1,(1[&rate=6.563106444954373E-4]:1.70283666275E-1,((28[&rate=6.563106444954373E-4]:7.807122779545E-1,24[&rate=6.563106444954373E-4]:7.752328258998E-1)[&rate=6.563106444954373E-4]:7.255910863557E-2,21[&rate=6.563106444954373E-4]:8.286138523436E-1)[&rate=6.563106444954373E-4]:1.033136495479E-1)[&rate=6.563106444954373E-4]:6.001252044304E-2)[&rate=6.563106444954373E-4]:3.374566222618E-1,102[&rate=6.563106444954373E-4]:1.869308911717E-1)[&rate=6.563106444954373E-4]:5.484042077507E-2,(((((((107[&rate=6.563106444954373E-4]:1.08880506442E-1,108[&rate=6.563106444954373E-4]:1.061407804146E-1)[&rate=6.563106444954373E-4]:2.880462769388E-1,((114[&rate=6.563106444954373E-4]:5.786901948269E-2,104[&rate=6.563106444954373E-4]:1.181429920855E-1)[&rate=6.563106444954373E-4]:1.70185456027E-1,116[&rate=6.563106444954373E-4]:2.280544755096E-1)[&rate=6.563106444954373E-4]:1.085983352683E-1)[&rate=6.563106444954373E-4]:2.058369137475E-2,109[&rate=6.563106444954373E-4]:4.366885569472E-1)[&rate=6.563106444954373E-4]:2.334765657851E-1,((13[&rate=6.563106444954373E-4]:1.747326983461E-1,19[&rate=6.563106444954373E-4]:2.130888627298E-1)[&rate=6.563106444954373E-4]:2.635224830693E-1,115[&rate=6.563106444954373E-4]:3.560634005935E-1)[&rate=6.563106444954373E-4]:2.346496673443E-1)[&rate=6.563106444954373E-4]:7.01350498836E-2,((148[&rate=6.563106444954373E-4]:1.935218405528E-1,143[&rate=6.563106444954373E-4]:1.907821145254E-1)[&rate=6.563106444954373E-4]:3.634429020581E-1,(111[&rate=6.563106444954373E-4]:4.16331042862E-1,(139[&rate=6.563106444954373E-4]:3.900783895439E-1,106[&rate=6.563106444954373E-4]:1.982975676261E-1)[&rate=6.563106444954373E-4]:2.015951190715E-1)[&rate=6.563106444954373E-4]:1.789898641323E-1)[&rate=6.563106444954373E-4]:1.422395395942E-1)[&rate=6.563106444954373E-4]:2.847182566049E-1,(((112[&rate=6.563106444954373E-4]:6.753333437539E-1,(4[&rate=6.563106444954373E-4]:1.045564230468E-1,30[&rate=6.563106444954373E-4]:2.771591627729E-1)[&rate=6.563106444954373E-4]:5.132426741319E-1)[&rate=6.563106444954373E-4]:1.7487413678E-1,((17[&rate=6.563106444954373E-4]:4.21740397168E-1,14[&rate=6.563106444954373E-4]:3.833842327843E-1)[&rate=6.563106444954373E-4]:3.677113075679E-1,9[&rate=6.563106444954373E-4]:7.428763622701E-1)[&rate=6.563106444954373E-4]:9.911194018169E-2)[&rate=6.563106444954373E-4]:1.047793086507E-1,(((105[&rate=6.563106444954373E-4]:5.828143714186E-1,117[&rate=6.563106444954373E-4]:6.129513577199E-1)[&rate=6.563106444954373E-4]:2.652161967153E-2,110[&rate=6.563106444954373E-4]:6.312537993092E-1)[&rate=6.563106444954373E-4]:4.251124322916E-2,113[&rate=6.563106444954373E-4]:6.79244494593E-1)[&rate=6.563106444954373E-4]:2.757422945916E-1)[&rate=6.563106444954373E-4]:7.277136606352E-2)[&rate=6.563106444954373E-4]:8.669884799203E-2,(((144[&rate=6.563106444954373E-4]:3.892854081704E-1,141[&rate=6.563106444954373E-4]:3.920251341977E-1)[&rate=6.563106444954373E-4]:3.894940467219E-2,145[&rate=6.563106444954373E-4]:4.337142648975E-1)[&rate=6.563106444954373E-4]:4.390692584231E-2,142[&rate=6.563106444954373E-4]:4.776211907398E-1)[&rate=6.563106444954373E-4]:8.094385522266E-1)[&rate=6.563106444954373E-4]:2.012869114462E-1)[&rate=6.563106444954373E-4]:1.030168609249E-1)[&rate=6.563106444954373E-4]:3.183877931284E-1)[&rate=6.563106444954373E-4]:7.594316000921E-1)[&rate=6.563106444954373E-4]:9.40724598215E-3)[&rate=6.563106444954373E-4]:2.887364058768E-2)[&rate=6.563106444954373E-4]:3.155739189138E-2,((98[&rate=6.563106444954373E-4]:4.855880948003E-1,(96[&rate=6.563106444954373E-4]:3.998165902361E-1,99[&rate=6.563106444954373E-4]:4.353357159189E-1)[&rate=6.563106444954373E-4]:7.211030237861E-2)[&rate=6.563106444954373E-4]:8.651591771366E-2,((94[&rate=6.563106444954373E-4]:3.337914112998E-1,100[&rate=6.563106444954373E-4]:3.337914112998E-1)[&rate=6.563106444954373E-4]:1.002859364622E-1,95[&rate=6.563106444954373E-4]:5.187768013141E-1)[&rate=6.563106444954373E-4]:6.425617294858E-2)[&rate=6.563106444954373E-4]:7.011352153692E-2)[&rate=6.563106444954373E-4]:4.90993044928E-1,38[&rate=6.563106444954373E-4]:9.364892675035E-1)[&rate=6.563106444954373E-4]:3.014645122879E-1)[&rate=6.563106444954373E-4]:1.816212032128E-1,(((58[&rate=6.563106444954373E-4]:2.704640727889E-1,(57[&rate=6.563106444954373E-4]:2.276665600547E-1,((37[&rate=6.563106444954373E-4]:1.490744205557E-1,54[&rate=6.563106444954373E-4]:7.257168831525E-2)[&rate=6.563106444954373E-4]:1.045850279915E-1,(55[&rate=6.563106444954373E-4]:1.200561344476E-1,56[&rate=6.563106444954373E-4]:1.200561344476E-1)[&rate=6.563106444954373E-4]:8.715522666775E-2)[&rate=6.563106444954373E-4]:9.526237190588E-3)[&rate=6.563106444954373E-4]:2.640407011131E-2)[&rate=6.563106444954373E-4]:1.052833666686E-1,59[&rate=6.563106444954373E-4]:3.566217563974E-1)[&rate=6.563106444954373E-4]:4.477907517417E-1,68[&rate=6.563106444954373E-4]:7.552321802701E-1)[&rate=6.563106444954373E-4]:6.096979939909E-1)[&rate=6.563106444954373E-4]:2.779335657177E-2,((66[&rate=6.563106444954373E-4]:1.33570118779E-1,(119[&rate=6.563106444954373E-4]:1.806713675325E0,((120[&rate=6.563106444954373E-4]:1.596799685466E0,(135[&rate=6.563106444954373E-4]:7.521853829929E-1,(138[&rate=6.563106444954373E-4]:1.992258318095E-1,136[&rate=6.563106444954373E-4]:6.771898249434E-2)[&rate=6.563106444954373E-4]:7.529595511834E-1)[&rate=6.563106444954373E-4]:5.925595079528E-1)[&rate=6.563106444954373E-4]:1.09439337009E-1,126[&rate=6.563106444954373E-4]:1.01642691079E0)[&rate=6.563106444954373E-4]:4.584241890819E-3)[&rate=6.563106444954373E-4]:3.597331557828E-1)[&rate=6.563106444954373E-4]:1.310049932958E-1,(67[&rate=6.563106444954373E-4]:1.084088099292E-1,(122[&rate=6.563106444954373E-4]:2.766242580279E-1,(123[&rate=6.563106444954373E-4]:9.409758162553E-2,124[&rate=6.563106444954373E-4]:9.136534118841E-2)[&rate=6.563106444954373E-4]:1.825266764023E-1)[&rate=6.563106444954373E-4]:3.33057102242E-1)[&rate=6.563106444954373E-4]:1.561663021456E-1)[&rate=6.563106444954373E-4]:5.804277809857E-1)[&rate=6.563106444954373E-4]:3.132592553981E-2,(34[&rate=6.563106444954373E-4]:1.209758077475E-2,(((53[&rate=6.563106444954373E-4]:5.743258243968E-1,(134[&rate=6.563106444954373E-4]:7.571298560963E-1,(137[&rate=6.563106444954373E-4]:6.671801443144E-1,133[&rate=6.563106444954373E-4]:6.260842539033E-1)[&rate=6.563106444954373E-4]:1.611825884942E-1)[&rate=6.563106444954373E-4]:5.691384789675E-1)[&rate=6.563106444954373E-4]:1.267394262623E-1,((((81[&rate=6.563106444954373E-4]:1.138367922967E-1,80[&rate=6.563106444954373E-4]:1.138367922967E-1)[&rate=6.563106444954373E-4]:2.206197484154E-1,((77[&rate=6.563106444954373E-4]:2.782656618737E-1,73[&rate=6.563106444954373E-4]:2.837451139284E-1)[&rate=6.563106444954373E-4]:8.51112633267E-2,(((79[&rate=6.563106444954373E-4]:4.830290851249E-2,71[&rate=6.563106444954373E-4]:2.090564823846E-2)[&rate=6.563106444954373E-4]:8.083576642122E-2,82[&rate=6.563106444954373E-4]:1.373578530158E-1)[&rate=6.563106444954373E-4]:1.037703459977E-1,(72[&rate=6.563106444954373E-4]:1.088423032191E-1,78[&rate=6.563106444954373E-4]:1.307601114385E-1)[&rate=6.563106444954373E-4]:1.021489094929E-1)[&rate=6.563106444954373E-4]:9.485146591291E-2)[&rate=6.563106444954373E-4]:1.491523195009E-2)[&rate=6.563106444954373E-4]:2.345196373366E-1,(75[&rate=6.563106444954373E-4]:3.840906880147E-1,(70[&rate=6.563106444954373E-4]:2.409775815679E-1,(74[&rate=6.563106444954373E-4]:1.897309190583E-1,76[&rate=6.563106444954373E-4]:1.897309190583E-1)[&rate=6.563106444954373E-4]:8.960282689303E-2)[&rate=6.563106444954373E-4]:1.047569420633E-1)[&rate=6.563106444954373E-4]:2.342005585271E-1)[&rate=6.563106444954373E-4]:6.74088393925E-1,(((29[&rate=6.563106444954373E-4]:4.927918393284E-1,(5[&rate=6.563106444954373E-4]:1.983189666558E-1,12[&rate=6.563106444954373E-4]:2.366751310393E-1)[&rate=6.563106444954373E-4]:1.492673932206E-1)[&rate=6.563106444954373E-4]:3.281877095022E-1,103[&rate=6.563106444954373E-4]:5.881028365018E-1)[&rate=6.563106444954373E-4]:1.468959222492E0,52[&rate=6.563106444954373E-4]:3.927683244324E-1)[&rate=6.563106444954373E-4]:1.613449787336E-1)[&rate=6.563106444954373E-4]:1.551486688044E-1)[&rate=6.563106444954373E-4]:4.259285198469E-1,125[&rate=6.563106444954373E-4]:9.166112568448E-1)[&rate=6.563106444954373E-4]:6.728873269991E-1)[&rate=6.563106444954373E-4]:1.217539195488E-3)[&rate=6.563106444954373E-4]:2.810958034373E-2);
tree STATE_49860000 [&joint=-20967.710219530774,lnP=-20967.710219530774] = [&R] ((32[&rate=6.416057292019901E-4]:7.004637029069E-3,33[&rate=6.416057292019901E-4]:1.248408908378E-2)[&rate=6.416057292019901E-4]:2.657987356796E-2,((((66[&rate=6.416057292019901E-4]:2.98161715546E-1,((135[&rate=6.416057292019901E-4]:4.532274625894E-1,(138[&rate=6.416057292019901E-4]:1.480151178309E-1,136[&rate=6.416057292019901E-4]:1.650826851573E-2)[&rate=6.416057292019901E-4]:5.052123447585E-1)[&rate=6.416057292019901E-4]:9.077015285795E-1,((119[&rate=6.416057292019901E-4]:1.070021699866E0,120[&rate=6.416057292019901E-4]:9.74131288907E-1)[&rate=6.416057292019901E-4]:3.023767129313E-1,126[&rate=6.416057292019901E-4]:5.866958901535E-1)[&rate=6.416057292019901E-4]:3.36475783851E-1)[&rate=6.416057292019901E-4]:6.221642312265E-1)[&rate=6.416057292019901E-4]:3.070675445252E-1,(67[&rate=6.416057292019901E-4]:3.382534908676E-1,(122[&rate=6.416057292019901E-4]:1.789162626762E-1,(123[&rate=6.416057292019901E-4]:3.089028053198E-2,124[&rate=6.416057292019901E-4]:2.815804009486E-2)[&rate=6.416057292019901E-4]:1.480259821443E-1)[&rate=6.416057292019901E-4]:6.60609778532E-1)[&rate=6.416057292019901E-4]:2.669757692036E-1)[&rate=6.416057292019901E-4]:2.592912566972E-1,((((((((55[&rate=6.416057292019901E-4]:1.367575471656E-1,56[&rate=6.416057292019901E-4]:1.367575471656E-1)[&rate=6.416057292019901E-4]:1.000785326933E-1,37[&rate=6.416057292019901E-4]:2.832841672907E-1)[&rate=6.416057292019901E-4]:1.747359274052E-2,(54[&rate=6.416057292019901E-4]:6.836085364444E-2,59[&rate=6.416057292019901E-4]:1.066122197647E-1)[&rate=6.416057292019901E-4]:1.558941741463E-1)[&rate=6.416057292019901E-4]:8.140988663565E-2,58[&rate=6.416057292019901E-4]:3.630419636068E-1)[&rate=6.416057292019901E-4]:1.345473343676E-1,57[&rate=6.416057292019901E-4]:4.811958553514E-1)[&rate=6.416057292019901E-4]:5.173414266944E-1,68[&rate=6.416057292019901E-4]:9.466247137397E-1)[&rate=6.416057292019901E-4]:3.534051840971E-1,(((((134[&rate=6.416057292019901E-4]:4.381948791074E-1,137[&rate=6.416057292019901E-4]:5.094277558196E-1)[&rate=6.416057292019901E-4]:2.754926779993E-1,133[&rate=6.416057292019901E-4]:7.438245434078E-1)[&rate=6.416057292019901E-4]:6.365851684854E-1,(((29[&rate=6.416057292019901E-4]:5.293120774737E-1,(5[&rate=6.416057292019901E-4]:1.385526537507E-1,12[&rate=6.416057292019901E-4]:1.769088181342E-1)[&rate=6.416057292019901E-4]:2.455539442709E-1)[&rate=6.416057292019901E-4]:2.734496400241E-1,103[&rate=6.416057292019901E-4]:5.698850051689E-1)[&rate=6.416057292019901E-4]:1.494710410383E0,52[&rate=6.416057292019901E-4]:4.003016809906E-1)[&rate=6.416057292019901E-4]:2.062252552458E-1)[&rate=6.416057292019901E-4]:7.479549615503E-2,(53[&rate=6.416057292019901E-4]:5.666545635523E-1,(((71[&rate=6.416057292019901E-4]:3.793607782546E-1,((((72[&rate=6.416057292019901E-4]:1.094458197812E-1,78[&rate=6.416057292019901E-4]:1.313636280005E-1)[&rate=6.416057292019901E-4]:6.11646045404E-2,79[&rate=6.416057292019901E-4]:1.925282325409E-1)[&rate=6.416057292019901E-4]:4.087781483785E-2,82[&rate=6.416057292019901E-4]:2.416252254608E-1)[&rate=6.416057292019901E-4]:1.537915988412E-1,(73[&rate=6.416057292019901E-4]:3.454134279161E-1,77[&rate=6.416057292019901E-4]:3.399339758614E-1)[&rate=6.416057292019901E-4]:8.28801087147E-2)[&rate=6.416057292019901E-4]:1.956039230861E-2)[&rate=6.416057292019901E-4]:8.610830723621E-3,(81[&rate=6.416057292019901E-4]:1.563963259171E-1,80[&rate=6.416057292019901E-4]:1.563963259171E-1)[&rate=6.416057292019901E-4]:2.507533652528E-1)[&rate=6.416057292019901E-4]:1.252014913731E-1,(75[&rate=6.416057292019901E-4]:4.096480800623E-1,((74[&rate=6.416057292019901E-4]:3.267323277213E-1,70[&rate=6.416057292019901E-4]:2.883761633378E-1)[&rate=6.416057292019901E-4]:3.319690579493E-2,76[&rate=6.416057292019901E-4]:3.599292335162E-1)[&rate=6.416057292019901E-4]:4.971884654615E-2)[&rate=6.416057292019901E-4]:1.720181709738E-1)[&rate=6.416057292019901E-4]:7.314513711283E-1)[&rate=6.416057292019901E-4]:1.064711475277E-1)[&rate=6.416057292019901E-4]:7.162536120883E-1,125[&rate=6.416057292019901E-4]:1.178996809507E0)[&rate=6.416057292019901E-4]:2.876997549964E-1)[&rate=6.416057292019901E-4]:4.177472315532E-2,(((36[&rate=6.416057292019901E-4]:2.316132436051E-1,(((45[&rate=6.416057292019901E-4]:5.713633209335E-1,(((49[&rate=6.416057292019901E-4]:2.683851536324E-1,50[&rate=6.416057292019901E-4]:2.683851536324E-1)[&rate=6.416057292019901E-4]:2.256319854555E-1,(51[&rate=6.416057292019901E-4]:4.375910043556E-1,(47[&rate=6.416057292019901E-4]:1.732561467881E-1,44[&rate=6.416057292019901E-4]:1.677916659139E-1)[&rate=6.416057292019901E-4]:2.91657261939E-1)[&rate=6.416057292019901E-4]:6.189061560649E-2)[&rate=6.416057292019901E-4]:1.262087727185E-2,(((48[&rate=6.416057292019901E-4]:2.132261916333E-1,42[&rate=6.416057292019901E-4]:1.749748255131E-1)[&rate=6.416057292019901E-4]:1.757619303822E-1,41[&rate=6.416057292019901E-4]:3.452722750211E-1)[&rate=6.416057292019901E-4]:7.093977074885E-2,(46[&rate=6.416057292019901E-4]:4.647956062662E-1,43[&rate=6.416057292019901E-4]:4.647956062662E-1)[&rate=6.416057292019901E-4]:6.061248246641E-3)[&rate=6.416057292019901E-4]:6.856804709259E-2)[&rate=6.416057292019901E-4]:4.013514063944E-2)[&rate=6.416057292019901E-4]:3.194205589854E-1,((((((129[&rate=6.416057292019901E-4]:1.93557777475E-1,(130[&rate=6.416057292019901E-4]:2.482144983324E-2,131[&rate=6.416057292019901E-4]:2.75611758606E-2)[&rate=6.416057292019901E-4]:1.687363276418E-1)[&rate=6.416057292019901E-4]:2.050661244436E-2,132[&rate=6.416057292019901E-4]:2.168041159467E-1)[&rate=6.416057292019901E-4]:6.270854623681E-1,69[&rate=6.416057292019901E-4]:9.890950577671E-1)[&rate=6.416057292019901E-4]:5.490178921064E-2,118[&rate=6.416057292019901E-4]:1.033037942868E0)[&rate=6.416057292019901E-4]:3.24241213539E-1,((((64[&rate=6.416057292019901E-4]:1.697235660623E-1,60[&rate=6.416057292019901E-4]:1.903863455557E-2)[&rate=6.416057292019901E-4]:1.258486816235E-1,62[&rate=6.416057292019901E-4]:3.366681380968E-1)[&rate=6.416057292019901E-4]:7.204374924259E-2,65[&rate=6.416057292019901E-4]:2.169310654217E-1)[&rate=6.416057292019901E-4]:3.321471158674E-1,(61[&rate=6.416057292019901E-4]:4.047201741661E-1,63[&rate=6.416057292019901E-4]:3.63624283755E-1)[&rate=6.416057292019901E-4]:3.361388290407E-1)[&rate=6.416057292019901E-4]:6.164201532002E-1)[&rate=6.416057292019901E-4]:3.360559200503E-2,128[&rate=6.416057292019901E-4]:1.251158721015E0)[&rate=6.416057292019901E-4]:4.130213711955E-1)[&rate=6.416057292019901E-4]:3.310709198656E-2,(121[&rate=6.416057292019901E-4]:2.275355202012E0,35[&rate=6.416057292019901E-4]:1.493278047522E-1)[&rate=6.416057292019901E-4]:1.919225615694E-2)[&rate=6.416057292019901E-4]:1.651784023013E-2)[&rate=6.416057292019901E-4]:1.106299183296E-1,127[&rate=6.416057292019901E-4]:2.86279110714E0)[&rate=6.416057292019901E-4]:2.361941703127E-1,(((((146[&rate=6.416057292019901E-4]:5.579670815426E-1,147[&rate=6.416057292019901E-4]:4.95125551488E-1)[&rate=6.416057292019901E-4]:3.968008643995E-2,(((31[&rate=6.416057292019901E-4]:5.872110357204E-1,2[&rate=6.416057292019901E-4]:3.598137754464E-1)[&rate=6.416057292019901E-4]:1.342388815273E-1,((7[&rate=6.416057292019901E-4]:6.288968606223E-2,8[&rate=6.416057292019901E-4]:6.288968606223E-2)[&rate=6.416057292019901E-4]:4.23227405906E-1,26[&rate=6.416057292019901E-4]:5.929664070368E-1)[&rate=6.416057292019901E-4]:8.464789377255E-2)[&rate=6.416057292019901E-4]:5.766981888796E-2,(22[&rate=6.416057292019901E-4]:1.235638010125E-1,27[&rate=6.416057292019901E-4]:1.400021571769E-1)[&rate=6.416057292019901E-4]:6.007614145751E-1)[&rate=6.416057292019901E-4]:1.882431915715E0)[&rate=6.416057292019901E-4]:1.699753001703E-1,((98[&rate=6.416057292019901E-4]:4.836064057434E-1,97[&rate=6.416057292019901E-4]:2.841528538309E-1)[&rate=6.416057292019901E-4]:4.479602774012E-2,((96[&rate=6.416057292019901E-4]:3.36601897674E-1,99[&rate=6.416057292019901E-4]:3.721210233569E-1)[&rate=6.416057292019901E-4]:1.713311873113E-1,(100[&rate=6.416057292019901E-4]:3.164289921971E-1,95[&rate=6.416057292019901E-4]:4.011284457491E-1)[&rate=6.416057292019901E-4]:1.313948031706E-1)[&rate=6.416057292019901E-4]:6.80814631248E-3)[&rate=6.416057292019901E-4]:2.474167559807E-1)[&rate=6.416057292019901E-4]:2.302875575175E-2,(((((101[&rate=6.416057292019901E-4]:5.079277015548E-1,(((18[&rate=6.416057292019901E-4]:5.628210685885E-1,3[&rate=6.416057292019901E-4]:4.477525754379E-1)[&rate=6.416057292019901E-4]:2.742379469415E-1,((((((91[&rate=6.416057292019901E-4]:4.81598486845E-3,90[&rate=6.416057292019901E-4]:4.81598486845E-3)[&rate=6.416057292019901E-4]:3.488790669983E-2,92[&rate=6.416057292019901E-4]:3.970389156828E-2)[&rate=6.416057292019901E-4]:1.38445151093E-1,((85[&rate=6.416057292019901E-4]:8.924902012619E-2,(84[&rate=6.416057292019901E-4]:3.461375207868E-2,93[&rate=6.416057292019901E-4]:4.831238221569E-2)[&rate=6.416057292019901E-4]:5.463526804752E-2)[&rate=6.416057292019901E-4]:4.10787615883E-2,86[&rate=6.416057292019901E-4]:1.303277817145E-1)[&rate=6.416057292019901E-4]:3.412263080974E-2)[&rate=6.416057292019901E-4]:2.752145795126E-2,(83[&rate=6.416057292019901E-4]:7.531053509734E-2,(89[&rate=6.416057292019901E-4]:2.151736947331E-2,88[&rate=6.416057292019901E-4]:7.818739336294E-3)[&rate=6.416057292019901E-4]:6.749179576105E-2)[&rate=6.416057292019901E-4]:1.166613353782E-1)[&rate=6.416057292019901E-4]:9.770393706643E-3,87[&rate=6.416057292019901E-4]:2.017422641821E-1)[&rate=6.416057292019901E-4]:9.354130142252E-1,(6[&rate=6.416057292019901E-4]:3.984807671974E-1,(10[&rate=6.416057292019901E-4]:3.06597750026E-1,15[&rate=6.416057292019901E-4]:3.449539144094E-1)[&rate=6.416057292019901E-4]:1.083213733358E-1)[&rate=6.416057292019901E-4]:2.510032783332E-1)[&rate=6.416057292019901E-4]:1.245612713692E-1)[&rate=6.416057292019901E-4]:6.062967899693E-1,(((((145[&rate=6.416057292019901E-4]:1.625864331246E-1,141[&rate=6.416057292019901E-4]:1.59846707097E-1)[&rate=6.416057292019901E-4]:1.618974265966E-1,144[&rate=6.416057292019901E-4]:3.190044076662E-1)[&rate=6.416057292019901E-4]:7.453812238811E-2,142[&rate=6.416057292019901E-4]:3.990219821093E-1)[&rate=6.416057292019901E-4]:1.00027332041E0,(((((((114[&rate=6.416057292019901E-4]:2.656962904709E-2,104[&rate=6.416057292019901E-4]:8.684360164986E-2)[&rate=6.416057292019901E-4]:6.978435109843E-2,116[&rate=6.416057292019901E-4]:9.635398014552E-2)[&rate=6.416057292019901E-4]:1.262213334269E-1,(108[&rate=6.416057292019901E-4]:7.753573441271E-2,107[&rate=6.416057292019901E-4]:8.027546044007E-2)[&rate=6.416057292019901E-4]:2.025738257352E-1)[&rate=6.416057292019901E-4]:2.141707866849E-1,109[&rate=6.416057292019901E-4]:5.161981550518E-1)[&rate=6.416057292019901E-4]:1.864393510814E-1,((13[&rate=6.416057292019901E-4]:4.169613352069E-1,19[&rate=6.416057292019901E-4]:4.553174995906E-1)[&rate=6.416057292019901E-4]:1.905156170517E-1,115[&rate=6.416057292019901E-4]:5.252851714367E-1)[&rate=6.416057292019901E-4]:9.7900279902E-2)[&rate=6.416057292019901E-4]:1.095429100813E-1,((148[&rate=6.416057292019901E-4]:3.200908348743E-1,143[&rate=6.416057292019901E-4]:3.17351108847E-1)[&rate=6.416057292019901E-4]:2.617926535776E-1,((106[&rate=6.416057292019901E-4]:1.844633292488E-1,111[&rate=6.416057292019901E-4]:2.009016854131E-1)[&rate=6.416057292019901E-4]:1.238174959718E-1,139[&rate=6.416057292019901E-4]:5.000616471383E-1)[&rate=6.416057292019901E-4]:2.955204714504E-1)[&rate=6.416057292019901E-4]:1.892010373518E-1)[&rate=6.416057292019901E-4]:3.270749139691E-1,((17[&rate=6.416057292019901E-4]:2.541749898298E-1,14[&rate=6.416057292019901E-4]:2.158188254461E-1)[&rate=6.416057292019901E-4]:6.195304256413E-1,((((4[&rate=6.416057292019901E-4]:2.424934102096E-1,30[&rate=6.416057292019901E-4]:4.150961499356E-1)[&rate=6.416057292019901E-4]:2.590297212656E-1,9[&rate=6.416057292019901E-4]:5.508381999683E-1)[&rate=6.416057292019901E-4]:7.544759212133E-3,((117[&rate=6.416057292019901E-4]:4.700945596328E-1,112[&rate=6.416057292019901E-4]:4.673548336052E-1)[&rate=6.416057292019901E-4]:8.64090479328E-2,113[&rate=6.416057292019901E-4]:5.53763881538E-1)[&rate=6.416057292019901E-4]:1.283825572444E-2)[&rate=6.416057292019901E-4]:1.39307484739E-1,(110[&rate=6.416057292019901E-4]:6.500316615825E-1,105[&rate=6.416057292019901E-4]:6.281138533634E-1)[&rate=6.416057292019901E-4]:5.039850836432E-2)[&rate=6.416057292019901E-4]:1.294396290859E-1)[&rate=6.416057292019901E-4]:3.066458051236E-1)[&rate=6.416057292019901E-4]:8.469750658237E-2)[&rate=6.416057292019901E-4]:1.736515442102E-2,(((23[&rate=6.416057292019901E-4]:5.183719728571E-1,(20[&rate=6.416057292019901E-4]:3.808852603374E-1,25[&rate=6.416057292019901E-4]:4.000633425291E-1)[&rate=6.416057292019901E-4]:1.292675344377E-1)[&rate=6.416057292019901E-4]:1.711527949448E-1,(11[&rate=6.416057292019901E-4]:3.45666717275E-1,140[&rate=6.416057292019901E-4]:3.264886350833E-1)[&rate=6.416057292019901E-4]:2.589265436776E-1)[&rate=6.416057292019901E-4]:5.439862544448E-1,(102[&rate=6.416057292019901E-4]:6.889524183363E-2,((1[&rate=6.416057292019901E-4]:6.132160039409E-2,(28[&rate=6.416057292019901E-4]:5.983068104928E-1,21[&rate=6.416057292019901E-4]:5.736492762463E-1)[&rate=6.416057292019901E-4]:2.493161597642E-1)[&rate=6.416057292019901E-4]:7.584713634042E-2,24[&rate=6.416057292019901E-4]:9.179906545427E-1)[&rate=6.416057292019901E-4]:3.125484229072E-1)[&rate=6.416057292019901E-4]:1.393084890636E-2)[&rate=6.416057292019901E-4]:8.725902373487E-2)[&rate=6.416057292019901E-4]:1.609419239012E-1)[&rate=6.416057292019901E-4]:1.823801152337E-1)[&rate=6.416057292019901E-4]:9.370134022998E-1,39[&rate=6.416057292019901E-4]:4.717769448609E-1)[&rate=6.416057292019901E-4]:1.786588903707E-2,16[&rate=6.416057292019901E-4]:2.575135760015E0)[&rate=6.416057292019901E-4]:1.110589889497E-1,94[&rate=6.416057292019901E-4]:6.553466315906E-1)[&rate=6.416057292019901E-4]:6.868189415491E-2,40[&rate=6.416057292019901E-4]:6.693837170025E-1)[&rate=6.416057292019901E-4]:1.048927667118E-3)[&rate=6.416057292019901E-4]:1.04857246808E-1,38[&rate=6.416057292019901E-4]:7.069838805486E-1)[&rate=6.416057292019901E-4]:4.272435557485E-1)[&rate=6.416057292019901E-4]:2.622219934382E-1)[&rate=6.416057292019901E-4]:7.043653354862E-2)[&rate=6.416057292019901E-4]:6.799507995365E-3,34[&rate=6.416057292019901E-4]:8.306326133751E-3)[&rate=6.416057292019901E-4]:4.719599268236E-2);
tree STATE_49950000 [&joint=-20961.738864932388,lnP=-20961.738864932388] = [&R] (33[&rate=5.60821906072085E-4]:1.705400938133E-1,(((66[&rate=5.60821906072085E-4]:2.257908209162E-1,(((135[&rate=5.60821906072085E-4]:6.775108887749E-1,(120[&rate=5.60821906072085E-4]:7.018252573173E-1,(138[&rate=5.60821906072085E-4]:2.000031584589E-1,136[&rate=5.60821906072085E-4]:6.849630914368E-2)[&rate=5.60821906072085E-4]:4.497673043379E-1)[&rate=5.60821906072085E-4]:2.277404259781E-1)[&rate=5.60821906072085E-4]:6.901707755692E-1,126[&rate=5.60821906072085E-4]:9.299243471797E-1)[&rate=5.60821906072085E-4]:2.149895195574E-2,119[&rate=5.60821906072085E-4]:1.737125821779E0)[&rate=5.60821906072085E-4]:5.215417114657E-1)[&rate=5.60821906072085E-4]:1.626638572216E-1,(67[&rate=5.60821906072085E-4]:1.812645650266E-1,(122[&rate=5.60821906072085E-4]:3.981884910109E-1,(124[&rate=5.60821906072085E-4]:1.833932416988E-1,123[&rate=5.60821906072085E-4]:1.861254821359E-1)[&rate=5.60821906072085E-4]:2.120630088749E-1)[&rate=5.60821906072085E-4]:2.843486243564E-1)[&rate=5.60821906072085E-4]:2.071901131112E-1)[&rate=5.60821906072085E-4]:5.001658994817E-1,(32[&rate=5.60821906072085E-4]:1.716470428326E-4,((34[&rate=5.60821906072085E-4]:7.336778156875E-4,(((35[&rate=5.60821906072085E-4]:1.2733495473E-2,(36[&rate=5.60821906072085E-4]:5.040961090808E-2,(121[&rate=5.60821906072085E-4]:2.05575895925E0,127[&rate=5.60821906072085E-4]:2.496854849661E0)[&rate=5.60821906072085E-4]:7.410270645249E-2)[&rate=5.60821906072085E-4]:8.899227030686E-3)[&rate=5.60821906072085E-4]:4.696710737742E-1,(((((118[&rate=5.60821906072085E-4]:7.767065566655E-1,69[&rate=5.60821906072085E-4]:7.876654607752E-1)[&rate=5.60821906072085E-4]:9.533307755118E-2,(((132[&rate=5.60821906072085E-4]:7.431791001281E-2,129[&rate=5.60821906072085E-4]:7.157818398546E-2)[&rate=5.60821906072085E-4]:6.609873347023E-2,130[&rate=5.60821906072085E-4]:1.376769174557E-1)[&rate=5.60821906072085E-4]:3.487303549551E-1,131[&rate=5.60821906072085E-4]:4.891469984381E-1)[&rate=5.60821906072085E-4]:2.48646060436E-1)[&rate=5.60821906072085E-4]:7.250829072531E-1,128[&rate=5.60821906072085E-4]:1.457396514072E0)[&rate=5.60821906072085E-4]:2.3634879287E-1,(((((46[&rate=5.60821906072085E-4]:3.873705302855E-1,43[&rate=5.60821906072085E-4]:3.873705302855E-1)[&rate=5.60821906072085E-4]:2.868350675898E-3,((41[&rate=5.60821906072085E-4]:3.036975328531E-1,42[&rate=5.60821906072085E-4]:3.091620137274E-1)[&rate=5.60821906072085E-4]:1.640983150799E-2,48[&rate=5.60821906072085E-4]:3.638232113556E-1)[&rate=5.60821906072085E-4]:1.548670785731E-2)[&rate=5.60821906072085E-4]:2.284490523174E-1,(49[&rate=5.60821906072085E-4]:5.018019048742E-1,50[&rate=5.60821906072085E-4]:5.018019048742E-1)[&rate=5.60821906072085E-4]:8.409914315887E-2)[&rate=5.60821906072085E-4]:4.734605521596E-2,(51[&rate=5.60821906072085E-4]:4.287505484519E-1,(47[&rate=5.60821906072085E-4]:4.398159757075E-1,44[&rate=5.60821906072085E-4]:4.343514948333E-1)[&rate=5.60821906072085E-4]:1.625697711586E-2)[&rate=5.60821906072085E-4]:2.099610356714E-1)[&rate=5.60821906072085E-4]:2.623027747355E-2,45[&rate=5.60821906072085E-4]:6.84067544657E-1)[&rate=5.60821906072085E-4]:2.362815499942E-1)[&rate=5.60821906072085E-4]:1.049994648079E-2,((65[&rate=5.60821906072085E-4]:2.819076574556E-1,((60[&rate=5.60821906072085E-4]:6.262388928972E-2,64[&rate=5.60821906072085E-4]:2.133088207964E-1)[&rate=5.60821906072085E-4]:1.837707721794E-1,62[&rate=5.60821906072085E-4]:4.381754833868E-1)[&rate=5.60821906072085E-4]:3.551299598656E-2)[&rate=5.60821906072085E-4]:3.89361990303E-1,(61[&rate=5.60821906072085E-4]:9.982162584809E-2,63[&rate=5.60821906072085E-4]:5.872573543705E-2)[&rate=5.60821906072085E-4]:7.632288438283E-1)[&rate=5.60821906072085E-4]:9.809208111442E-1)[&rate=5.60821906072085E-4]:3.069264391116E-1)[&rate=5.60821906072085E-4]:2.276496316997E-1,(((97[&rate=5.60821906072085E-4]:6.09645147917E-1,((((((((((26[&rate=5.60821906072085E-4]:7.345592011803E-1,(7[&rate=5.60821906072085E-4]:2.915040923311E-1,8[&rate=5.60821906072085E-4]:2.915040923311E-1)[&rate=5.60821906072085E-4]:3.362057937807E-1)[&rate=5.60821906072085E-4]:1.659945660568E-2,(22[&rate=5.60821906072085E-4]:4.33707935112E-1,27[&rate=5.60821906072085E-4]:4.501462912763E-1)[&rate=5.60821906072085E-4]:3.064918185644E-1)[&rate=5.60821906072085E-4]:1.013467038908E-2,31[&rate=5.60821906072085E-4]:8.051289446135E-1)[&rate=5.60821906072085E-4]:8.908302887852E-2,2[&rate=5.60821906072085E-4]:6.668147132179E-1)[&rate=5.60821906072085E-4]:1.14707412165E0,(101[&rate=5.60821906072085E-4]:6.90095872581E-1,((((10[&rate=5.60821906072085E-4]:2.81765258676E-1,15[&rate=5.60821906072085E-4]:3.201214230594E-1)[&rate=5.60821906072085E-4]:4.862523728669E-1,(6[&rate=5.60821906072085E-4]:6.134918616435E-1,(3[&rate=5.60821906072085E-4]:2.882708995485E-1,18[&rate=5.60821906072085E-4]:4.033393926991E-1)[&rate=5.60821906072085E-4]:2.731661675745E-1)[&rate=5.60821906072085E-4]:1.38087413735E-1)[&rate=5.60821906072085E-4]:1.359793367775E-1,(((87[&rate=5.60821906072085E-4]:2.365474459635E-1,(86[&rate=5.60821906072085E-4]:1.568329355291E-1,(93[&rate=5.60821906072085E-4]:1.485926257857E-1,(85[&rate=5.60821906072085E-4]:9.745820198116E-2,(83[&rate=5.60821906072085E-4]:7.615353146251E-2,84[&rate=5.60821906072085E-4]:7.615353146251E-2)[&rate=5.60821906072085E-4]:2.130467051864E-2)[&rate=5.60821906072085E-4]:3.743579366755E-2)[&rate=5.60821906072085E-4]:2.193893988036E-2)[&rate=5.60821906072085E-4]:7.971451043441E-2)[&rate=5.60821906072085E-4]:7.169454134043E-3,((91[&rate=5.60821906072085E-4]:8.865873955757E-2,90[&rate=5.60821906072085E-4]:8.865873955757E-2)[&rate=5.60821906072085E-4]:3.958735821704E-2,92[&rate=5.60821906072085E-4]:1.282460977746E-1)[&rate=5.60821906072085E-4]:1.291694324599E-1)[&rate=5.60821906072085E-4]:1.033664991768E-1,(89[&rate=5.60821906072085E-4]:1.433163717468E-1,88[&rate=5.60821906072085E-4]:1.296177416098E-1)[&rate=5.60821906072085E-4]:2.174656576645E-1)[&rate=5.60821906072085E-4]:1.028146445758E0)[&rate=5.60821906072085E-4]:6.142159606665E-1,(((((1[&rate=5.60821906072085E-4]:4.385049479528E-2,(28[&rate=5.60821906072085E-4]:6.254742431404E-1,21[&rate=5.60821906072085E-4]:6.00816708894E-1)[&rate=5.60821906072085E-4]:2.046776215178E-1)[&rate=5.60821906072085E-4]:5.206981452969E-2,24[&rate=5.60821906072085E-4]:8.767422271332E-1)[&rate=5.60821906072085E-4]:2.348371980502E-1,(((20[&rate=5.60821906072085E-4]:4.355196974882E-1,25[&rate=5.60821906072085E-4]:4.546977796799E-1)[&rate=5.60821906072085E-4]:2.77957431948E-1,23[&rate=5.60821906072085E-4]:7.216963075183E-1)[&rate=5.60821906072085E-4]:7.532134944448E-2,(11[&rate=5.60821906072085E-4]:6.23062809879E-1,140[&rate=5.60821906072085E-4]:6.038847276873E-1)[&rate=5.60821906072085E-4]:8.902334023452E-2)[&rate=5.60821906072085E-4]:3.036028641109E-1)[&rate=5.60821906072085E-4]:6.363532245037E-2,102[&rate=5.60821906072085E-4]:1.357091201737E-2)[&rate=5.60821906072085E-4]:9.42280931673E-2,(((((115[&rate=5.60821906072085E-4]:6.440712242885E-1,(13[&rate=5.60821906072085E-4]:3.100483975483E-1,19[&rate=5.60821906072085E-4]:3.48404561932E-1)[&rate=5.60821906072085E-4]:4.16214607562E-1)[&rate=5.60821906072085E-4]:1.595644158243E-2,((109[&rate=5.60821906072085E-4]:2.829924486646E-1,107[&rate=5.60821906072085E-4]:2.638143664728E-1)[&rate=5.60821906072085E-4]:4.334316236015E-1,(108[&rate=5.60821906072085E-4]:4.572196442176E-1,(114[&rate=5.60821906072085E-4]:1.955050996144E-1,104[&rate=5.60821906072085E-4]:2.557790722172E-1)[&rate=5.60821906072085E-4]:2.041802980277E-1)[&rate=5.60821906072085E-4]:2.372866198294E-1)[&rate=5.60821906072085E-4]:2.30556483993E-2)[&rate=5.60821906072085E-4]:2.386659863881E-1,(((106[&rate=5.60821906072085E-4]:3.066089363258E-1,139[&rate=5.60821906072085E-4]:4.983897582435E-1)[&rate=5.60821906072085E-4]:3.102017994491E-2,111[&rate=5.60821906072085E-4]:3.54067472435E-1)[&rate=5.60821906072085E-4]:3.901382584407E-1,(116[&rate=5.60821906072085E-4]:5.581747372647E-1,(148[&rate=5.60821906072085E-4]:2.588046581259E-1,143[&rate=5.60821906072085E-4]:2.560649320985E-1)[&rate=5.60821906072085E-4]:3.377262435225E-1)[&rate=5.60821906072085E-4]:1.09318664844E-1)[&rate=5.60821906072085E-4]:2.312002501504E-1)[&rate=5.60821906072085E-4]:5.128415684958E-2,((((4[&rate=5.60821906072085E-4]:5.971192758118E-2,30[&rate=5.60821906072085E-4]:2.323146673072E-1)[&rate=5.60821906072085E-4]:5.079046880635E-1,(9[&rate=5.60821906072085E-4]:5.592730321687E-1,112[&rate=5.60821906072085E-4]:5.674922102508E-1)[&rate=5.60821906072085E-4]:5.765865196916E-2)[&rate=5.60821906072085E-4]:1.657252088491E-2,(17[&rate=5.60821906072085E-4]:3.362698534986E-1,14[&rate=5.60821906072085E-4]:2.979136891149E-1)[&rate=5.60821906072085E-4]:3.438096939899E-1)[&rate=5.60821906072085E-4]:1.435106329225E-1,((105[&rate=5.60821906072085E-4]:6.16239078557E-1,113[&rate=5.60821906072085E-4]:6.436363388309E-1)[&rate=5.60821906072085E-4]:2.856689279306E-2,(117[&rate=5.60821906072085E-4]:6.666036694826E-1,110[&rate=5.60821906072085E-4]:6.583844914003E-1)[&rate=5.60821906072085E-4]:8.339288168855E-3)[&rate=5.60821906072085E-4]:1.130307844034E-1)[&rate=5.60821906072085E-4]:2.469355739031E-1)[&rate=5.60821906072085E-4]:3.667142498713E-2,(((144[&rate=5.60821906072085E-4]:8.012706871818E-2,141[&rate=5.60821906072085E-4]:8.286679474553E-2)[&rate=5.60821906072085E-4]:3.190121594564E-2,145[&rate=5.60821906072085E-4]:1.175077367188E-1)[&rate=5.60821906072085E-4]:3.903413943987E-1,142[&rate=5.60821906072085E-4]:5.078491311174E-1)[&rate=5.60821906072085E-4]:7.335946235264E-1)[&rate=5.60821906072085E-4]:1.129305930067E-1)[&rate=5.60821906072085E-4]:3.446604991448E-1)[&rate=5.60821906072085E-4]:2.431158203065E-1)[&rate=5.60821906072085E-4]:1.402313184514E-1)[&rate=5.60821906072085E-4]:4.768654586502E-1,39[&rate=5.60821906072085E-4]:3.340284906889E-1)[&rate=5.60821906072085E-4]:3.623839025888E-2,40[&rate=5.60821906072085E-4]:3.702668809477E-1)[&rate=5.60821906072085E-4]:2.403342443015E-1,146[&rate=5.60821906072085E-4]:7.308197044842E-1)[&rate=5.60821906072085E-4]:3.24188506571E-2,(98[&rate=5.60821906072085E-4]:6.386362533427E-1,((96[&rate=5.60821906072085E-4]:4.023629713715E-1,99[&rate=5.60821906072085E-4]:4.378820970544E-1)[&rate=5.60821906072085E-4]:2.177090127735E-1,((100[&rate=5.60821906072085E-4]:2.979807330071E-1,94[&rate=5.60821906072085E-4]:2.979807330071E-1)[&rate=5.60821906072085E-4]:6.990062838637E-2,95[&rate=5.60821906072085E-4]:4.525808149455E-1)[&rate=5.60821906072085E-4]:1.920813331338E-1)[&rate=5.60821906072085E-4]:4.90306701212E-3)[&rate=5.60821906072085E-4]:1.327990231099E-1)[&rate=5.60821906072085E-4]:6.200096483207E-3,16[&rate=5.60821906072085E-4]:2.734712998507E0)[&rate=5.60821906072085E-4]:3.146332689364E-2)[&rate=5.60821906072085E-4]:1.463932768374E-2,147[&rate=5.60821906072085E-4]:7.526997761473E-1)[&rate=5.60821906072085E-4]:9.254172213284E-2,38[&rate=5.60821906072085E-4]:7.195584381707E-1)[&rate=5.60821906072085E-4]:5.928612092917E-1)[&rate=5.60821906072085E-4]:1.536931754989E-1)[&rate=5.60821906072085E-4]:9.564383300093E-3,((((((56[&rate=5.60821906072085E-4]:2.029717623538E-1,55[&rate=5.60821906072085E-4]:2.029717623538E-1)[&rate=5.60821906072085E-4]:6.630751480452E-2,57[&rate=5.60821906072085E-4]:2.802082389071E-1)[&rate=5.60821906072085E-4]:8.683632895899E-2,((54[&rate=5.60821906072085E-4]:1.62537716636E-1,58[&rate=5.60821906072085E-4]:2.199147658163E-1)[&rate=5.60821906072085E-4]:1.612238809235E-1,37[&rate=5.60821906072085E-4]:4.002643298E-1)[&rate=5.60821906072085E-4]:2.299363749207E-3)[&rate=5.60821906072085E-4]:5.703571709809E-2,59[&rate=5.60821906072085E-4]:4.21348044527E-1)[&rate=5.60821906072085E-4]:1.564652180929E-1,68[&rate=5.60821906072085E-4]:5.28632934751E-1)[&rate=5.60821906072085E-4]:5.471727916223E-1,(((((29[&rate=5.60821906072085E-4]:4.693200681275E-1,(5[&rate=5.60821906072085E-4]:1.815377897245E-1,12[&rate=5.60821906072085E-4]:2.19893954108E-1)[&rate=5.60821906072085E-4]:1.42576798951E-1)[&rate=5.60821906072085E-4]:2.914605754659E-1,103[&rate=5.60821906072085E-4]:5.279039312647E-1)[&rate=5.60821906072085E-4]:1.726656678746E0,52[&rate=5.60821906072085E-4]:5.902668754498E-1)[&rate=5.60821906072085E-4]:1.38331511994E-1,((((((79[&rate=5.60821906072085E-4]:2.536006183563E-1,71[&rate=5.60821906072085E-4]:2.262033580823E-1)[&rate=5.60821906072085E-4]:7.454934877398E-2,82[&rate=5.60821906072085E-4]:3.363691452124E-1)[&rate=5.60821906072085E-4]:2.434964463512E-1,(72[&rate=5.60821906072085E-4]:2.869435200055E-2,78[&rate=5.60821906072085E-4]:5.061216021986E-2)[&rate=5.60821906072085E-4]:5.210342532617E-1)[&rate=5.60821906072085E-4]:1.007415883213E-1,((73[&rate=5.60821906072085E-4]:3.373817187286E-1,77[&rate=5.60821906072085E-4]:3.319022666738E-1)[&rate=5.60821906072085E-4]:3.655938571312E-1,(81[&rate=5.60821906072085E-4]:3.022616391206E-1,80[&rate=5.60821906072085E-4]:3.022616391206E-1)[&rate=5.60821906072085E-4]:3.513988682461E-1)[&rate=5.60821906072085E-4]:1.050831635387E-2)[&rate=5.60821906072085E-4]:1.481911286212E-1,(75[&rate=5.60821906072085E-4]:7.350249656882E-1,(76[&rate=5.60821906072085E-4]:6.989178737658E-1,(70[&rate=5.60821906072085E-4]:5.581435930337E-1,74[&rate=5.60821906072085E-4]:5.964997574171E-1)[&rate=5.60821906072085E-4]:1.024181163487E-1)[&rate=5.60821906072085E-4]:3.610709192238E-2)[&rate=5.60821906072085E-4]:1.266500551467E-1)[&rate=5.60821906072085E-4]:5.178687567204E-1,(((133[&rate=5.60821906072085E-4]:2.31758606141E-1,137[&rate=5.60821906072085E-4]:2.728544965521E-1)[&rate=5.60821906072085E-4]:3.246789132062E-1,134[&rate=5.60821906072085E-4]:5.263005330461E-1)[&rate=5.60821906072085E-4]:7.497803308012E-1,53[&rate=5.60821906072085E-4]:5.241383531803E-1)[&rate=5.60821906072085E-4]:1.089423657629E-1)[&rate=5.60821906072085E-4]:8.732094718926E-2)[&rate=5.60821906072085E-4]:5.108074162803E-1,125[&rate=5.60821906072085E-4]:1.020826568752E0)[&rate=5.60821906072085E-4]:2.216458242885E-1)[&rate=5.60821906072085E-4]:3.452266711449E-1)[&rate=5.60821906072085E-4]:1.179139414614E-2)[&rate=5.60821906072085E-4]:3.517423727477E-3)[&rate=5.60821906072085E-4]:1.613715709882E-1);
tree STATE_50040000 [&joint=-20977.680942873016,lnP=-20977.680942873016] = [&R] (((((((((58[&rate=5.564505504091696E-4]:2.09994648956E-1,37[&rate=5.564505504091696E-4]:2.291203320161E-1)[&rate=5.564505504091696E-4]:9.701732834961E-2,((57[&rate=5.564505504091696E-4]:1.811238139489E-1,54[&rate=5.564505504091696E-4]:1.401402073915E-1)[&rate=5.564505504091696E-4]:1.004712722007E-1,(55[&rate=5.564505504091696E-4]:1.821230579773E-1,56[&rate=5.564505504091696E-4]:1.821230579773E-1)[&rate=5.564505504091696E-4]:8.854306642347E-2)[&rate=5.564505504091696E-4]:9.023448533113E-3)[&rate=5.564505504091696E-4]:6.240549117409E-2,59[&rate=5.564505504091696E-4]:3.502917854196E-1)[&rate=5.564505504091696E-4]:2.07405863662E-1,68[&rate=5.564505504091696E-4]:5.085173212126E-1)[&rate=5.564505504091696E-4]:6.012976696938E-1,(((53[&rate=5.564505504091696E-4]:6.274302037067E-1,(((29[&rate=5.564505504091696E-4]:6.480776352111E-1,(5[&rate=5.564505504091696E-4]:2.931155370319E-1,12[&rate=5.564505504091696E-4]:3.314717014153E-1)[&rate=5.564505504091696E-4]:2.097566187272E-1)[&rate=5.564505504091696E-4]:3.473982867723E-1,103[&rate=5.564505504091696E-4]:7.625992096545E-1)[&rate=5.564505504091696E-4]:1.416597456895E0,52[&rate=5.564505504091696E-4]:5.149029319883E-1)[&rate=5.564505504091696E-4]:1.207239930297E-1)[&rate=5.564505504091696E-4]:1.95776864228E-2,((((71[&rate=5.564505504091696E-4]:3.076403449748E-1,((81[&rate=5.564505504091696E-4]:5.750659630245E-2,80[&rate=5.564505504091696E-4]:5.750659630245E-2)[&rate=5.564505504091696E-4]:2.511347901287E-1,(73[&rate=5.564505504091696E-4]:1.485771478308E-1,77[&rate=5.564505504091696E-4]:1.430976957761E-1)[&rate=5.564505504091696E-4]:2.093793070934E-1)[&rate=5.564505504091696E-4]:1.817704073538E-2)[&rate=5.564505504091696E-4]:1.537282450471E-2,((79[&rate=5.564505504091696E-4]:3.035476788468E-1,(78[&rate=5.564505504091696E-4]:1.533392944662E-1,72[&rate=5.564505504091696E-4]:1.314214862468E-1)[&rate=5.564505504091696E-4]:1.502083843807E-1)[&rate=5.564505504091696E-4]:7.986696935428E-3,82[&rate=5.564505504091696E-4]:3.197535538643E-1)[&rate=5.564505504091696E-4]:3.88760539713E-2)[&rate=5.564505504091696E-4]:2.598654534572E-1,(75[&rate=5.564505504091696E-4]:5.254274493136E-1,((70[&rate=5.564505504091696E-4]:4.086760711461E-1,74[&rate=5.564505504091696E-4]:4.470322355295E-1)[&rate=5.564505504091696E-4]:2.038066095206E-2,76[&rate=5.564505504091696E-4]:4.674128964816E-1)[&rate=5.564505504091696E-4]:5.801455283198E-2)[&rate=5.564505504091696E-4]:1.25944324308E-1)[&rate=5.564505504091696E-4]:6.891422642377E-1,(134[&rate=5.564505504091696E-4]:5.251061914118E-1,(133[&rate=5.564505504091696E-4]:5.431028002509E-1,137[&rate=5.564505504091696E-4]:5.84198690662E-1)[&rate=5.564505504091696E-4]:1.2140377462E-2)[&rate=5.564505504091696E-4]:8.208872985024E-1)[&rate=5.564505504091696E-4]:5.295691088231E-2)[&rate=5.564505504091696E-4]:2.774828620288E-1,125[&rate=5.564505504091696E-4]:7.14108238497E-1)[&rate=5.564505504091696E-4]:5.623734190761E-1)[&rate=5.564505504091696E-4]:2.155870312264E-1,((((127[&rate=5.564505504091696E-4]:2.609201671193E0,(36[&rate=5.564505504091696E-4]:5.274899814473E-2,121[&rate=5.564505504091696E-4]:2.132201052939E0)[&rate=5.564505504091696E-4]:3.590472784328E-2)[&rate=5.564505504091696E-4]:2.91720697766E-2,(((45[&rate=5.564505504091696E-4]:6.043039167449E-1,((51[&rate=5.564505504091696E-4]:4.772288049891E-1,(49[&rate=5.564505504091696E-4]:4.441900617361E-1,50[&rate=5.564505504091696E-4]:4.441900617361E-1)[&rate=5.564505504091696E-4]:2.757426237876E-2)[&rate=5.564505504091696E-4]:9.245024931151E-2,(((42[&rate=5.564505504091696E-4]:2.923127786144E-1,41[&rate=5.564505504091696E-4]:2.868482977402E-1)[&rate=5.564505504091696E-4]:8.374672295937E-2,48[&rate=5.564505504091696E-4]:4.14310867694E-1)[&rate=5.564505504091696E-4]:8.988791720149E-2,(46[&rate=5.564505504091696E-4]:4.151880129568E-1,43[&rate=5.564505504091696E-4]:4.151880129568E-1)[&rate=5.564505504091696E-4]:9.993973368719E-2)[&rate=5.564505504091696E-4]:8.187371202813E-2)[&rate=5.564505504091696E-4]:1.549917938412E-2)[&rate=5.564505504091696E-4]:1.981808091017E-2,(44[&rate=5.564505504091696E-4]:4.578425314418E-1,47[&rate=5.564505504091696E-4]:4.633070123161E-1)[&rate=5.564505504091696E-4]:1.690117066503E-1)[&rate=5.564505504091696E-4]:1.23593655151E-1,((((64[&rate=5.564505504091696E-4]:3.763777089635E-1,(60[&rate=5.564505504091696E-4]:1.609862577533E-1,65[&rate=5.564505504091696E-4]:1.609862577533E-1)[&rate=5.564505504091696E-4]:6.470651970356E-2)[&rate=5.564505504091696E-4]:5.066353408607E-3,62[&rate=5.564505504091696E-4]:4.225399527832E-1)[&rate=5.564505504091696E-4]:2.970990318358E-1,(61[&rate=5.564505504091696E-4]:1.561722331022E-1,63[&rate=5.564505504091696E-4]:1.150763426911E-1)[&rate=5.564505504091696E-4]:5.634667515168E-1)[&rate=5.564505504091696E-4]:6.646228845423E-1,((69[&rate=5.564505504091696E-4]:7.312744609715E-1,(118[&rate=5.564505504091696E-4]:7.136936069907E-1,(((131[&rate=5.564505504091696E-4]:2.776525145293E-2,130[&rate=5.564505504091696E-4]:2.502552542557E-2)[&rate=5.564505504091696E-4]:2.761212617143E-1,132[&rate=5.564505504091696E-4]:3.038865131672E-1)[&rate=5.564505504091696E-4]:6.095712815957E-2,129[&rate=5.564505504091696E-4]:3.621039152994E-1)[&rate=5.564505504091696E-4]:2.146033903213E-1)[&rate=5.564505504091696E-4]:6.621949871194E-3)[&rate=5.564505504091696E-4]:6.493209723767E-1,128[&rate=5.564505504091696E-4]:1.229910501841E0)[&rate=5.564505504091696E-4]:1.462533992269E-2)[&rate=5.564505504091696E-4]:2.765760233334E-1)[&rate=5.564505504091696E-4]:7.890571148917E-2)[&rate=5.564505504091696E-4]:2.303344599385E-2,35[&rate=5.564505504091696E-4]:9.42838992927E-2)[&rate=5.564505504091696E-4]:5.467545991985E-1,((40[&rate=5.564505504091696E-4]:7.624023130869E-1,((((97[&rate=5.564505504091696E-4]:6.083082288222E-1,146[&rate=5.564505504091696E-4]:7.995650594233E-1)[&rate=5.564505504091696E-4]:7.77207918171E-2,((16[&rate=5.564505504091696E-4]:2.577024960966E0,147[&rate=5.564505504091696E-4]:5.489090840286E-1)[&rate=5.564505504091696E-4]:2.557416683559E-1,((((100[&rate=5.564505504091696E-4]:2.506369272845E-1,94[&rate=5.564505504091696E-4]:2.506369272845E-1)[&rate=5.564505504091696E-4]:1.687813611356E-1,95[&rate=5.564505504091696E-4]:5.041177419722E-1)[&rate=5.564505504091696E-4]:1.630503686034E-1,(98[&rate=5.564505504091696E-4]:5.437799395446E-1,(99[&rate=5.564505504091696E-4]:3.934911863532E-1,96[&rate=5.564505504091696E-4]:3.579720606703E-1)[&rate=5.564505504091696E-4]:1.721466766886E-1)[&rate=5.564505504091696E-4]:1.124592092823E-1)[&rate=5.564505504091696E-4]:1.612615501123E-1,39[&rate=5.564505504091696E-4]:6.890853983929E-1)[&rate=5.564505504091696E-4]:5.818830481131E-2)[&rate=5.564505504091696E-4]:9.79356880133E-3)[&rate=5.564505504091696E-4]:5.049208365953E-4,(((22[&rate=5.564505504091696E-4]:4.037975701268E-1,27[&rate=5.564505504091696E-4]:4.202359262912E-1)[&rate=5.564505504091696E-4]:3.917671102509E-1,(31[&rate=5.564505504091696E-4]:8.366417487711E-1,(26[&rate=5.564505504091696E-4]:7.221782599318E-1,(7[&rate=5.564505504091696E-4]:4.059793531357E-1,8[&rate=5.564505504091696E-4]:4.059793531357E-1)[&rate=5.564505504091696E-4]:2.093495917276E-1)[&rate=5.564505504091696E-4]:7.062787240088E-2)[&rate=5.564505504091696E-4]:1.371745215469E-2)[&rate=5.564505504091696E-4]:2.02412866929E-1,2[&rate=5.564505504091696E-4]:8.253748075807E-1)[&rate=5.564505504091696E-4]:1.888923188091E0)[&rate=5.564505504091696E-4]:1.679361540514E-4,(101[&rate=5.564505504091696E-4]:6.462738527874E-1,((((89[&rate=5.564505504091696E-4]:8.986090606379E-2,88[&rate=5.564505504091696E-4]:7.616227592678E-2)[&rate=5.564505504091696E-4]:3.930414701359E-1,((((93[&rate=5.564505504091696E-4]:1.175260750871E-1,85[&rate=5.564505504091696E-4]:1.038274449501E-1)[&rate=5.564505504091696E-4]:8.332595832809E-4,(83[&rate=5.564505504091696E-4]:9.74129426364E-2,(86[&rate=5.564505504091696E-4]:7.198131966516E-2,84[&rate=5.564505504091696E-4]:7.198131966516E-2)[&rate=5.564505504091696E-4]:2.543162297124E-2)[&rate=5.564505504091696E-4]:7.247761896972E-3)[&rate=5.564505504091696E-4]:2.721430330342E-2,((90[&rate=5.564505504091696E-4]:7.987161148899E-2,91[&rate=5.564505504091696E-4]:7.987161148899E-2)[&rate=5.564505504091696E-4]:2.841056843048E-2,92[&rate=5.564505504091696E-4]:1.082821799195E-1)[&rate=5.564505504091696E-4]:3.729145805433E-2)[&rate=5.564505504091696E-4]:7.356375751729E-2,87[&rate=5.564505504091696E-4]:2.054387653541E-1)[&rate=5.564505504091696E-4]:2.637649807086E-1)[&rate=5.564505504091696E-4]:8.144429302063E-1,((18[&rate=5.564505504091696E-4]:7.28151862742E-1,((10[&rate=5.564505504091696E-4]:4.315126275203E-1,15[&rate=5.564505504091696E-4]:4.698687919038E-1)[&rate=5.564505504091696E-4]:1.699922081873E-1,6[&rate=5.564505504091696E-4]:5.850664795433E-1)[&rate=5.564505504091696E-4]:8.007168456866E-2)[&rate=5.564505504091696E-4]:1.177308870016E-1,3[&rate=5.564505504091696E-4]:7.308142565931E-1)[&rate=5.564505504091696E-4]:1.310639227875E-2)[&rate=5.564505504091696E-4]:6.274900910683E-1,((((24[&rate=5.564505504091696E-4]:9.891197356413E-1,(1[&rate=5.564505504091696E-4]:7.837892415462E-2,(28[&rate=5.564505504091696E-4]:6.460357187432E-1,21[&rate=5.564505504091696E-4]:6.213781844968E-1)[&rate=5.564505504091696E-4]:2.186445752743E-1)[&rate=5.564505504091696E-4]:1.299188936784E-1)[&rate=5.564505504091696E-4]:3.238981000274E-1,(102[&rate=5.564505504091696E-4]:1.854511583687E-2,((140[&rate=5.564505504091696E-4]:5.69868958035E-1,11[&rate=5.564505504091696E-4]:5.890470402267E-1)[&rate=5.564505504091696E-4]:3.389552861296E-1,((20[&rate=5.564505504091696E-4]:5.287613637453E-1,25[&rate=5.564505504091696E-4]:5.47939445937E-1)[&rate=5.564505504091696E-4]:1.233156954512E-1,23[&rate=5.564505504091696E-4]:6.602962372786E-1)[&rate=5.564505504091696E-4]:3.52637595927E-1)[&rate=5.564505504091696E-4]:1.56296214138E-1)[&rate=5.564505504091696E-4]:1.328288842155E-1)[&rate=5.564505504091696E-4]:1.053023257156E-2,(((((13[&rate=5.564505504091696E-4]:3.794787296016E-1,19[&rate=5.564505504091696E-4]:4.178348939853E-1)[&rate=5.564505504091696E-4]:2.763522372693E-1,115[&rate=5.564505504091696E-4]:5.73639186049E-1)[&rate=5.564505504091696E-4]:1.473969370881E-1,((109[&rate=5.564505504091696E-4]:5.509666197788E-1,107[&rate=5.564505504091696E-4]:5.317885375871E-1)[&rate=5.564505504091696E-4]:8.838587734787E-2,((114[&rate=5.564505504091696E-4]:1.334841002135E-1,104[&rate=5.564505504091696E-4]:1.937580728163E-1)[&rate=5.564505504091696E-4]:2.082984877322E-1,108[&rate=5.564505504091696E-4]:3.993168345211E-1)[&rate=5.564505504091696E-4]:2.181178543865E-1)[&rate=5.564505504091696E-4]:1.61135680805E-1)[&rate=5.564505504091696E-4]:1.395529375903E-1,((148[&rate=5.564505504091696E-4]:2.226310340544E-1,143[&rate=5.564505504091696E-4]:2.19891308027E-1)[&rate=5.564505504091696E-4]:3.61802819516E-1,(116[&rate=5.564505504091696E-4]:5.451665474329E-1,(139[&rate=5.564505504091696E-4]:4.680763228682E-1,(111[&rate=5.564505504091696E-4]:4.708646267117E-2,106[&rate=5.564505504091696E-4]:3.06481065068E-2)[&rate=5.564505504091696E-4]:2.456473944437E-1)[&rate=5.564505504091696E-4]:3.291450190852E-1)[&rate=5.564505504091696E-4]:9.111417537433E-4)[&rate=5.564505504091696E-4]:3.145113715408E-1)[&rate=5.564505504091696E-4]:1.405418587972E-1,(((105[&rate=5.564505504091696E-4]:5.341429898372E-1,113[&rate=5.564505504091696E-4]:5.61540250111E-1)[&rate=5.564505504091696E-4]:1.007363855244E-1,110[&rate=5.564505504091696E-4]:6.567971835807E-1)[&rate=5.564505504091696E-4]:2.808693548239E-1,(((112[&rate=5.564505504091696E-4]:3.971771163588E-1,117[&rate=5.564505504091696E-4]:3.999168423864E-1)[&rate=5.564505504091696E-4]:2.784185251638E-1,(17[&rate=5.564505504091696E-4]:4.312342361855E-1,14[&rate=5.564505504091696E-4]:3.928780718019E-1)[&rate=5.564505504091696E-4]:2.827175697207E-1)[&rate=5.564505504091696E-4]:2.130644600451E-2,((4[&rate=5.564505504091696E-4]:2.332658116311E-1,30[&rate=5.564505504091696E-4]:4.058685513571E-1)[&rate=5.564505504091696E-4]:1.261605706998E-1,9[&rate=5.564505504091696E-4]:4.08741450824E-1)[&rate=5.564505504091696E-4]:2.799414586211E-1)[&rate=5.564505504091696E-4]:2.462439029322E-1)[&rate=5.564505504091696E-4]:1.401767098872E-1)[&rate=5.564505504091696E-4]:1.525541350169E-1)[&rate=5.564505504091696E-4]:4.348473268426E-2,(((144[&rate=5.564505504091696E-4]:6.450596610748E-1,145[&rate=5.564505504091696E-4]:6.505391131298E-1)[&rate=5.564505504091696E-4]:1.371987319735E-1,141[&rate=5.564505504091696E-4]:7.849981190757E-1)[&rate=5.564505504091696E-4]:4.996366358299E-2,142[&rate=5.564505504091696E-4]:8.377015086863E-1)[&rate=5.564505504091696E-4]:6.142627990877E-1)[&rate=5.564505504091696E-4]:1.687615006593E-1)[&rate=5.564505504091696E-4]:2.776028388749E-1)[&rate=5.564505504091696E-4]:1.084630435203E0)[&rate=5.564505504091696E-4]:4.662184090794E-3)[&rate=5.564505504091696E-4]:1.850261009273E-1,38[&rate=5.564505504091696E-4]:8.791224030852E-1)[&rate=5.564505504091696E-4]:3.642815419215E-1)[&rate=5.564505504091696E-4]:1.366428858694E-1)[&rate=5.564505504091696E-4]:1.335879682997E-1,34[&rate=5.564505504091696E-4]:4.825565403018E-2)[&rate=5.564505504091696E-4]:5.188736314689E-3,((66[&rate=5.564505504091696E-4]:3.606911820332E-1,((119[&rate=5.564505504091696E-4]:1.709960454245E0,(135[&rate=5.564505504091696E-4]:1.157084644465E0,(138[&rate=5.564505504091696E-4]:4.395641165124E-1,136[&rate=5.564505504091696E-4]:3.080572671972E-1)[&rate=5.564505504091696E-4]:9.175205279529E-1)[&rate=5.564505504091696E-4]:2.049306043005E-1)[&rate=5.564505504091696E-4]:4.398829383507E-1,(126[&rate=5.564505504091696E-4]:1.002740108978E0,120[&rate=5.564505504091696E-4]:1.692552220663E0)[&rate=5.564505504091696E-4]:3.614007609739E-1)[&rate=5.564505504091696E-4]:2.43724501766E-1)[&rate=5.564505504091696E-4]:2.572255515043E-2,(67[&rate=5.564505504091696E-4]:6.891739644842E-2,(122[&rate=5.564505504091696E-4]:2.022232866643E-1,(124[&rate=5.564505504091696E-4]:1.758938767558E-1,123[&rate=5.564505504091696E-4]:1.786261171929E-1)[&rate=5.564505504091696E-4]:2.359716947142E-2)[&rate=5.564505504091696E-4]:3.679666601248E-1)[&rate=5.564505504091696E-4]:3.174963407353E-1)[&rate=5.564505504091696E-4]:5.300443517913E-1)[&rate=5.564505504091696E-4]:8.778333771089E-2,(33[&rate=5.564505504091696E-4]:7.107391977419E-2,32[&rate=5.564505504091696E-4]:6.559446771948E-2)[&rate=5.564505504091696E-4]:5.371545211719E-2);
tree STATE_50130000 [&joint=-20964.997041787432,lnP=-20964.997041787432] = [&R] ((((((126[&rate=6.432778432799009E-4]:1.365109394656E0,((120[&rate=6.432778432799009E-4]:8.508690808551E-1,(135[&rate=6.432778432799009E-4]:3.133824414277E-1,(138[&rate=6.432778432799009E-4]:1.465022836993E-1,136[&rate=6.432778432799009E-4]:1.499543438412E-2)[&rate=6.432778432799009E-4]:3.668801577284E-1)[&rate=6.432778432799009E-4]:2.854318449069E-1)[&rate=6.432778432799009E-4]:7.499255552688E-1,119[&rate=6.432778432799009E-4]:1.696685047083E0)[&rate=6.432778432799009E-4]:4.541268702165E-1)[&rate=6.432778432799009E-4]:3.740051660698E-1,66[&rate=6.432778432799009E-4]:4.919403710403E-1)[&rate=6.432778432799009E-4]:7.955164568293E-3,(67[&rate=6.432778432799009E-4]:3.108672090232E-1,((124[&rate=6.432778432799009E-4]:1.951509515755E-1,122[&rate=6.432778432799009E-4]:1.978831920126E-1)[&rate=6.432778432799009E-4]:8.348344825196E-2,123[&rate=6.432778432799009E-4]:2.813666402646E-1)[&rate=6.432778432799009E-4]:5.307731190993E-1)[&rate=6.432778432799009E-4]:1.890283265854E-1)[&rate=6.432778432799009E-4]:2.436411828579E-1,((((((127[&rate=6.432778432799009E-4]:2.361638544605E0,(((((60[&rate=6.432778432799009E-4]:1.613345794678E-1,(64[&rate=6.432778432799009E-4]:2.85503461762E-1,62[&rate=6.432778432799009E-4]:3.265993521731E-1)[&rate=6.432778432799009E-4]:2.651604921244E-2)[&rate=6.432778432799009E-4]:4.606936818366E-3,65[&rate=6.432778432799009E-4]:1.659415162861E-1)[&rate=6.432778432799009E-4]:2.400529791883E-1,(61[&rate=6.432778432799009E-4]:5.405182281891E-2,63[&rate=6.432778432799009E-4]:1.295593240787E-2)[&rate=6.432778432799009E-4]:5.437234945732E-1)[&rate=6.432778432799009E-4]:7.567180168942E-1,128[&rate=6.432778432799009E-4]:1.214767306889E0)[&rate=6.432778432799009E-4]:4.427206321092E-4,((118[&rate=6.432778432799009E-4]:5.835527159856E-1,(132[&rate=6.432778432799009E-4]:1.626732551945E-1,((130[&rate=6.432778432799009E-4]:1.214969738107E-1,131[&rate=6.432778432799009E-4]:1.24236699838E-1)[&rate=6.432778432799009E-4]:1.593650044662E-2,129[&rate=6.432778432799009E-4]:1.374334742573E-1)[&rate=6.432778432799009E-4]:2.250005490985E-2)[&rate=6.432778432799009E-4]:2.866328854485E-1)[&rate=6.432778432799009E-4]:6.986851524797E-2,69[&rate=6.432778432799009E-4]:6.643801353432E-1)[&rate=6.432778432799009E-4]:7.015148236849E-1)[&rate=6.432778432799009E-4]:1.080723527002E-1)[&rate=6.432778432799009E-4]:3.001321262854E-2,121[&rate=6.432778432799009E-4]:1.950555866822E0)[&rate=6.432778432799009E-4]:3.42504901762E-1,(36[&rate=6.432778432799009E-4]:1.560035411965E-1,35[&rate=6.432778432799009E-4]:1.094281987307E-1)[&rate=6.432778432799009E-4]:5.760517259346E-2)[&rate=6.432778432799009E-4]:7.428807297502E-2,(((49[&rate=6.432778432799009E-4]:3.823908899074E-1,50[&rate=6.432778432799009E-4]:3.823908899074E-1)[&rate=6.432778432799009E-4]:1.808047913932E-1,(51[&rate=6.432778432799009E-4]:5.456361383871E-1,((((42[&rate=6.432778432799009E-4]:9.096190441989E-2,41[&rate=6.432778432799009E-4]:8.549742354564E-2)[&rate=6.432778432799009E-4]:7.553457021378E-2,48[&rate=6.432778432799009E-4]:2.047478407539E-1)[&rate=6.432778432799009E-4]:2.052730449816E-1,46[&rate=6.432778432799009E-4]:4.20949847484E-1)[&rate=6.432778432799009E-4]:6.633038383588E-4,43[&rate=6.432778432799009E-4]:4.216131513224E-1)[&rate=6.432778432799009E-4]:1.513453914362E-1)[&rate=6.432778432799009E-4]:2.302402378777E-2)[&rate=6.432778432799009E-4]:3.571509056042E-2,((47[&rate=6.432778432799009E-4]:4.610721861006E-1,45[&rate=6.432778432799009E-4]:4.528754647892E-1)[&rate=6.432778432799009E-4]:6.809121522739E-2,44[&rate=6.432778432799009E-4]:5.236989204538E-1)[&rate=6.432778432799009E-4]:1.025342557788E-1)[&rate=6.432778432799009E-4]:3.731914195002E-1)[&rate=6.432778432799009E-4]:2.432087799784E-1,(((((39[&rate=6.432778432799009E-4]:3.969713219215E-1,(2[&rate=6.432778432799009E-4]:7.551121973002E-1,((31[&rate=6.432778432799009E-4]:7.172936555E-1,(26[&rate=6.432778432799009E-4]:4.816912687758E-1,(7[&rate=6.432778432799009E-4]:1.506744554051E-1,8[&rate=6.432778432799009E-4]:1.506744554051E-1)[&rate=6.432778432799009E-4]:2.241674983022E-1)[&rate=6.432778432799009E-4]:1.917667702857E-1)[&rate=6.432778432799009E-4]:7.439317000757E-2,(22[&rate=6.432778432799009E-4]:3.148740736539E-1,27[&rate=6.432778432799009E-4]:3.313124298183E-1)[&rate=6.432778432799009E-4]:4.220182313056E-1)[&rate=6.432778432799009E-4]:1.908226320667E-1)[&rate=6.432778432799009E-4]:1.598584927451E0)[&rate=6.432778432799009E-4]:1.035661649387E-1,16[&rate=6.432778432799009E-4]:2.586030412977E0)[&rate=6.432778432799009E-4]:3.90218762934E-2,40[&rate=6.432778432799009E-4]:5.395593631535E-1)[&rate=6.432778432799009E-4]:1.952780077088E-3,((((94[&rate=6.432778432799009E-4]:3.18422607275E-1,(101[&rate=6.432778432799009E-4]:9.369524477379E-1,(((((87[&rate=6.432778432799009E-4]:1.683496174586E-1,((90[&rate=6.432778432799009E-4]:5.040035776581E-2,91[&rate=6.432778432799009E-4]:5.040035776581E-2)[&rate=6.432778432799009E-4]:2.732863405952E-2,92[&rate=6.432778432799009E-4]:7.772899182533E-2)[&rate=6.432778432799009E-4]:1.043192557703E-1)[&rate=6.432778432799009E-4]:6.672107215461E-2,(((83[&rate=6.432778432799009E-4]:1.00885514205E-2,85[&rate=6.432778432799009E-4]:1.00885514205E-2)[&rate=6.432778432799009E-4]:5.529757418056E-2,(84[&rate=6.432778432799009E-4]:2.881042840413E-3,93[&rate=6.432778432799009E-4]:1.657967297743E-2)[&rate=6.432778432799009E-4]:6.250508276064E-2)[&rate=6.432778432799009E-4]:1.094859892426E-1,86[&rate=6.432778432799009E-4]:1.748721148436E-1)[&rate=6.432778432799009E-4]:6.019857476959E-2)[&rate=6.432778432799009E-4]:1.436633687863E-1,(89[&rate=6.432778432799009E-4]:1.855195770387E-2,88[&rate=6.432778432799009E-4]:4.853327566858E-3)[&rate=6.432778432799009E-4]:3.738807308327E-1)[&rate=6.432778432799009E-4]:1.350668090567E0,(((18[&rate=6.432778432799009E-4]:3.845542290388E-1,3[&rate=6.432778432799009E-4]:2.694857358882E-1)[&rate=6.432778432799009E-4]:3.109015703068E-1,6[&rate=6.432778432799009E-4]:6.324421007155E-1)[&rate=6.432778432799009E-4]:1.782179699427E-2,(10[&rate=6.432778432799009E-4]:2.591082795247E-1,15[&rate=6.432778432799009E-4]:2.974644439082E-1)[&rate=6.432778432799009E-4]:4.075939743494E-1)[&rate=6.432778432799009E-4]:5.9146701838E-1)[&rate=6.432778432799009E-4]:1.873425145948E-1,(((((140[&rate=6.432778432799009E-4]:5.595859148881E-1,11[&rate=6.432778432799009E-4]:5.787639970798E-1)[&rate=6.432778432799009E-4]:1.4330384795E-1,(23[&rate=6.432778432799009E-4]:4.891451709595E-1,(20[&rate=6.432778432799009E-4]:4.515655243174E-1,25[&rate=6.432778432799009E-4]:4.707436065092E-1)[&rate=6.432778432799009E-4]:2.936046855998E-2)[&rate=6.432778432799009E-4]:3.178541809195E-1)[&rate=6.432778432799009E-4]:2.076384486851E-1,(24[&rate=6.432778432799009E-4]:9.563890761303E-1,((28[&rate=6.432778432799009E-4]:4.746913090044E-1,21[&rate=6.432778432799009E-4]:4.500337747579E-1)[&rate=6.432778432799009E-4]:4.228349855136E-1,1[&rate=6.432778432799009E-4]:1.11224924655E-1)[&rate=6.432778432799009E-4]:6.434223366711E-2)[&rate=6.432778432799009E-4]:6.920762854337E-2)[&rate=6.432778432799009E-4]:2.10375644728E-1,102[&rate=6.432778432799009E-4]:7.432851378533E-2)[&rate=6.432778432799009E-4]:1.566323586437E-1,(((141[&rate=6.432778432799009E-4]:5.490375250687E-2,(144[&rate=6.432778432799009E-4]:3.364332536117E-2,145[&rate=6.432778432799009E-4]:3.912277741611E-2)[&rate=6.432778432799009E-4]:1.852070111834E-2)[&rate=6.432778432799009E-4]:4.341972114344E-2,142[&rate=6.432778432799009E-4]:1.010631996779E-1)[&rate=6.432778432799009E-4]:1.259528503111E0,((((116[&rate=6.432778432799009E-4]:6.939954378159E-1,(148[&rate=6.432778432799009E-4]:3.878330788699E-1,143[&rate=6.432778432799009E-4]:3.850933528426E-1)[&rate=6.432778432799009E-4]:3.445185233297E-1)[&rate=6.432778432799009E-4]:6.275606960748E-2,(139[&rate=6.432778432799009E-4]:6.22593029045E-1,(111[&rate=6.432778432799009E-4]:2.571675557802E-1,106[&rate=6.432778432799009E-4]:2.407291996159E-1)[&rate=6.432778432799009E-4]:1.900830075114E-1)[&rate=6.432778432799009E-4]:3.86213272899E-1)[&rate=6.432778432799009E-4]:5.882812454163E-2,(((109[&rate=6.432778432799009E-4]:3.231840682924E-1,(114[&rate=6.432778432799009E-4]:7.236398972371E-2,104[&rate=6.432778432799009E-4]:1.326379623265E-1)[&rate=6.432778432799009E-4]:1.713680237742E-1)[&rate=6.432778432799009E-4]:1.078657138321E-1,(107[&rate=6.432778432799009E-4]:1.83577813333E-1,108[&rate=6.432778432799009E-4]:1.808380873056E-1)[&rate=6.432778432799009E-4]:2.282938865998E-1)[&rate=6.432778432799009E-4]:3.553963004494E-1,((13[&rate=6.432778432799009E-4]:4.989249313333E-1,19[&rate=6.432778432799009E-4]:5.37281095717E-1)[&rate=6.432778432799009E-4]:2.842503297189E-1,115[&rate=6.432778432799009E-4]:7.009834802303E-1)[&rate=6.432778432799009E-4]:6.01054754909E-3)[&rate=6.432778432799009E-4]:1.085856041856E-1)[&rate=6.432778432799009E-4]:9.048747589745E-2,((113[&rate=6.432778432799009E-4]:8.718147878122E-1,((((4[&rate=6.432778432799009E-4]:1.550246973094E-1,30[&rate=6.432778432799009E-4]:3.276274370354E-1)[&rate=6.432778432799009E-4]:4.680742045658E-1,112[&rate=6.432778432799009E-4]:6.806331484504E-1)[&rate=6.432778432799009E-4]:6.935403483286E-2,(9[&rate=6.432778432799009E-4]:7.234270709018E-1,(17[&rate=6.432778432799009E-4]:4.364292544497E-1,14[&rate=6.432778432799009E-4]:3.98073090066E-1)[&rate=6.432778432799009E-4]:3.335731589179E-1)[&rate=6.432778432799009E-4]:1.834093429941E-2)[&rate=6.432778432799009E-4]:2.705885663298E-2,117[&rate=6.432778432799009E-4]:7.797857659439E-1)[&rate=6.432778432799009E-4]:9.476874789596E-2)[&rate=6.432778432799009E-4]:6.477703087379E-3,(105[&rate=6.432778432799009E-4]:6.845040456315E-1,110[&rate=6.432778432799009E-4]:7.064218538506E-1)[&rate=6.432778432799009E-4]:1.663911849943E-1)[&rate=6.432778432799009E-4]:1.099663977847E-1)[&rate=6.432778432799009E-4]:1.997300743781E-1)[&rate=6.432778432799009E-4]:1.169445121061E-1)[&rate=6.432778432799009E-4]:1.487974897624E-1)[&rate=6.432778432799009E-4]:5.626735376014E-1)[&rate=6.432778432799009E-4]:2.999895097879E-1)[&rate=6.432778432799009E-4]:1.662585112723E-1,(98[&rate=6.432778432799009E-4]:4.68231168604E-1,(99[&rate=6.432778432799009E-4]:3.993949557763E-1,96[&rate=6.432778432799009E-4]:3.638758300934E-1)[&rate=6.432778432799009E-4]:9.069413632502E-2)[&rate=6.432778432799009E-4]:9.022044174661E-2)[&rate=6.432778432799009E-4]:1.121885638678E-2,(97[&rate=6.432778432799009E-4]:3.286433840693E-1,(95[&rate=6.432778432799009E-4]:4.004425918043E-1,100[&rate=6.432778432799009E-4]:3.157431382523E-1)[&rate=6.432778432799009E-4]:1.385833059262E-1)[&rate=6.432778432799009E-4]:4.157353075561E-2)[&rate=6.432778432799009E-4]:9.196552352277E-2,(147[&rate=6.432778432799009E-4]:5.586232495886E-1,146[&rate=6.432778432799009E-4]:6.214647796432E-1)[&rate=6.432778432799009E-4]:3.19744893056E-2)[&rate=6.432778432799009E-4]:8.291453516728E-3)[&rate=6.432778432799009E-4]:2.137476045536E-1,38[&rate=6.432778432799009E-4]:6.869537368552E-1)[&rate=6.432778432799009E-4]:3.999419339379E-1)[&rate=6.432778432799009E-4]:2.194608055767E-1,(((((((134[&rate=6.432778432799009E-4]:3.447317717201E-1,137[&rate=6.432778432799009E-4]:4.159646484323E-1)[&rate=6.432778432799009E-4]:2.044463792008E-1,133[&rate=6.432778432799009E-4]:5.793151372221E-1)[&rate=6.432778432799009E-4]:8.156025402384E-1,(((29[&rate=6.432778432799009E-4]:5.717001925116E-1,(5[&rate=6.432778432799009E-4]:1.957847829313E-1,12[&rate=6.432778432799009E-4]:2.341409473148E-1)[&rate=6.432778432799009E-4]:2.307099301283E-1)[&rate=6.432778432799009E-4]:1.806372520033E-1,103[&rate=6.432778432799009E-4]:5.194607321861E-1)[&rate=6.432778432799009E-4]:1.765283231282E0,52[&rate=6.432778432799009E-4]:6.204502289068E-1)[&rate=6.432778432799009E-4]:5.84672896875E-4)[&rate=6.432778432799009E-4]:7.767856073213E-2,(((81[&rate=6.432778432799009E-4]:3.463644352007E-2,80[&rate=6.432778432799009E-4]:3.463644352007E-2)[&rate=6.432778432799009E-4]:5.419052562941E-1,((77[&rate=6.432778432799009E-4]:3.72732338592E-1,73[&rate=6.432778432799009E-4]:3.782117906467E-1)[&rate=6.432778432799009E-4]:9.33273464992E-2,(((78[&rate=6.432778432799009E-4]:2.851299595701E-2,72[&rate=6.432778432799009E-4]:6.595187737694E-3)[&rate=6.432778432799009E-4]:1.676238782507E-1,82[&rate=6.432778432799009E-4]:2.043560522897E-1)[&rate=6.432778432799009E-4]:1.735143376896E-1,(71[&rate=6.432778432799009E-4]:4.983358060416E-2,79[&rate=6.432778432799009E-4]:7.723084087819E-2)[&rate=6.432778432799009E-4]:2.924203710191E-1)[&rate=6.432778432799009E-4]:6.079203483774E-2)[&rate=6.432778432799009E-4]:1.543176311614E-1)[&rate=6.432778432799009E-4]:4.025322953302E-1,(75[&rate=6.432778432799009E-4]:6.3697125255E-1,(74[&rate=6.432778432799009E-4]:4.594025611067E-1,(76[&rate=6.432778432799009E-4]:3.49966148243E-1,70[&rate=6.432778432799009E-4]:3.116099838595E-1)[&rate=6.432778432799009E-4]:1.094364128637E-1)[&rate=6.432778432799009E-4]:1.775686914433E-1)[&rate=6.432778432799009E-4]:3.914178110876E-1)[&rate=6.432778432799009E-4]:4.08590736199E-1)[&rate=6.432778432799009E-4]:9.31174003413E-4,53[&rate=6.432778432799009E-4]:6.914479152278E-1)[&rate=6.432778432799009E-4]:4.864131691712E-1,125[&rate=6.432778432799009E-4]:9.674785707378E-1)[&rate=6.432778432799009E-4]:2.048549714235E-1,((((((57[&rate=6.432778432799009E-4]:5.399343157844E-2,58[&rate=6.432778432799009E-4]:7.038687420143E-2)[&rate=6.432778432799009E-4]:3.844195505273E-2,54[&rate=6.432778432799009E-4]:5.145178007383E-2)[&rate=6.432778432799009E-4]:3.675180415682E-2,37[&rate=6.432778432799009E-4]:1.647063164711E-1)[&rate=6.432778432799009E-4]:1.657792352516E-1,(55[&rate=6.432778432799009E-4]:2.630656204173E-1,56[&rate=6.432778432799009E-4]:2.630656204173E-1)[&rate=6.432778432799009E-4]:2.097184387358E-2)[&rate=6.432778432799009E-4]:6.004500664899E-2,59[&rate=6.432778432799009E-4]:3.522791922514E-1)[&rate=6.432778432799009E-4]:1.471430847591E-1,68[&rate=6.432778432799009E-4]:4.502419491415E-1)[&rate=6.432778432799009E-4]:5.55424926353E-1)[&rate=6.432778432799009E-4]:2.46044792132E-1)[&rate=6.432778432799009E-4]:3.954568861226E-2)[&rate=6.432778432799009E-4]:1.272026216589E-1,34[&rate=6.432778432799009E-4]:7.725641495314E-3)[&rate=6.432778432799009E-4]:3.631805733827E-2,(33[&rate=6.432778432799009E-4]:2.131768409789E-2,32[&rate=6.432778432799009E-4]:1.583823204318E-2)[&rate=6.432778432799009E-4]:6.287658571322E-3);
tree STATE_50220000 [&joint=-20966.099527320872,lnP=-20966.099527320872] = [&R] ((33[&rate=6.059154358696289E-4]:2.596610455792E-2,((((((36[&rate=6.059154358696289E-4]:5.680588226203E-2,35[&rate=6.059154358696289E-4]:1.023053979627E-2)[&rate=6.059154358696289E-4]:5.713493674049E-3,(((128[&rate=6.059154358696289E-4]:1.081672611251E0,(((62[&rate=6.059154358696289E-4]:3.535025785088E-1,(64[&rate=6.059154358696289E-4]:2.055519030966E-1,60[&rate=6.059154358696289E-4]:5.486697158994E-2)[&rate=6.059154358696289E-4]:1.068547850011E-1)[&rate=6.059154358696289E-4]:1.639544979346E-2,65[&rate=6.059154358696289E-4]:1.781172063845E-1)[&rate=6.059154358696289E-4]:2.661685141158E-1,(61[&rate=6.059154358696289E-4]:5.249097150944E-2,63[&rate=6.059154358696289E-4]:1.139508109839E-2)[&rate=6.059154358696289E-4]:5.835755709086E-1)[&rate=6.059154358696289E-4]:5.853320962302E-1)[&rate=6.059154358696289E-4]:4.045977995264E-2,(69[&rate=6.059154358696289E-4]:8.161127625952E-1,(118[&rate=6.059154358696289E-4]:7.652134745053E-1,((129[&rate=6.059154358696289E-4]:7.460900986642E-2,132[&rate=6.059154358696289E-4]:7.734873589378E-2)[&rate=6.059154358696289E-4]:5.67233216646E-2,(131[&rate=6.059154358696289E-4]:4.745136415012E-2,130[&rate=6.059154358696289E-4]:4.471163812277E-2)[&rate=6.059154358696289E-4]:8.662069340826E-2)[&rate=6.059154358696289E-4]:4.968948416043E-1)[&rate=6.059154358696289E-4]:3.994038398028E-2)[&rate=6.059154358696289E-4]:4.567045601152E-1)[&rate=6.059154358696289E-4]:3.450609553034E-1,(45[&rate=6.059154358696289E-4]:5.932135772733E-1,(((43[&rate=6.059154358696289E-4]:4.459315846863E-1,(((41[&rate=6.059154358696289E-4]:2.575905862072E-1,48[&rate=6.059154358696289E-4]:3.013064332017E-1)[&rate=6.059154358696289E-4]:3.706106243621E-2,42[&rate=6.059154358696289E-4]:3.001161295177E-1)[&rate=6.059154358696289E-4]:5.617114706908E-2,46[&rate=6.059154358696289E-4]:4.054676044555E-1)[&rate=6.059154358696289E-4]:4.046398023086E-2)[&rate=6.059154358696289E-4]:3.013629547272E-2,47[&rate=6.059154358696289E-4]:4.760678801591E-1)[&rate=6.059154358696289E-4]:4.612342209403E-2,(44[&rate=6.059154358696289E-4]:5.038822338321E-1,(51[&rate=6.059154358696289E-4]:4.690550940775E-1,(49[&rate=6.059154358696289E-4]:3.316687754573E-1,50[&rate=6.059154358696289E-4]:3.316687754573E-1)[&rate=6.059154358696289E-4]:1.319218377459E-1)[&rate=6.059154358696289E-4]:1.296921625739E-2)[&rate=6.059154358696289E-4]:1.284458754675E-2)[&rate=6.059154358696289E-4]:7.921899633157E-2)[&rate=6.059154358696289E-4]:1.005835569423E-1)[&rate=6.059154358696289E-4]:7.751781025106E-2)[&rate=6.059154358696289E-4]:1.567807728768E-1,(121[&rate=6.059154358696289E-4]:1.900609977792E0,127[&rate=6.059154358696289E-4]:2.341705868203E0)[&rate=6.059154358696289E-4]:3.981422258151E-1)[&rate=6.059154358696289E-4]:3.720834442111E-1,((((39[&rate=6.059154358696289E-4]:6.366325995534E-1,(98[&rate=6.059154358696289E-4]:6.670114955441E-1,((97[&rate=6.059154358696289E-4]:3.845333545095E-1,(96[&rate=6.059154358696289E-4]:5.419425648483E-1,99[&rate=6.059154358696289E-4]:5.774616905312E-1)[&rate=6.059154358696289E-4]:2.838313938804E-2)[&rate=6.059154358696289E-4]:6.651068746878E-2,((100[&rate=6.059154358696289E-4]:2.560799699052E-1,94[&rate=6.059154358696289E-4]:2.560799699052E-1)[&rate=6.059154358696289E-4]:1.282793817073E-1,95[&rate=6.059154358696289E-4]:4.690588051646E-1)[&rate=6.059154358696289E-4]:1.923677504749E-1)[&rate=6.059154358696289E-4]:1.651390165336E-2)[&rate=6.059154358696289E-4]:9.803640455556E-2)[&rate=6.059154358696289E-4]:3.785308872862E-2,(146[&rate=6.059154358696289E-4]:7.16414131407E-1,40[&rate=6.059154358696289E-4]:5.96195552172E-1)[&rate=6.059154358696289E-4]:7.829013610995E-2)[&rate=6.059154358696289E-4]:4.362597001068E-2,((101[&rate=6.059154358696289E-4]:1.447953071857E0,(((((145[&rate=6.059154358696289E-4]:1.065549347168E-1,(144[&rate=6.059154358696289E-4]:1.008034311202E-1,141[&rate=6.059154358696289E-4]:1.035431571475E-1)[&rate=6.059154358696289E-4]:2.720515417068E-4)[&rate=6.059154358696289E-4]:3.282482940942E-1,142[&rate=6.059154358696289E-4]:4.34803228811E-1)[&rate=6.059154358696289E-4]:1.069776911765E0,(((((13[&rate=6.059154358696289E-4]:5.002690647399E-1,19[&rate=6.059154358696289E-4]:5.386252291235E-1)[&rate=6.059154358696289E-4]:9.987966172728E-2,115[&rate=6.059154358696289E-4]:5.179569456453E-1)[&rate=6.059154358696289E-4]:2.24086826121E-1,(((108[&rate=6.059154358696289E-4]:5.168541730522E-1,107[&rate=6.059154358696289E-4]:5.195938990795E-1)[&rate=6.059154358696289E-4]:1.326422655753E-1,(114[&rate=6.059154358696289E-4]:7.844579904688E-2,104[&rate=6.059154358696289E-4]:1.387197716497E-1)[&rate=6.059154358696289E-4]:5.135163930052E-1)[&rate=6.059154358696289E-4]:1.975999502479E-2,109[&rate=6.059154358696289E-4]:6.911742418714E-1)[&rate=6.059154358696289E-4]:1.303215846895E-1)[&rate=6.059154358696289E-4]:1.867914511203E-1,(116[&rate=6.059154358696289E-4]:7.4178213776E-1,((148[&rate=6.059154358696289E-4]:3.733913927706E-1,143[&rate=6.059154358696289E-4]:3.706516667432E-1)[&rate=6.059154358696289E-4]:2.822901488116E-1,((139[&rate=6.059154358696289E-4]:3.66139134204E-1,111[&rate=6.059154358696289E-4]:1.907966684506E-1)[&rate=6.059154358696289E-4]:6.896530838197E-2,106[&rate=6.059154358696289E-4]:2.433236206682E-1)[&rate=6.059154358696289E-4]:4.34275729133E-1)[&rate=6.059154358696289E-4]:1.244567605616E-1)[&rate=6.059154358696289E-4]:1.870530851266E-1)[&rate=6.059154358696289E-4]:1.352447468075E-1,(((113[&rate=6.059154358696289E-4]:6.397686019786E-1,(105[&rate=6.059154358696289E-4]:5.258014847669E-1,110[&rate=6.059154358696289E-4]:5.47719292986E-1)[&rate=6.059154358696289E-4]:8.656985693785E-2)[&rate=6.059154358696289E-4]:8.58255901264E-2,117[&rate=6.059154358696289E-4]:7.283339181326E-1)[&rate=6.059154358696289E-4]:1.514243340201E-1,(((17[&rate=6.059154358696289E-4]:3.396938349014E-1,14[&rate=6.059154358696289E-4]:3.013376705177E-1)[&rate=6.059154358696289E-4]:3.068463323832E-1,(112[&rate=6.059154358696289E-4]:5.704996911567E-1,(4[&rate=6.059154358696289E-4]:2.119373575033E-1,30[&rate=6.059154358696289E-4]:3.845400972293E-1)[&rate=6.059154358696289E-4]:3.010280870783E-1)[&rate=6.059154358696289E-4]:3.768431174419E-2)[&rate=6.059154358696289E-4]:1.980390748775E-3,9[&rate=6.059154358696289E-4]:6.019452155676E-1)[&rate=6.059154358696289E-4]:2.668541324754E-1)[&rate=6.059154358696289E-4]:2.69253224391E-1)[&rate=6.059154358696289E-4]:1.857056503336E-1)[&rate=6.059154358696289E-4]:1.308739950219E-2,((102[&rate=6.059154358696289E-4]:1.290530998623E-2,(((28[&rate=6.059154358696289E-4]:6.25938809145E-1,21[&rate=6.059154358696289E-4]:6.012812748986E-1)[&rate=6.059154358696289E-4]:2.256175221281E-1,1[&rate=6.059154358696289E-4]:6.525496141016E-2)[&rate=6.059154358696289E-4]:2.343209624421E-1,24[&rate=6.059154358696289E-4]:1.08039784166E0)[&rate=6.059154358696289E-4]:9.415130394212E-2)[&rate=6.059154358696289E-4]:1.767362136317E-1,((23[&rate=6.059154358696289E-4]:6.278563093973E-1,(20[&rate=6.059154358696289E-4]:4.190606005397E-1,25[&rate=6.059154358696289E-4]:4.382386827314E-1)[&rate=6.059154358696289E-4]:2.005765307755E-1)[&rate=6.059154358696289E-4]:2.124206912161E-1,(140[&rate=6.059154358696289E-4]:3.303010357733E-1,11[&rate=6.059154358696289E-4]:3.49479117965E-1)[&rate=6.059154358696289E-4]:4.058663757992E-1)[&rate=6.059154358696289E-4]:5.000494545113E-1)[&rate=6.059154358696289E-4]:8.14506739943E-2)[&rate=6.059154358696289E-4]:3.831378703378E-1,((6[&rate=6.059154358696289E-4]:5.496361787537E-1,(18[&rate=6.059154358696289E-4]:5.92270286712E-1,(10[&rate=6.059154358696289E-4]:2.250474795401E-1,15[&rate=6.059154358696289E-4]:2.634036439236E-1)[&rate=6.059154358696289E-4]:3.206474647061E-1)[&rate=6.059154358696289E-4]:2.037959067184E-2)[&rate=6.059154358696289E-4]:2.536764961352E-1,(3[&rate=6.059154358696289E-4]:7.110692058246E-1,((((92[&rate=6.059154358696289E-4]:1.863515092426E-1,(91[&rate=6.059154358696289E-4]:1.244908506925E-1,90[&rate=6.059154358696289E-4]:1.244908506925E-1)[&rate=6.059154358696289E-4]:6.186065855009E-2)[&rate=6.059154358696289E-4]:1.367712303904E-1,(85[&rate=6.059154358696289E-4]:2.706406269369E-1,((84[&rate=6.059154358696289E-4]:7.321384911232E-2,(86[&rate=6.059154358696289E-4]:5.368194345791E-2,93[&rate=6.059154358696289E-4]:6.738057359492E-2)[&rate=6.059154358696289E-4]:1.953190565442E-2)[&rate=6.059154358696289E-4]:1.563990340515E-1,83[&rate=6.059154358696289E-4]:2.296128831638E-1)[&rate=6.059154358696289E-4]:4.102774377315E-2)[&rate=6.059154358696289E-4]:3.878348255909E-2)[&rate=6.059154358696289E-4]:6.681732597399E-2,(89[&rate=6.059154358696289E-4]:1.520276339374E-1,88[&rate=6.059154358696289E-4]:1.383290038004E-1)[&rate=6.059154358696289E-4]:2.379124316697E-1)[&rate=6.059154358696289E-4]:5.733183741334E-3,87[&rate=6.059154358696289E-4]:3.819746192114E-1)[&rate=6.059154358696289E-4]:8.688206140104E-1)[&rate=6.059154358696289E-4]:4.018867454384E-2)[&rate=6.059154358696289E-4]:9.002324615543E-1)[&rate=6.059154358696289E-4]:7.992024559619E-1)[&rate=6.059154358696289E-4]:1.734692665648E-1,((16[&rate=6.059154358696289E-4]:2.4493751456E0,(((31[&rate=6.059154358696289E-4]:5.846982088911E-1,(22[&rate=6.059154358696289E-4]:3.000763613912E-1,27[&rate=6.059154358696289E-4]:3.165147175555E-1)[&rate=6.059154358696289E-4]:2.298273269519E-1)[&rate=6.059154358696289E-4]:4.197070447142E-2,(26[&rate=6.059154358696289E-4]:5.453659374856E-1,(7[&rate=6.059154358696289E-4]:1.670453886188E-1,8[&rate=6.059154358696289E-4]:1.670453886188E-1)[&rate=6.059154358696289E-4]:2.714712337982E-1)[&rate=6.059154358696289E-4]:3.746735943856E-2)[&rate=6.059154358696289E-4]:1.662710771842E-1,2[&rate=6.059154358696289E-4]:5.655427302727E-1)[&rate=6.059154358696289E-4]:1.755065292039E0)[&rate=6.059154358696289E-4]:2.226647261331E-1,147[&rate=6.059154358696289E-4]:6.439239947959E-1)[&rate=6.059154358696289E-4]:6.171123381257E-2)[&rate=6.059154358696289E-4]:6.985347886458E-2)[&rate=6.059154358696289E-4]:1.173212127246E-1,38[&rate=6.059154358696289E-4]:7.671268600883E-1)[&rate=6.059154358696289E-4]:3.800468369854E-1)[&rate=6.059154358696289E-4]:2.69079548057E-1,(((((((58[&rate=6.059154358696289E-4]:1.439084897257E-1,54[&rate=6.059154358696289E-4]:8.653144054539E-2)[&rate=6.059154358696289E-4]:1.297146647315E-1,(37[&rate=6.059154358696289E-4]:8.309560939684E-2,59[&rate=6.059154358696289E-4]:4.484424327662E-2)[&rate=6.059154358696289E-4]:2.096532281205E-1)[&rate=6.059154358696289E-4]:1.979520154476E-2,(55[&rate=6.059154358696289E-4]:1.212849956295E-1,56[&rate=6.059154358696289E-4]:1.212849956295E-1)[&rate=6.059154358696289E-4]:1.448109560008E-1)[&rate=6.059154358696289E-4]:1.034337779918E-1,57[&rate=6.059154358696289E-4]:3.804586913708E-1)[&rate=6.059154358696289E-4]:1.248075206354E-1,68[&rate=6.059154358696289E-4]:4.533536437001E-1)[&rate=6.059154358696289E-4]:6.427839233497E-1,(((53[&rate=6.059154358696289E-4]:5.546447040719E-1,((137[&rate=6.059154358696289E-4]:2.781492336794E-1,133[&rate=6.059154358696289E-4]:2.370533432683E-1)[&rate=6.059154358696289E-4]:2.597581875358E-1,134[&rate=6.059154358696289E-4]:4.666745445029E-1)[&rate=6.059154358696289E-4]:8.399126702361E-1)[&rate=6.059154358696289E-4]:1.084812606907E-1,((((((79[&rate=6.059154358696289E-4]:1.784524970857E-1,((72[&rate=6.059154358696289E-4]:1.811407944903E-2,78[&rate=6.059154358696289E-4]:4.003188766835E-2)[&rate=6.059154358696289E-4]:9.630294943763E-2,82[&rate=6.059154358696289E-4]:1.445540151881E-1)[&rate=6.059154358696289E-4]:4.211765997977E-2)[&rate=6.059154358696289E-4]:1.003365000486E-1,(73[&rate=6.059154358696289E-4]:2.186129702705E-1,71[&rate=6.059154358696289E-4]:1.501198195856E-1)[&rate=6.059154358696289E-4]:1.012719172747E-1)[&rate=6.059154358696289E-4]:3.893358505602E-3,(81[&rate=6.059154358696289E-4]:1.201251021649E-1,80[&rate=6.059154358696289E-4]:1.201251021649E-1)[&rate=6.059154358696289E-4]:1.543380753927E-1)[&rate=6.059154358696289E-4]:2.026598177269E-2,77[&rate=6.059154358696289E-4]:3.385647757687E-1)[&rate=6.059154358696289E-4]:3.334985733992E-1,(75[&rate=6.059154358696289E-4]:4.08772229867E-1,(70[&rate=6.059154358696289E-4]:3.339724696985E-1,(76[&rate=6.059154358696289E-4]:3.311808241594E-1,74[&rate=6.059154358696289E-4]:3.311808241594E-1)[&rate=6.059154358696289E-4]:4.114780992255E-2)[&rate=6.059154358696289E-4]:3.64435957851E-2)[&rate=6.059154358696289E-4]:2.687705713556E-1)[&rate=6.059154358696289E-4]:7.19684440575E-1,(((29[&rate=6.059154358696289E-4]:5.564749989521E-1,(5[&rate=6.059154358696289E-4]:1.730110870137E-1,12[&rate=6.059154358696289E-4]:2.113672513972E-1)[&rate=6.059154358696289E-4]:2.382584324864E-1)[&rate=6.059154358696289E-4]:1.056246082599E-1,103[&rate=6.059154358696289E-4]:4.292228948833E-1)[&rate=6.059154358696289E-4]:1.804272622918E0,52[&rate=6.059154358696289E-4]:5.692017832399E-1)[&rate=6.059154358696289E-4]:8.975912125689E-2)[&rate=6.059154358696289E-4]:1.236178157715E-2)[&rate=6.059154358696289E-4]:7.510989379863E-1,125[&rate=6.059154358696289E-4]:1.203842389088E0)[&rate=6.059154358696289E-4]:5.896184462892E-2)[&rate=6.059154358696289E-4]:1.86199987354E-1,((67[&rate=6.059154358696289E-4]:3.017672534056E-1,(122[&rate=6.059154358696289E-4]:1.566457182012E-1,(123[&rate=6.059154358696289E-4]:1.163087671937E-1,124[&rate=6.059154358696289E-4]:1.135765267566E-1)[&rate=6.059154358696289E-4]:4.033695100751E-2)[&rate=6.059154358696289E-4]:6.46394085545E-1)[&rate=6.059154358696289E-4]:2.777011655014E-1,((((135[&rate=6.059154358696289E-4]:4.092220623594E-1,(138[&rate=6.059154358696289E-4]:1.663018330876E-1,136[&rate=6.059154358696289E-4]:3.479498377241E-2)[&rate=6.059154358696289E-4]:4.429202292719E-1)[&rate=6.059154358696289E-4]:1.835537623785E-1,119[&rate=6.059154358696289E-4]:9.407210302173E-1)[&rate=6.059154358696289E-4]:7.102499818209E-1,120[&rate=6.059154358696289E-4]:1.555080601079E0)[&rate=6.059154358696289E-4]:7.273030092148E-1,(126[&rate=6.059154358696289E-4]:1.536584000793E0,66[&rate=6.059154358696289E-4]:2.894098111078E-1)[&rate=6.059154358696289E-4]:5.598749781646E-2)[&rate=6.059154358696289E-4]:2.340711099827E-1)[&rate=6.059154358696289E-4]:1.551484977245E-1)[&rate=6.059154358696289E-4]:7.927088198366E-2)[&rate=6.059154358696289E-4]:6.564249924292E-2,34[&rate=6.059154358696289E-4]:1.651659922807E-2)[&rate=6.059154358696289E-4]:2.588786149422E-2)[&rate=6.059154358696289E-4]:1.913260227337E-2,32[&rate=6.059154358696289E-4]:3.961925477657E-2);
tree STATE_50310000 [&joint=-20958.893585514303,lnP=-20958.893585514303] = [&R] ((33[&rate=5.929649264292855E-4]:6.065019196938E-3,((((((57[&rate=5.929649264292855E-4]:3.16092180185E-1,((56[&rate=5.929649264292855E-4]:1.515428542158E-1,55[&rate=5.929649264292855E-4]:1.515428542158E-1)[&rate=5.929649264292855E-4]:9.254446577959E-2,(((54[&rate=5.929649264292855E-4]:5.795965525808E-3,37[&rate=5.929649264292855E-4]:8.229869776625E-2)[&rate=5.929649264292855E-4]:4.018101421506E-2,59[&rate=5.929649264292855E-4]:8.422834586109E-2)[&rate=5.929649264292855E-4]:1.623243965508E-1,58[&rate=5.929649264292855E-4]:2.65678425472E-1)[&rate=5.929649264292855E-4]:5.731298895091E-3)[&rate=5.929649264292855E-4]:6.107589844091E-2)[&rate=5.929649264292855E-4]:2.504847726567E-1,68[&rate=5.929649264292855E-4]:5.146643845356E-1)[&rate=5.929649264292855E-4]:3.592592855375E-1,(((52[&rate=5.929649264292855E-4]:6.237294403724E-1,(((29[&rate=5.929649264292855E-4]:4.433234593859E-1,(5[&rate=5.929649264292855E-4]:1.627211274601E-1,12[&rate=5.929649264292855E-4]:2.010772918436E-1)[&rate=5.929649264292855E-4]:1.353968524738E-1)[&rate=5.929649264292855E-4]:4.795834061818E-1,103[&rate=5.929649264292855E-4]:6.90030153239E-1)[&rate=5.929649264292855E-4]:1.558997171304E0,(133[&rate=5.929649264292855E-4]:5.324303176504E-1,(137[&rate=5.929649264292855E-4]:2.856815873255E-1,134[&rate=5.929649264292855E-4]:2.144487106133E-1)[&rate=5.929649264292855E-4]:2.878446207359E-1)[&rate=5.929649264292855E-4]:8.261860479883E-1)[&rate=5.929649264292855E-4]:3.899585039054E-2)[&rate=5.929649264292855E-4]:7.309635536907E-2,(53[&rate=5.929649264292855E-4]:6.342750345503E-1,((((((71[&rate=5.929649264292855E-4]:2.021936905415E-1,79[&rate=5.929649264292855E-4]:2.295909508155E-1)[&rate=5.929649264292855E-4]:5.619222355332E-3,82[&rate=5.929649264292855E-4]:2.434293512529E-1)[&rate=5.929649264292855E-4]:1.785514964609E-2,(72[&rate=5.929649264292855E-4]:9.951861429197E-2,78[&rate=5.929649264292855E-4]:1.214364225113E-1)[&rate=5.929649264292855E-4]:1.316289003057E-1)[&rate=5.929649264292855E-4]:1.514124130025E-1,73[&rate=5.929649264292855E-4]:4.455736262303E-1)[&rate=5.929649264292855E-4]:8.758791872555E-2,((81[&rate=5.929649264292855E-4]:1.460971644259E-1,80[&rate=5.929649264292855E-4]:1.460971644259E-1)[&rate=5.929649264292855E-4]:3.225262894026E-1,77[&rate=5.929649264292855E-4]:5.12459070267E-1)[&rate=5.929649264292855E-4]:1.522302263415E-2)[&rate=5.929649264292855E-4]:3.475954676497E-1,(75[&rate=5.929649264292855E-4]:5.803187516587E-1,((74[&rate=5.929649264292855E-4]:3.080714575741E-1,70[&rate=5.929649264292855E-4]:2.697152931907E-1)[&rate=5.929649264292855E-4]:1.10907060956E-1,76[&rate=5.929649264292855E-4]:4.189785185302E-1)[&rate=5.929649264292855E-4]:1.613402331285E-1)[&rate=5.929649264292855E-4]:3.004382609468E-1)[&rate=5.929649264292855E-4]:4.999810805569E-1)[&rate=5.929649264292855E-4]:5.43540398798E-2)[&rate=5.929649264292855E-4]:3.117554717387E-1,125[&rate=5.929649264292855E-4]:7.900020325075E-1)[&rate=5.929649264292855E-4]:2.505883042324E-1)[&rate=5.929649264292855E-4]:5.919159721734E-2,((((45[&rate=5.929649264292855E-4]:7.272425903221E-1,((46[&rate=5.929649264292855E-4]:5.325854929531E-1,(43[&rate=5.929649264292855E-4]:5.129662644247E-1,((42[&rate=5.929649264292855E-4]:1.993909197049E-1,41[&rate=5.929649264292855E-4]:1.939264388306E-1)[&rate=5.929649264292855E-4]:1.05430517156E-1,48[&rate=5.929649264292855E-4]:3.430728029811E-1)[&rate=5.929649264292855E-4]:1.589644996951E-1)[&rate=5.929649264292855E-4]:1.961922852836E-2)[&rate=5.929649264292855E-4]:9.491402271368E-2,(((50[&rate=5.929649264292855E-4]:2.79565563782E-1,49[&rate=5.929649264292855E-4]:2.79565563782E-1)[&rate=5.929649264292855E-4]:2.136682957886E-1,51[&rate=5.929649264292855E-4]:4.986983404448E-1)[&rate=5.929649264292855E-4]:8.188048437179E-2,(44[&rate=5.929649264292855E-4]:4.953328492638E-1,47[&rate=5.929649264292855E-4]:5.00797330138E-1)[&rate=5.929649264292855E-4]:1.071038990501E-1)[&rate=5.929649264292855E-4]:1.959828647864E-2)[&rate=5.929649264292855E-4]:1.079397959668E-1)[&rate=5.929649264292855E-4]:1.117429915967E-1,(((65[&rate=5.929649264292855E-4]:1.553867154777E-1,((62[&rate=5.929649264292855E-4]:1.791410346675E-1,64[&rate=5.929649264292855E-4]:1.380451442564E-1)[&rate=5.929649264292855E-4]:4.276299469831E-2,60[&rate=5.929649264292855E-4]:3.012320744802E-2)[&rate=5.929649264292855E-4]:1.252635080296E-1)[&rate=5.929649264292855E-4]:2.252582549823E-1,(61[&rate=5.929649264292855E-4]:3.742693245974E-1,63[&rate=5.929649264292855E-4]:3.331734341864E-1)[&rate=5.929649264292855E-4]:1.981564677803E-1)[&rate=5.929649264292855E-4]:9.606898446892E-1,(128[&rate=5.929649264292855E-4]:1.27507845889E0,(69[&rate=5.929649264292855E-4]:7.205031103625E-1,((131[&rate=5.929649264292855E-4]:2.473886283455E-1,(130[&rate=5.929649264292855E-4]:1.950772245763E-1,(132[&rate=5.929649264292855E-4]:5.89271698199E-2,129[&rate=5.929649264292855E-4]:5.618744379254E-2)[&rate=5.929649264292855E-4]:1.388897807838E-1)[&rate=5.929649264292855E-4]:4.957167774185E-2)[&rate=5.929649264292855E-4]:2.725358863203E-1,118[&rate=5.929649264292855E-4]:6.541710900084E-1)[&rate=5.929649264292855E-4]:5.537311624448E-2)[&rate=5.929649264292855E-4]:7.052602800348E-1)[&rate=5.929649264292855E-4]:1.183111507793E-1)[&rate=5.929649264292855E-4]:2.189921845405E-1)[&rate=5.929649264292855E-4]:1.107609755883E-1,(((127[&rate=5.929649264292855E-4]:2.400332336449E0,121[&rate=5.929649264292855E-4]:1.959236446038E0)[&rate=5.929649264292855E-4]:1.771627101599E-1,35[&rate=5.929649264292855E-4]:1.037175893762E-2)[&rate=5.929649264292855E-4]:2.476731969356E-3,36[&rate=5.929649264292855E-4]:5.942383337273E-2)[&rate=5.929649264292855E-4]:1.815271556038E-1)[&rate=5.929649264292855E-4]:8.209228924862E-2,(38[&rate=5.929649264292855E-4]:7.87639297854E-1,((147[&rate=5.929649264292855E-4]:4.415244753124E-1,146[&rate=5.929649264292855E-4]:5.043660053669E-1)[&rate=5.929649264292855E-4]:3.305192418541E-1,(((40[&rate=5.929649264292855E-4]:4.714878593895E-1,(96[&rate=5.929649264292855E-4]:5.122635980444E-1,99[&rate=5.929649264292855E-4]:5.477827237273E-1)[&rate=5.929649264292855E-4]:7.397835970581E-2)[&rate=5.929649264292855E-4]:1.657185867994E-1,(98[&rate=5.929649264292855E-4]:6.741810559395E-1,((100[&rate=5.929649264292855E-4]:1.548193890434E-1,94[&rate=5.929649264292855E-4]:1.548193890434E-1)[&rate=5.929649264292855E-4]:1.038926321866E-1,95[&rate=5.929649264292855E-4]:3.434114747821E-1)[&rate=5.929649264292855E-4]:3.416985429061E-1)[&rate=5.929649264292855E-4]:9.144069079579E-2)[&rate=5.929649264292855E-4]:5.18961847918E-2,((((22[&rate=5.929649264292855E-4]:3.296956886196E-1,27[&rate=5.929649264292855E-4]:3.46134044784E-1)[&rate=5.929649264292855E-4]:5.257200181013E-1,((31[&rate=5.929649264292855E-4]:7.090352937816E-1,2[&rate=5.929649264292855E-4]:4.816380335076E-1)[&rate=5.929649264292855E-4]:1.971056082867E-1,((7[&rate=5.929649264292855E-4]:2.408145988873E-1,8[&rate=5.929649264292855E-4]:2.408145988873E-1)[&rate=5.929649264292855E-4]:4.491796456941E-1,26[&rate=5.929649264292855E-4]:7.9684355965E-1)[&rate=5.929649264292855E-4]:6.546172598E-2)[&rate=5.929649264292855E-4]:4.069325200635E-3)[&rate=5.929649264292855E-4]:1.772300745638E0,(39[&rate=5.929649264292855E-4]:4.66178434997E-1,16[&rate=5.929649264292855E-4]:2.551671361114E0)[&rate=5.929649264292855E-4]:3.220947480637E-2)[&rate=5.929649264292855E-4]:2.448177926835E-2,((101[&rate=5.929649264292855E-4]:7.663901340298E-1,((((((((106[&rate=5.929649264292855E-4]:4.028309321924E-1,(111[&rate=5.929649264292855E-4]:2.726615917902E-1,139[&rate=5.929649264292855E-4]:4.480040575436E-1)[&rate=5.929649264292855E-4]:1.466076965666E-1)[&rate=5.929649264292855E-4]:1.994622900324E-1,116[&rate=5.929649264292855E-4]:5.42019249622E-1)[&rate=5.929649264292855E-4]:1.345558213598E-1,(148[&rate=5.929649264292855E-4]:4.075921298832E-1,143[&rate=5.929649264292855E-4]:4.048524038559E-1)[&rate=5.929649264292855E-4]:3.073391054822E-1)[&rate=5.929649264292855E-4]:8.940746418438E-2,(115[&rate=5.929649264292855E-4]:5.601548378587E-1,((13[&rate=5.929649264292855E-4]:5.492313755936E-1,19[&rate=5.929649264292855E-4]:5.875875399773E-1)[&rate=5.929649264292855E-4]:7.968802244489E-2,(((108[&rate=5.929649264292855E-4]:2.936666845092E-1,(114[&rate=5.929649264292855E-4]:2.360038692803E-2,104[&rate=5.929649264292855E-4]:8.38743595308E-2)[&rate=5.929649264292855E-4]:2.125320510058E-1)[&rate=5.929649264292855E-4]:2.187330038211E-2,107[&rate=5.929649264292855E-4]:3.182797109187E-1)[&rate=5.929649264292855E-4]:3.965782516717E-2,109[&rate=5.929649264292855E-4]:3.771156182776E-1)[&rate=5.929649264292855E-4]:2.490640537336E-1)[&rate=5.929649264292855E-4]:1.342722064205E-2)[&rate=5.929649264292855E-4]:2.058276973075E-1)[&rate=5.929649264292855E-4]:2.701299292929E-1,(((17[&rate=5.929649264292855E-4]:2.465730775994E-1,14[&rate=5.929649264292855E-4]:2.082169132158E-1)[&rate=5.929649264292855E-4]:5.832031565647E-1,((113[&rate=5.929649264292855E-4]:5.730149194088E-1,(9[&rate=5.929649264292855E-4]:3.50133459536E-1,(4[&rate=5.929649264292855E-4]:3.684914766301E-2,30[&rate=5.929649264292855E-4]:2.09451887389E-1)[&rate=5.929649264292855E-4]:2.639692433799E-1)[&rate=5.929649264292855E-4]:2.146622817906E-1)[&rate=5.929649264292855E-4]:5.038099919199E-2,112[&rate=5.929649264292855E-4]:6.233959186008E-1)[&rate=5.929649264292855E-4]:1.680241511797E-1)[&rate=5.929649264292855E-4]:4.071648414177E-2,((110[&rate=5.929649264292855E-4]:2.050354524731E-1,105[&rate=5.929649264292855E-4]:1.83117644254E-1)[&rate=5.929649264292855E-4]:9.18669821886E-2,117[&rate=5.929649264292855E-4]:3.05121612744E-1)[&rate=5.929649264292855E-4]:5.297546672058E-1)[&rate=5.929649264292855E-4]:2.861676913587E-1)[&rate=5.929649264292855E-4]:6.304020963194E-2,((((140[&rate=5.929649264292855E-4]:3.804433565453E-1,11[&rate=5.929649264292855E-4]:3.99621438737E-1)[&rate=5.929649264292855E-4]:4.257246760727E-1,(23[&rate=5.929649264292855E-4]:7.090935605558E-1,(20[&rate=5.929649264292855E-4]:3.652269818533E-1,25[&rate=5.929649264292855E-4]:3.84405064045E-1)[&rate=5.929649264292855E-4]:3.356474006204E-1)[&rate=5.929649264292855E-4]:2.011840611031E-1)[&rate=5.929649264292855E-4]:2.423950753096E-1,(24[&rate=5.929649264292855E-4]:8.959089618291E-1,((28[&rate=5.929649264292855E-4]:7.207261115824E-1,21[&rate=5.929649264292855E-4]:6.960685773359E-1)[&rate=5.929649264292855E-4]:8.650810635602E-2,1[&rate=5.929649264292855E-4]:2.093284807547E-2)[&rate=5.929649264292855E-4]:9.415419594544E-2)[&rate=5.929649264292855E-4]:2.67722639249E-1)[&rate=5.929649264292855E-4]:3.835224794638E-2,102[&rate=5.929649264292855E-4]:4.034001340817E-2)[&rate=5.929649264292855E-4]:6.703183876512E-2)[&rate=5.929649264292855E-4]:7.864815305732E-2,(((144[&rate=5.929649264292855E-4]:1.243727823275E-1,145[&rate=5.929649264292855E-4]:1.298522343824E-1)[&rate=5.929649264292855E-4]:9.730119363128E-3,141[&rate=5.929649264292855E-4]:1.36842627718E-1)[&rate=5.929649264292855E-4]:6.471691810354E-2,142[&rate=5.929649264292855E-4]:2.042992718491E-1)[&rate=5.929649264292855E-4]:1.228296075847E0)[&rate=5.929649264292855E-4]:1.034864668523E-1,((((87[&rate=5.929649264292855E-4]:1.429230387853E-1,((83[&rate=5.929649264292855E-4]:6.062045161267E-2,(84[&rate=5.929649264292855E-4]:4.963697720531E-2,93[&rate=5.929649264292855E-4]:6.333560734232E-2)[&rate=5.929649264292855E-4]:1.098347440736E-2)[&rate=5.929649264292855E-4]:2.079120639856E-2,(86[&rate=5.929649264292855E-4]:2.789069603988E-2,85[&rate=5.929649264292855E-4]:2.789069603988E-2)[&rate=5.929649264292855E-4]:5.352096197134E-2)[&rate=5.929649264292855E-4]:6.151138077403E-2)[&rate=5.929649264292855E-4]:8.939024149842E-2,(92[&rate=5.929649264292855E-4]:7.955851138867E-2,(90[&rate=5.929649264292855E-4]:8.87630979331E-3,91[&rate=5.929649264292855E-4]:8.87630979331E-3)[&rate=5.929649264292855E-4]:7.068220159536E-2)[&rate=5.929649264292855E-4]:1.66453399032E-1)[&rate=5.929649264292855E-4]:4.9700939765E-1,(89[&rate=5.929649264292855E-4]:2.471555267296E-2,88[&rate=5.929649264292855E-4]:1.101692253595E-2)[&rate=5.929649264292855E-4]:7.183057553977E-1)[&rate=5.929649264292855E-4]:5.147860456158E-1,((((10[&rate=5.929649264292855E-4]:2.259852579072E-1,15[&rate=5.929649264292855E-4]:2.643414222906E-1)[&rate=5.929649264292855E-4]:2.837460757437E-1,6[&rate=5.929649264292855E-4]:4.932929774865E-1)[&rate=5.929649264292855E-4]:5.1934162324E-2,18[&rate=5.929649264292855E-4]:6.082408384407E-1)[&rate=5.929649264292855E-4]:6.252107066976E-2,3[&rate=5.929649264292855E-4]:5.556934159598E-1)[&rate=5.929649264292855E-4]:1.486892801924E-1)[&rate=5.929649264292855E-4]:5.823840499033E-1)[&rate=5.929649264292855E-4]:4.823631140018E-1)[&rate=5.929649264292855E-4]:6.988969244121E-1,97[&rate=5.929649264292855E-4]:4.210846480819E-1)[&rate=5.929649264292855E-4]:3.074678962368E-2)[&rate=5.929649264292855E-4]:1.66232941909E-1)[&rate=5.929649264292855E-4]:2.556403700531E-2)[&rate=5.929649264292855E-4]:1.41278640797E-1)[&rate=5.929649264292855E-4]:9.119408442081E-2)[&rate=5.929649264292855E-4]:1.089266937588E-1)[&rate=5.929649264292855E-4]:2.335079108166E-1,(((120[&rate=5.929649264292855E-4]:1.971561411831E0,126[&rate=5.929649264292855E-4]:1.281749300146E0)[&rate=5.929649264292855E-4]:2.35355397633E-1,(66[&rate=5.929649264292855E-4]:2.679261137142E-1,((135[&rate=5.929649264292855E-4]:8.059631819041E-1,(138[&rate=5.929649264292855E-4]:3.768562311323E-1,136[&rate=5.929649264292855E-4]:2.453493818171E-1)[&rate=5.929649264292855E-4]:6.291069507719E-1)[&rate=5.929649264292855E-4]:2.297370724257E-1,119[&rate=5.929649264292855E-4]:1.383645459809E0)[&rate=5.929649264292855E-4]:9.171573662337E-1)[&rate=5.929649264292855E-4]:2.004394380055E-3)[&rate=5.929649264292855E-4]:2.594200724885E-1,(67[&rate=5.929649264292855E-4]:1.910721451295E-1,(122[&rate=5.929649264292855E-4]:3.675696943985E-1,(124[&rate=5.929649264292855E-4]:9.386769983265E-2,123[&rate=5.929649264292855E-4]:9.659994026978E-2)[&rate=5.929649264292855E-4]:2.709697541287E-1)[&rate=5.929649264292855E-4]:3.247750010717E-1)[&rate=5.929649264292855E-4]:3.382784354533E-1)[&rate=5.929649264292855E-4]:8.955195975207E-2)[&rate=5.929649264292855E-4]:2.481893676206E-1,34[&rate=5.929649264292855E-4]:4.07820932538E-3)[&rate=5.929649264292855E-4]:1.842516603593E-2)[&rate=5.929649264292855E-4]:6.408731469601E-3,32[&rate=5.929649264292855E-4]:6.994298611824E-3);
tree STATE_50400000 [&joint=-20994.56369210902,lnP=-20994.56369210902] = [&R] (33[&rate=6.067229721074888E-4]:1.229022434777E-1,((((((59[&rate=6.067229721074888E-4]:3.786493872045E-1,((57[&rate=6.067229721074888E-4]:2.0463543658E-1,(37[&rate=6.067229721074888E-4]:1.271422191674E-1,58[&rate=6.067229721074888E-4]:1.080165361073E-1)[&rate=6.067229721074888E-4]:1.130123430957E-1)[&rate=6.067229721074888E-4]:3.384693153775E-2,(54[&rate=6.067229721074888E-4]:1.969555945008E-1,(56[&rate=6.067229721074888E-4]:2.043991587E-1,55[&rate=6.067229721074888E-4]:2.043991587E-1)[&rate=6.067229721074888E-4]:2.261108060944E-2)[&rate=6.067229721074888E-4]:5.431670595732E-4)[&rate=6.067229721074888E-4]:1.428992595239E-1)[&rate=6.067229721074888E-4]:2.40892575379E-1,68[&rate=6.067229721074888E-4]:5.703616347145E-1)[&rate=6.067229721074888E-4]:3.047006904099E-1,((((((29[&rate=6.067229721074888E-4]:4.170083135542E-1,(5[&rate=6.067229721074888E-4]:6.967794739975E-2,12[&rate=6.067229721074888E-4]:1.080341117832E-1)[&rate=6.067229721074888E-4]:2.021248867024E-1)[&rate=6.067229721074888E-4]:4.099877022153E-1,103[&rate=6.067229721074888E-4]:5.941193034406E-1)[&rate=6.067229721074888E-4]:1.691593986566E0,52[&rate=6.067229721074888E-4]:6.21419555446E-1)[&rate=6.067229721074888E-4]:8.161185430973E-2,(53[&rate=6.067229721074888E-4]:6.739303630321E-1,((((80[&rate=6.067229721074888E-4]:4.269636914683E-2,71[&rate=6.067229721074888E-4]:2.35182869551E-2)[&rate=6.067229721074888E-4]:1.782490681767E-1,81[&rate=6.067229721074888E-4]:2.209454373236E-1)[&rate=6.067229721074888E-4]:3.296069147021E-1,(73[&rate=6.067229721074888E-4]:3.970294642845E-1,(77[&rate=6.067229721074888E-4]:3.698776110621E-1,(82[&rate=6.067229721074888E-4]:1.088608468488E-1,((72[&rate=6.067229721074888E-4]:1.855490688933E-2,78[&rate=6.067229721074888E-4]:4.047271510865E-2)[&rate=6.067229721074888E-4]:3.605195426181E-2,79[&rate=6.067229721074888E-4]:7.652466937045E-2)[&rate=6.067229721074888E-4]:2.411699939629E-2)[&rate=6.067229721074888E-4]:2.336195039393E-1)[&rate=6.067229721074888E-4]:2.167240116766E-2)[&rate=6.067229721074888E-4]:2.028379562343E-1)[&rate=6.067229721074888E-4]:1.042215716159E-1,(75[&rate=6.067229721074888E-4]:5.314860757737E-1,(74[&rate=6.067229721074888E-4]:4.05817145669E-1,(70[&rate=6.067229721074888E-4]:2.80402601551E-1,76[&rate=6.067229721074888E-4]:3.187587659344E-1)[&rate=6.067229721074888E-4]:8.705837973452E-2)[&rate=6.067229721074888E-4]:1.256689301047E-1)[&rate=6.067229721074888E-4]:1.72602916361E-1)[&rate=6.067229721074888E-4]:7.163044295096E-1)[&rate=6.067229721074888E-4]:2.090432541223E-2)[&rate=6.067229721074888E-4]:2.900849534289E-1,(134[&rate=6.067229721074888E-4]:5.33544443173E-1,(133[&rate=6.067229721074888E-4]:1.737637854216E-1,137[&rate=6.067229721074888E-4]:2.148596758327E-1)[&rate=6.067229721074888E-4]:3.899176440525E-1)[&rate=6.067229721074888E-4]:1.203317709367E0)[&rate=6.067229721074888E-4]:1.067234432673E-1,125[&rate=6.067229721074888E-4]:8.812605714793E-1)[&rate=6.067229721074888E-4]:1.604684203118E-1)[&rate=6.067229721074888E-4]:1.466992234965E-1,(((124[&rate=6.067229721074888E-4]:2.320070873253E-1,(122[&rate=6.067229721074888E-4]:1.545151329989E-1,123[&rate=6.067229721074888E-4]:1.545151329989E-1)[&rate=6.067229721074888E-4]:8.022419476354E-2)[&rate=6.067229721074888E-4]:4.462515428976E-1,67[&rate=6.067229721074888E-4]:1.797183203193E-1)[&rate=6.067229721074888E-4]:2.245083007762E-1,(((126[&rate=6.067229721074888E-4]:8.751762381651E-1,(119[&rate=6.067229721074888E-4]:1.644324337739E0,120[&rate=6.067229721074888E-4]:1.54843392678E0)[&rate=6.067229721074888E-4]:1.655442306974E-2)[&rate=6.067229721074888E-4]:4.871481042025E-1,66[&rate=6.067229721074888E-4]:1.151501526826E-1)[&rate=6.067229721074888E-4]:4.885662808379E-2,((138[&rate=6.067229721074888E-4]:3.394848642622E-1,136[&rate=6.067229721074888E-4]:2.07978014947E-1)[&rate=6.067229721074888E-4]:1.907766255288E-1,135[&rate=6.067229721074888E-4]:3.30261489791E-1)[&rate=6.067229721074888E-4]:1.518676797825E0)[&rate=6.067229721074888E-4]:2.402198403291E-1)[&rate=6.067229721074888E-4]:6.981428975304E-2)[&rate=6.067229721074888E-4]:3.287603015744E-1,(((36[&rate=6.067229721074888E-4]:6.789045528708E-2,((127[&rate=6.067229721074888E-4]:2.313395150663E0,121[&rate=6.067229721074888E-4]:1.872299260252E0)[&rate=6.067229721074888E-4]:2.724034664584E-1,35[&rate=6.067229721074888E-4]:1.867532944991E-2)[&rate=6.067229721074888E-4]:2.639783371419E-3)[&rate=6.067229721074888E-4]:1.156868609623E-1,((45[&rate=6.067229721074888E-4]:8.251342831532E-1,((47[&rate=6.067229721074888E-4]:6.980272075303E-1,((((48[&rate=6.067229721074888E-4]:4.957437682336E-1,(41[&rate=6.067229721074888E-4]:2.1190544035E-1,42[&rate=6.067229721074888E-4]:2.173699212242E-1)[&rate=6.067229721074888E-4]:2.401224808892E-1)[&rate=6.067229721074888E-4]:6.559764855794E-2,(46[&rate=6.067229721074888E-4]:5.631107803816E-1,43[&rate=6.067229721074888E-4]:5.631107803816E-1)[&rate=6.067229721074888E-4]:9.159598158485E-3)[&rate=6.067229721074888E-4]:1.077324556849E-1,(50[&rate=6.067229721074888E-4]:3.497959646421E-1,49[&rate=6.067229721074888E-4]:3.497959646421E-1)[&rate=6.067229721074888E-4]:2.974199843371E-1)[&rate=6.067229721074888E-4]:4.662711590014E-3,44[&rate=6.067229721074888E-4]:6.792010649407E-1)[&rate=6.067229721074888E-4]:1.336166171537E-2)[&rate=6.067229721074888E-4]:3.112155236084E-2,51[&rate=6.067229721074888E-4]:7.018263555197E-1)[&rate=6.067229721074888E-4]:1.041822445734E-1)[&rate=6.067229721074888E-4]:6.524682205965E-2,(((((60[&rate=6.067229721074888E-4]:2.323668117572E-1,(62[&rate=6.067229721074888E-4]:2.804967093745E-1,64[&rate=6.067229721074888E-4]:2.394008189635E-1)[&rate=6.067229721074888E-4]:1.436509243004E-1)[&rate=6.067229721074888E-4]:9.415856413725E-2,65[&rate=6.067229721074888E-4]:3.265253758945E-1)[&rate=6.067229721074888E-4]:1.030149784396E-1,(61[&rate=6.067229721074888E-4]:7.7826363755E-2,63[&rate=6.067229721074888E-4]:3.673047334396E-2)[&rate=6.067229721074888E-4]:5.434948124968E-1)[&rate=6.067229721074888E-4]:6.942193738654E-1,128[&rate=6.067229721074888E-4]:1.17581452272E0)[&rate=6.067229721074888E-4]:4.711731171464E-1,(69[&rate=6.067229721074888E-4]:1.316120731584E0,(((130[&rate=6.067229721074888E-4]:1.903960106107E-1,131[&rate=6.067229721074888E-4]:1.931357366381E-1)[&rate=6.067229721074888E-4]:9.627359715541E-2,(132[&rate=6.067229721074888E-4]:1.386868471169E-1,129[&rate=6.067229721074888E-4]:1.359471210896E-1)[&rate=6.067229721074888E-4]:1.507224866766E-1)[&rate=6.067229721074888E-4]:8.381576009973E-1,118[&rate=6.067229721074888E-4]:1.261813510133E0)[&rate=6.067229721074888E-4]:4.33483173412E-2)[&rate=6.067229721074888E-4]:4.815518397891E-1)[&rate=6.067229721074888E-4]:1.678967763774E-2)[&rate=6.067229721074888E-4]:1.991779567225E-3)[&rate=6.067229721074888E-4]:1.845551651135E-1,(38[&rate=6.067229721074888E-4]:6.938086003376E-1,((((97[&rate=6.067229721074888E-4]:2.398002082713E-1,16[&rate=6.067229721074888E-4]:2.396331385755E0)[&rate=6.067229721074888E-4]:2.53534574526E-1,(147[&rate=6.067229721074888E-4]:5.758773053252E-1,39[&rate=6.067229721074888E-4]:5.185002561449E-1)[&rate=6.067229721074888E-4]:4.587277801866E-2)[&rate=6.067229721074888E-4]:4.84845806835E-2,(146[&rate=6.067229721074888E-4]:5.840214906583E-1,((31[&rate=6.067229721074888E-4]:7.190823019261E-1,((22[&rate=6.067229721074888E-4]:3.597634749891E-1,27[&rate=6.067229721074888E-4]:3.762018311535E-1)[&rate=6.067229721074888E-4]:2.181491236276E-1,((7[&rate=6.067229721074888E-4]:3.252307300318E-1,8[&rate=6.067229721074888E-4]:3.252307300318E-1)[&rate=6.067229721074888E-4]:1.365711815425E-1,26[&rate=6.067229721074888E-4]:5.686512266428E-1)[&rate=6.067229721074888E-4]:2.02202760836E-2)[&rate=6.067229721074888E-4]:8.637518276138E-2)[&rate=6.067229721074888E-4]:1.055029135777E-1,2[&rate=6.067229721074888E-4]:5.971879552298E-1)[&rate=6.067229721074888E-4]:1.823340759023E0)[&rate=6.067229721074888E-4]:1.490547034237E-1)[&rate=6.067229721074888E-4]:6.078633175481E-2,(40[&rate=6.067229721074888E-4]:6.127528921853E-1,(94[&rate=6.067229721074888E-4]:6.079605441189E-1,((((101[&rate=6.067229721074888E-4]:1.177670638679E0,(((((144[&rate=6.067229721074888E-4]:1.522941811959E-1,(141[&rate=6.067229721074888E-4]:7.425855848577E-2,145[&rate=6.067229721074888E-4]:7.699828451336E-2)[&rate=6.067229721074888E-4]:8.077534873751E-2)[&rate=6.067229721074888E-4]:2.317691176312E-1,142[&rate=6.067229721074888E-4]:3.89542750882E-1)[&rate=6.067229721074888E-4]:1.16444700056E0,((((139[&rate=6.067229721074888E-4]:3.832203513148E-1,(111[&rate=6.067229721074888E-4]:1.008946609438E-1,106[&rate=6.067229721074888E-4]:8.445630477941E-2)[&rate=6.067229721074888E-4]:1.069832246176E-1)[&rate=6.067229721074888E-4]:3.198735144084E-1,((148[&rate=6.067229721074888E-4]:1.756444191445E-1,143[&rate=6.067229721074888E-4]:1.729046931172E-1)[&rate=6.067229721074888E-4]:2.699241390937E-1,116[&rate=6.067229721074888E-4]:4.072123938546E-1)[&rate=6.067229721074888E-4]:4.382667734809E-2)[&rate=6.067229721074888E-4]:3.570407807419E-1,((109[&rate=6.067229721074888E-4]:5.563462423408E-1,((107[&rate=6.067229721074888E-4]:9.161896330205E-2,108[&rate=6.067229721074888E-4]:8.887923727469E-2)[&rate=6.067229721074888E-4]:3.453415012521E-1,(114[&rate=6.067229721074888E-4]:1.561487502254E-2,104[&rate=6.067229721074888E-4]:7.588884762531E-2)[&rate=6.067229721074888E-4]:3.610716169288E-1)[&rate=6.067229721074888E-4]:1.002076955949E-1)[&rate=6.067229721074888E-4]:2.256120787501E-1,(115[&rate=6.067229721074888E-4]:6.388365095612E-1,(13[&rate=6.067229721074888E-4]:5.045771260558E-1,19[&rate=6.067229721074888E-4]:5.429332904395E-1)[&rate=6.067229721074888E-4]:2.164511643273E-1)[&rate=6.067229721074888E-4]:6.366975673518E-2)[&rate=6.067229721074888E-4]:1.055735856481E-1)[&rate=6.067229721074888E-4]:3.68231717006E-1,((((17[&rate=6.067229721074888E-4]:3.00187011754E-1,14[&rate=6.067229721074888E-4]:2.618308473703E-1)[&rate=6.067229721074888E-4]:4.7070350564E-1,((113[&rate=6.067229721074888E-4]:6.137343531853E-1,(117[&rate=6.067229721074888E-4]:5.050876372605E-1,112[&rate=6.067229721074888E-4]:5.023479112329E-1)[&rate=6.067229721074888E-4]:1.113864419524E-1)[&rate=6.067229721074888E-4]:1.162214597944E-1,(4[&rate=6.067229721074888E-4]:1.34631807242E-2,30[&rate=6.067229721074888E-4]:1.860659204502E-1)[&rate=6.067229721074888E-4]:6.589583856803E-1)[&rate=6.067229721074888E-4]:2.578540030592E-3)[&rate=6.067229721074888E-4]:3.56030835503E-2,9[&rate=6.067229721074888E-4]:7.599182584785E-1)[&rate=6.067229721074888E-4]:1.124784158682E-1,(110[&rate=6.067229721074888E-4]:7.025001525168E-1,105[&rate=6.067229721074888E-4]:6.805823442977E-1)[&rate=6.067229721074888E-4]:1.726362478573E-1)[&rate=6.067229721074888E-4]:3.778874973436E-1)[&rate=6.067229721074888E-4]:1.228836619438E-1)[&rate=6.067229721074888E-4]:9.900687822109E-2,((((11[&rate=6.067229721074888E-4]:7.104251980721E-1,140[&rate=6.067229721074888E-4]:6.912471158803E-1)[&rate=6.067229721074888E-4]:2.253389795407E-1,((25[&rate=6.067229721074888E-4]:3.561751401039E-1,20[&rate=6.067229721074888E-4]:3.369970579122E-1)[&rate=6.067229721074888E-4]:3.111795201852E-1,23[&rate=6.067229721074888E-4]:6.563957561795E-1)[&rate=6.067229721074888E-4]:3.642999282825E-1)[&rate=6.067229721074888E-4]:1.705905627578E-1,102[&rate=6.067229721074888E-4]:4.060131571312E-2)[&rate=6.067229721074888E-4]:2.036757681247E-1,((1[&rate=6.067229721074888E-4]:6.480902295126E-2,(28[&rate=6.067229721074888E-4]:8.113006844975E-1,21[&rate=6.067229721074888E-4]:7.86643150251E-1)[&rate=6.067229721074888E-4]:3.980970831672E-2)[&rate=6.067229721074888E-4]:2.179427966133E-2,24[&rate=6.067229721074888E-4]:8.674252204208E-1)[&rate=6.067229721074888E-4]:5.384956990333E-1)[&rate=6.067229721074888E-4]:1.621442033599E-1)[&rate=6.067229721074888E-4]:9.187088421014E-2,(((10[&rate=6.067229721074888E-4]:5.431682996569E-1,15[&rate=6.067229721074888E-4]:5.815244640404E-1)[&rate=6.067229721074888E-4]:1.404584205188E-1,6[&rate=6.067229721074888E-4]:6.671883640114E-1)[&rate=6.067229721074888E-4]:2.029641375028E-1,((89[&rate=6.067229721074888E-4]:2.795700731804E-1,((87[&rate=6.067229721074888E-4]:1.237559522766E-1,(88[&rate=6.067229721074888E-4]:1.220536824689E-1,((93[&rate=6.067229721074888E-4]:4.478512672896E-2,84[&rate=6.067229721074888E-4]:3.108649659194E-2)[&rate=6.067229721074888E-4]:5.6256258644E-2,((86[&rate=6.067229721074888E-4]:2.199789442099E-2,83[&rate=6.067229721074888E-4]:2.199789442099E-2)[&rate=6.067229721074888E-4]:5.78575115865E-2,85[&rate=6.067229721074888E-4]:7.985540600749E-2)[&rate=6.067229721074888E-4]:7.487349228452E-3)[&rate=6.067229721074888E-4]:3.471092723292E-2)[&rate=6.067229721074888E-4]:1.702269807777E-3)[&rate=6.067229721074888E-4]:4.06062933526E-2,(92[&rate=6.067229721074888E-4]:4.268953176042E-2,(90[&rate=6.067229721074888E-4]:5.872027702906E-3,91[&rate=6.067229721074888E-4]:5.872027702906E-3)[&rate=6.067229721074888E-4]:3.681750405752E-2)[&rate=6.067229721074888E-4]:1.353713440058E-1)[&rate=6.067229721074888E-4]:1.015091974141E-1)[&rate=6.067229721074888E-4]:7.64760168008E-1,(18[&rate=6.067229721074888E-4]:3.957833129421E-1,3[&rate=6.067229721074888E-4]:2.807148197915E-1)[&rate=6.067229721074888E-4]:2.101907638627E-1)[&rate=6.067229721074888E-4]:3.271921233395E-1)[&rate=6.067229721074888E-4]:6.774547383868E-1)[&rate=6.067229721074888E-4]:6.848579193256E-1)[&rate=6.067229721074888E-4]:2.099447312571E-1,(95[&rate=6.067229721074888E-4]:3.383338784271E-1,100[&rate=6.067229721074888E-4]:2.53634424875E-1)[&rate=6.067229721074888E-4]:2.154615948098E-1)[&rate=6.067229721074888E-4]:9.410572192477E-3,98[&rate=6.067229721074888E-4]:5.522770836806E-1)[&rate=6.067229721074888E-4]:6.739951794822E-2,(96[&rate=6.067229721074888E-4]:3.756284343809E-1,99[&rate=6.067229721074888E-4]:4.111475600637E-1)[&rate=6.067229721074888E-4]:2.303869650624E-1)[&rate=6.067229721074888E-4]:6.205443429339E-2)[&rate=6.067229721074888E-4]:5.943715680935E-2)[&rate=6.067229721074888E-4]:6.089105441656E-2)[&rate=6.067229721074888E-4]:8.847066466487E-2)[&rate=6.067229721074888E-4]:2.30113985075E-1)[&rate=6.067229721074888E-4]:4.812440735258E-1)[&rate=6.067229721074888E-4]:8.993720204002E-2,(34[&rate=6.067229721074888E-4]:2.753524792856E-2,32[&rate=6.067229721074888E-4]:5.617439709476E-3)[&rate=6.067229721074888E-4]:2.18946790439E-3)[&rate=6.067229721074888E-4]:1.096158838091E-1);
tree STATE_50490000 [&joint=-21003.63903982212,lnP=-21003.63903982212] = [&R] (((34[&rate=4.906521727459162E-4]:1.984241162506E-2,(((((((138[&rate=4.906521727459162E-4]:3.181834663316E-1,136[&rate=4.906521727459162E-4]:1.866766170164E-1)[&rate=4.906521727459162E-4]:3.16416161767E-1,135[&rate=4.906521727459162E-4]:4.345996280986E-1)[&rate=4.906521727459162E-4]:9.876314523042E-1,126[&rate=4.906521727459162E-4]:9.844737632384E-1)[&rate=4.906521727459162E-4]:7.733848856934E-2,(120[&rate=4.906521727459162E-4]:5.10265631523E-1,119[&rate=4.906521727459162E-4]:6.061560424819E-1)[&rate=4.906521727459162E-4]:1.24135873197E0)[&rate=4.906521727459162E-4]:3.907523104194E-1,66[&rate=4.906521727459162E-4]:2.053903725422E-1)[&rate=4.906521727459162E-4]:1.624433958819E-1,((122[&rate=4.906521727459162E-4]:4.701951919349E-1,(124[&rate=4.906521727459162E-4]:1.920322623484E-1,123[&rate=4.906521727459162E-4]:1.947645027856E-1)[&rate=4.906521727459162E-4]:2.754306891494E-1)[&rate=4.906521727459162E-4]:1.952665180675E-1,67[&rate=4.906521727459162E-4]:1.641891596617E-1)[&rate=4.906521727459162E-4]:2.036446087624E-1)[&rate=4.906521727459162E-4]:5.114977229638E-1,(((((35[&rate=4.906521727459162E-4]:1.676708818299E-1,36[&rate=4.906521727459162E-4]:2.142462242957E-1)[&rate=4.906521727459162E-4]:6.225064020954E-2,(((45[&rate=4.906521727459162E-4]:6.899135011816E-1,44[&rate=4.906521727459162E-4]:6.926457416187E-1)[&rate=4.906521727459162E-4]:5.081565192156E-2,(((50[&rate=4.906521727459162E-4]:3.825574052104E-1,49[&rate=4.906521727459162E-4]:3.825574052104E-1)[&rate=4.906521727459162E-4]:2.8831130086E-1,((46[&rate=4.906521727459162E-4]:4.527920375025E-1,43[&rate=4.906521727459162E-4]:4.527920375025E-1)[&rate=4.906521727459162E-4]:2.000834827398E-1,(48[&rate=4.906521727459162E-4]:5.476496812193E-1,(42[&rate=4.906521727459162E-4]:4.084228050039E-1,41[&rate=4.906521727459162E-4]:4.029583241297E-1)[&rate=4.906521727459162E-4]:1.009755100951E-1)[&rate=4.906521727459162E-4]:9.429687727456E-2)[&rate=4.906521727459162E-4]:5.078007107376E-2)[&rate=4.906521727459162E-4]:1.397951725569E-2,(51[&rate=4.906521727459162E-4]:5.274564756772E-1,47[&rate=4.906521727459162E-4]:5.547788800487E-1)[&rate=4.906521727459162E-4]:1.628562285231E-1)[&rate=4.906521727459162E-4]:3.129076584272E-2)[&rate=4.906521727459162E-4]:1.170622670447E-1,121[&rate=4.906521727459162E-4]:2.228447906412E0)[&rate=4.906521727459162E-4]:1.27501012888E-1)[&rate=4.906521727459162E-4]:1.332605733462E-2,(127[&rate=4.906521727459162E-4]:2.553941482466E0,((128[&rate=4.906521727459162E-4]:1.222341526401E0,(((62[&rate=4.906521727459162E-4]:2.22942379239E-1,(60[&rate=4.906521727459162E-4]:1.071314742669E-3,64[&rate=4.906521727459162E-4]:1.517562462494E-1)[&rate=4.906521727459162E-4]:3.009024257854E-2)[&rate=4.906521727459162E-4]:2.076558503168E-1,65[&rate=4.906521727459162E-4]:2.38817407638E-1)[&rate=4.906521727459162E-4]:2.251029388818E-1,(61[&rate=4.906521727459162E-4]:1.289697139519E-1,63[&rate=4.906521727459162E-4]:8.787382354082E-2)[&rate=4.906521727459162E-4]:5.267314544857E-1)[&rate=4.906521727459162E-4]:7.063663853607E-1)[&rate=4.906521727459162E-4]:7.049778394197E-2,((69[&rate=4.906521727459162E-4]:7.915033681649E-1,118[&rate=4.906521727459162E-4]:7.805444640552E-1)[&rate=4.906521727459162E-4]:1.688664317944E-2,(((132[&rate=4.906521727459162E-4]:2.794503130765E-2,129[&rate=4.906521727459162E-4]:2.520530528029E-2)[&rate=4.906521727459162E-4]:3.334650248031E-2,130[&rate=4.906521727459162E-4]:5.855180776061E-2)[&rate=4.906521727459162E-4]:1.897459939263E-1,131[&rate=4.906521727459162E-4]:2.510375277142E-1)[&rate=4.906521727459162E-4]:4.121470041779E-1)[&rate=4.906521727459162E-4]:6.351342305055E-1)[&rate=4.906521727459162E-4]:2.227460077392E-1)[&rate=4.906521727459162E-4]:2.564293845797E-1)[&rate=4.906521727459162E-4]:3.350998760121E-1,(38[&rate=4.906521727459162E-4]:6.900448012195E-1,((147[&rate=4.906521727459162E-4]:7.202640274806E-1,((94[&rate=4.906521727459162E-4]:4.906051330297E-1,16[&rate=4.906521727459162E-4]:2.521453250404E0)[&rate=4.906521727459162E-4]:1.802408467411E-1,39[&rate=4.906521727459162E-4]:6.162011710278E-1)[&rate=4.906521727459162E-4]:4.668580727247E-2)[&rate=4.906521727459162E-4]:8.364470669951E-3,((((101[&rate=4.906521727459162E-4]:7.9946312121E-1,((((((((111[&rate=4.906521727459162E-4]:3.881579527916E-1,(106[&rate=4.906521727459162E-4]:2.395709311934E-1,139[&rate=4.906521727459162E-4]:4.313517531111E-1)[&rate=4.906521727459162E-4]:1.321486654338E-1)[&rate=4.906521727459162E-4]:3.086603106042E-1,116[&rate=4.906521727459162E-4]:6.201059346287E-1)[&rate=4.906521727459162E-4]:1.510026858535E-1,(148[&rate=4.906521727459162E-4]:3.57140233426E-1,143[&rate=4.906521727459162E-4]:3.544005073986E-1)[&rate=4.906521727459162E-4]:4.523245514399E-1)[&rate=4.906521727459162E-4]:1.507467278523E-1,(115[&rate=4.906521727459162E-4]:8.511158831065E-1,((13[&rate=4.906521727459162E-4]:7.110631451794E-1,19[&rate=4.906521727459162E-4]:7.49419309563E-1)[&rate=4.906521727459162E-4]:2.020117516646E-1,(((108[&rate=4.906521727459162E-4]:1.829062087251E-1,107[&rate=4.906521727459162E-4]:1.856459347525E-1)[&rate=4.906521727459162E-4]:3.420558255536E-1,(114[&rate=4.906521727459162E-4]:2.10411445571E-1,104[&rate=4.906521727459162E-4]:2.706854181737E-1)[&rate=4.906521727459162E-4]:2.570163421324E-1)[&rate=4.906521727459162E-4]:1.767574813821E-1,109[&rate=4.906521727459162E-4]:7.236373238799E-1)[&rate=4.906521727459162E-4]:1.866978469366E-1)[&rate=4.906521727459162E-4]:2.023276708445E-2)[&rate=4.906521727459162E-4]:7.073946522799E-2)[&rate=4.906521727459162E-4]:2.452452353708E-1,((110[&rate=4.906521727459162E-4]:6.189545014777E-1,105[&rate=4.906521727459162E-4]:5.970366932586E-1)[&rate=4.906521727459162E-4]:2.76654937443E-1,((112[&rate=4.906521727459162E-4]:7.449733155958E-1,((17[&rate=4.906521727459162E-4]:4.836393130304E-1,14[&rate=4.906521727459162E-4]:4.452831486467E-1)[&rate=4.906521727459162E-4]:2.837759715305E-1,(9[&rate=4.906521727459162E-4]:3.804223460198E-1,(117[&rate=4.906521727459162E-4]:3.788647832659E-1,113[&rate=4.906521727459162E-4]:3.761250572383E-1)[&rate=4.906521727459162E-4]:1.251646686359E-2)[&rate=4.906521727459162E-4]:3.404175960753E-1)[&rate=4.906521727459162E-4]:1.591419541867E-2)[&rate=4.906521727459162E-4]:4.625844292422E-3,(4[&rate=4.906521727459162E-4]:5.73835153895E-1,30[&rate=4.906521727459162E-4]:7.46437893621E-1)[&rate=4.906521727459162E-4]:1.182297594181E-1)[&rate=4.906521727459162E-4]:1.514897310872E-1)[&rate=4.906521727459162E-4]:3.482034735518E-1)[&rate=4.906521727459162E-4]:3.260757259945E-2,(((141[&rate=4.906521727459162E-4]:3.768960791557E-1,145[&rate=4.906521727459162E-4]:3.796358051833E-1)[&rate=4.906521727459162E-4]:1.746723794683E-1,144[&rate=4.906521727459162E-4]:5.488287325967E-1)[&rate=4.906521727459162E-4]:1.685293359084E-2,142[&rate=4.906521727459162E-4]:5.711611182425E-1)[&rate=4.906521727459162E-4]:8.833415586104E-1)[&rate=4.906521727459162E-4]:5.429081925474E-2,((24[&rate=4.906521727459162E-4]:9.389202808611E-1,(1[&rate=4.906521727459162E-4]:4.101603776824E-2,(28[&rate=4.906521727459162E-4]:8.00863731501E-1,21[&rate=4.906521727459162E-4]:7.762061972545E-1)[&rate=4.906521727459162E-4]:2.645367613019E-2)[&rate=4.906521727459162E-4]:1.170823252846E-1)[&rate=4.906521727459162E-4]:3.683642907822E-1,((((25[&rate=4.906521727459162E-4]:3.645440016321E-1,20[&rate=4.906521727459162E-4]:3.453659194404E-1)[&rate=4.906521727459162E-4]:3.872103852612E-1,23[&rate=4.906521727459162E-4]:7.407954827837E-1)[&rate=4.906521727459162E-4]:7.55737800381E-2,(140[&rate=4.906521727459162E-4]:3.769764678414E-1,11[&rate=4.906521727459162E-4]:3.961545500332E-1)[&rate=4.906521727459162E-4]:3.352832059394E-1)[&rate=4.906521727459162E-4]:4.675770569623E-1,102[&rate=4.906521727459162E-4]:1.332613882774E-1)[&rate=4.906521727459162E-4]:1.237934774947E-2)[&rate=4.906521727459162E-4]:1.16577417615E-1)[&rate=4.906521727459162E-4]:1.346618542871E-1,(((10[&rate=4.906521727459162E-4]:3.883420758831E-1,15[&rate=4.906521727459162E-4]:4.266982402665E-1)[&rate=4.906521727459162E-4]:3.558334010927E-1,(6[&rate=4.906521727459162E-4]:3.921149211824E-1,18[&rate=4.906521727459162E-4]:4.551286198126E-1)[&rate=4.906521727459162E-4]:3.356221996289E-1)[&rate=4.906521727459162E-4]:4.934660810526E-1,(((((92[&rate=4.906521727459162E-4]:9.640511917117E-2,(90[&rate=4.906521727459162E-4]:6.741542977915E-2,91[&rate=4.906521727459162E-4]:6.741542977915E-2)[&rate=4.906521727459162E-4]:2.898968939202E-2)[&rate=4.906521727459162E-4]:3.165894914947E-2,((93[&rate=4.906521727459162E-4]:4.421527401885E-2,83[&rate=4.906521727459162E-4]:3.051664388184E-2)[&rate=4.906521727459162E-4]:5.431578068645E-2,84[&rate=4.906521727459162E-4]:8.483242456828E-2)[&rate=4.906521727459162E-4]:2.953301361534E-2)[&rate=4.906521727459162E-4]:1.057119745104E-1,(87[&rate=4.906521727459162E-4]:1.134103952039E-1,(86[&rate=4.906521727459162E-4]:8.128018328461E-2,85[&rate=4.906521727459162E-4]:8.128018328461E-2)[&rate=4.906521727459162E-4]:3.213021191927E-2)[&rate=4.906521727459162E-4]:1.066670174901E-1)[&rate=4.906521727459162E-4]:4.402579499377E-2,(88[&rate=4.906521727459162E-4]:9.354891996076E-2,89[&rate=4.906521727459162E-4]:1.072475500978E-1)[&rate=4.906521727459162E-4]:1.70554287727E-1)[&rate=4.906521727459162E-4]:9.160907458339E-1,3[&rate=4.906521727459162E-4]:6.404679261246E-1)[&rate=4.906521727459162E-4]:5.286804812189E-1)[&rate=4.906521727459162E-4]:2.249918745582E-1)[&rate=4.906521727459162E-4]:4.08062565336E-1)[&rate=4.906521727459162E-4]:6.536282271183E-1,40[&rate=4.906521727459162E-4]:4.799271893345E-1)[&rate=4.906521727459162E-4]:1.546346505045E-1,(((((7[&rate=4.906521727459162E-4]:3.502803235681E-1,8[&rate=4.906521727459162E-4]:3.502803235681E-1)[&rate=4.906521727459162E-4]:1.924335249993E-1,26[&rate=4.906521727459162E-4]:6.495631636359E-1)[&rate=4.906521727459162E-4]:3.92108853187E-1,((22[&rate=4.906521727459162E-4]:4.867288932211E-1,27[&rate=4.906521727459162E-4]:5.031672493855E-1)[&rate=4.906521727459162E-4]:4.86945290894E-1,31[&rate=4.906521727459162E-4]:1.028468704663E0)[&rate=4.906521727459162E-4]:5.703892859813E-2)[&rate=4.906521727459162E-4]:1.769480241203E-1,2[&rate=4.906521727459162E-4]:1.035058397108E0)[&rate=4.906521727459162E-4]:1.277433036183E0,97[&rate=4.906521727459162E-4]:2.847273790947E-1)[&rate=4.906521727459162E-4]:2.787962093781E-1)[&rate=4.906521727459162E-4]:2.804859840011E-2,(146[&rate=4.906521727459162E-4]:7.672995149763E-1,((98[&rate=4.906521727459162E-4]:5.512068234403E-1,(96[&rate=4.906521727459162E-4]:4.048234179367E-1,99[&rate=4.906521727459162E-4]:4.403425436196E-1)[&rate=4.906521727459162E-4]:1.327222033179E-1)[&rate=4.906521727459162E-4]:4.028212856136E-2,(100[&rate=4.906521727459162E-4]:4.332482836902E-1,95[&rate=4.906521727459162E-4]:5.179477372423E-1)[&rate=4.906521727459162E-4]:8.447017650811E-2)[&rate=4.906521727459162E-4]:1.84007284286E-1)[&rate=4.906521727459162E-4]:1.552950249776E-2)[&rate=4.906521727459162E-4]:8.641010731099E-3)[&rate=4.906521727459162E-4]:8.709936317836E-2)[&rate=4.906521727459162E-4]:4.906681006821E-1)[&rate=4.906521727459162E-4]:2.133972633621E-1,(((57[&rate=4.906521727459162E-4]:3.548315155658E-1,(((55[&rate=4.906521727459162E-4]:2.030912676189E-1,56[&rate=4.906521727459162E-4]:2.030912676189E-1)[&rate=4.906521727459162E-4]:1.258663781833E-1,59[&rate=4.906521727459162E-4]:3.371543671139E-1)[&rate=4.906521727459162E-4]:5.216785098123E-4,((37[&rate=4.906521727459162E-4]:2.385092700359E-1,58[&rate=4.906521727459162E-4]:2.193835869758E-1)[&rate=4.906521727459162E-4]:6.692278401246E-2,54[&rate=4.906521727459162E-4]:2.289293218079E-1)[&rate=4.906521727459162E-4]:7.049535769551E-2)[&rate=4.906521727459162E-4]:1.442322950505E-2)[&rate=4.906521727459162E-4]:3.731116879504E-1,68[&rate=4.906521727459162E-4]:6.760306352102E-1)[&rate=4.906521727459162E-4]:2.29891620247E-1,((((73[&rate=4.906521727459162E-4]:7.319313075497E-1,(77[&rate=4.906521727459162E-4]:5.861767865882E-1,((80[&rate=4.906521727459162E-4]:8.116511173423E-2,81[&rate=4.906521727459162E-4]:8.116511173423E-2)[&rate=4.906521727459162E-4]:3.547922472847E-1,(71[&rate=4.906521727459162E-4]:3.034520693956E-1,(82[&rate=4.906521727459162E-4]:1.980223351044E-1,(79[&rate=4.906521727459162E-4]:1.477693052364E-1,(78[&rate=4.906521727459162E-4]:2.915864183684E-2,72[&rate=4.906521727459162E-4]:7.240833617525E-3)[&rate=4.906521727459162E-4]:1.186106633996E-1)[&rate=4.906521727459162E-4]:4.203385178592E-2)[&rate=4.906521727459162E-4]:1.410461726473E-1)[&rate=4.906521727459162E-4]:1.133272074316E-1)[&rate=4.906521727459162E-4]:1.063838111309E-1)[&rate=4.906521727459162E-4]:1.402750689068E-1)[&rate=4.906521727459162E-4]:1.002697916564E-1,(75[&rate=4.906521727459162E-4]:5.211832633576E-1,(74[&rate=4.906521727459162E-4]:4.194048307798E-1,(70[&rate=4.906521727459162E-4]:3.76476924333E-1,76[&rate=4.906521727459162E-4]:4.148330887165E-1)[&rate=4.906521727459162E-4]:4.571742063265E-3)[&rate=4.906521727459162E-4]:1.017784325778E-1)[&rate=4.906521727459162E-4]:3.110178358485E-1)[&rate=4.906521727459162E-4]:7.369389303788E-1,((53[&rate=4.906521727459162E-4]:6.500691316594E-1,(134[&rate=4.906521727459162E-4]:6.925680089205E-1,(133[&rate=4.906521727459162E-4]:5.47802794626E-1,137[&rate=4.906521727459162E-4]:5.888986850371E-1)[&rate=4.906521727459162E-4]:1.749022005956E-1)[&rate=4.906521727459162E-4]:7.094436334059E-1)[&rate=4.906521727459162E-4]:1.360857284526E-1,(((29[&rate=4.906521727459162E-4]:7.684787467981E-1,(5[&rate=4.906521727459162E-4]:3.542607948829E-1,12[&rate=4.906521727459162E-4]:3.926169592664E-1)[&rate=4.906521727459162E-4]:2.690124724632E-1)[&rate=4.906521727459162E-4]:3.103425013976E-1,103[&rate=4.906521727459162E-4]:8.459445358669E-1)[&rate=4.906521727459162E-4]:1.471095780486E0,52[&rate=4.906521727459162E-4]:6.52746581792E-1)[&rate=4.906521727459162E-4]:1.416049996313E-1)[&rate=4.906521727459162E-4]:3.652211086084E-2)[&rate=4.906521727459162E-4]:3.963646020149E-1,125[&rate=4.906521727459162E-4]:1.008659059326E0)[&rate=4.906521727459162E-4]:6.392986279746E-2)[&rate=4.906521727459162E-4]:4.335431010634E-1)[&rate=4.906521727459162E-4]:8.758677263958E-2)[&rate=4.906521727459162E-4]:3.524618867268E-3)[&rate=4.906521727459162E-4]:4.462314378802E-2,33[&rate=4.906521727459162E-4]:4.802719924871E-2)[&rate=4.906521727459162E-4]:1.492759111533E-1,32[&rate=4.906521727459162E-4]:1.918236583473E-1);
tree STATE_50580000 [&joint=-20957.13728340754,lnP=-20957.13728340754] = [&R] ((32[&rate=5.966815918417913E-4]:4.200994487444E-4,33[&rate=5.966815918417913E-4]:5.899551503459E-3)[&rate=5.966815918417913E-4]:1.476499657875E-2,(34[&rate=5.966815918417913E-4]:1.022461647867E-2,((((122[&rate=5.966815918417913E-4]:3.634494362958E-1,(123[&rate=5.966815918417913E-4]:9.720023257101E-2,124[&rate=5.966815918417913E-4]:9.446799213388E-2)[&rate=5.966815918417913E-4]:2.662492037247E-1)[&rate=5.966815918417913E-4]:4.98153864355E-1,67[&rate=5.966815918417913E-4]:3.603307503101E-1)[&rate=5.966815918417913E-4]:1.445776207366E-1,(((126[&rate=5.966815918417913E-4]:1.097538320916E0,(135[&rate=5.966815918417913E-4]:4.467961009816E-1,(138[&rate=5.966815918417913E-4]:1.88716873515E-1,136[&rate=5.966815918417913E-4]:5.721002419983E-2)[&rate=5.966815918417913E-4]:4.580792274666E-1)[&rate=5.966815918417913E-4]:1.088499537098E0)[&rate=5.966815918417913E-4]:4.983621743159E-2,(120[&rate=5.966815918417913E-4]:1.559569841353E0,119[&rate=5.966815918417913E-4]:1.655460252312E0)[&rate=5.966815918417913E-4]:2.776168086792E-1)[&rate=5.966815918417913E-4]:4.628836912098E-1,66[&rate=5.966815918417913E-4]:3.63084039872E-1)[&rate=5.966815918417913E-4]:1.418243311747E-1)[&rate=5.966815918417913E-4]:3.594259247721E-1,(((((((37[&rate=5.966815918417913E-4]:6.921747420594E-2,59[&rate=5.966815918417913E-4]:3.096610808572E-2)[&rate=5.966815918417913E-4]:1.113550478067E-1,(58[&rate=5.966815918417913E-4]:1.465642419505E-1,54[&rate=5.966815918417913E-4]:8.918719277018E-2)[&rate=5.966815918417913E-4]:1.4882597002E-2)[&rate=5.966815918417913E-4]:4.988994966912E-2,(56[&rate=5.966815918417913E-4]:1.285274901928E-1,55[&rate=5.966815918417913E-4]:1.285274901928E-1)[&rate=5.966815918417913E-4]:5.548689405715E-2)[&rate=5.966815918417913E-4]:3.061616228867E-2,57[&rate=5.966815918417913E-4]:2.255595082873E-1)[&rate=5.966815918417913E-4]:1.601530010322E-1,68[&rate=5.966815918417913E-4]:3.337999410134E-1)[&rate=5.966815918417913E-4]:5.700965479969E-1,((((137[&rate=5.966815918417913E-4]:3.339732658016E-1,133[&rate=5.966815918417913E-4]:2.928773753906E-1)[&rate=5.966815918417913E-4]:2.403759152915E-1,134[&rate=5.966815918417913E-4]:5.031163043809E-1)[&rate=5.966815918417913E-4]:1.050464750606E0,((((((77[&rate=5.966815918417913E-4]:4.572304738228E-1,71[&rate=5.966815918417913E-4]:3.942167751927E-1)[&rate=5.966815918417913E-4]:2.315776391552E-2,((79[&rate=5.966815918417913E-4]:4.168471121462E-1,82[&rate=5.966815918417913E-4]:4.250662902283E-1)[&rate=5.966815918417913E-4]:9.685796779951E-3,(78[&rate=5.966815918417913E-4]:2.589453749681E-1,72[&rate=5.966815918417913E-4]:2.370275667488E-1)[&rate=5.966815918417913E-4]:1.675875339581E-1)[&rate=5.966815918417913E-4]:1.823889045606E-2)[&rate=5.966815918417913E-4]:2.660982664531E-2,((80[&rate=5.966815918417913E-4]:6.838600101121E-2,81[&rate=5.966815918417913E-4]:6.838600101121E-2)[&rate=5.966815918417913E-4]:3.217741622441E-1,73[&rate=5.966815918417913E-4]:4.394752317484E-1)[&rate=5.966815918417913E-4]:7.300228468997E-2)[&rate=5.966815918417913E-4]:4.711161342032E-1,(75[&rate=5.966815918417913E-4]:4.891894351517E-1,(70[&rate=5.966815918417913E-4]:3.471915652682E-1,(74[&rate=5.966815918417913E-4]:3.555273774439E-1,76[&rate=5.966815918417913E-4]:3.555273774439E-1)[&rate=5.966815918417913E-4]:3.002035220782E-2)[&rate=5.966815918417913E-4]:1.036417055E-1)[&rate=5.966815918417913E-4]:4.944042154898E-1)[&rate=5.966815918417913E-4]:4.067060520116E-1,53[&rate=5.966815918417913E-4]:6.43836644041E-1)[&rate=5.966815918417913E-4]:1.557880711881E-1,(52[&rate=5.966815918417913E-4]:7.913168775295E-1,((29[&rate=5.966815918417913E-4]:5.452976194259E-1,(5[&rate=5.966815918417913E-4]:1.482929747546E-1,12[&rate=5.966815918417913E-4]:1.86649139138E-1)[&rate=5.966815918417913E-4]:2.517991652193E-1)[&rate=5.966815918417913E-4]:2.46906182681E-1,103[&rate=5.966815918417913E-4]:5.593270897781E-1)[&rate=5.966815918417913E-4]:1.896283522312E0)[&rate=5.966815918417913E-4]:1.650455901102E-2)[&rate=5.966815918417913E-4]:2.013829090706E-3)[&rate=5.966815918417913E-4]:3.307759040969E-1,125[&rate=5.966815918417913E-4]:9.220319347555E-1)[&rate=5.966815918417913E-4]:1.485312209216E-1)[&rate=5.966815918417913E-4]:2.430677022673E-1,(((36[&rate=5.966815918417913E-4]:6.769238635329E-2,35[&rate=5.966815918417913E-4]:2.111704388753E-2)[&rate=5.966815918417913E-4]:1.068572713803E-2,((121[&rate=5.966815918417913E-4]:1.886917083411E0,127[&rate=5.966815918417913E-4]:2.328012973822E0)[&rate=5.966815918417913E-4]:1.568563507125E-1,((128[&rate=5.966815918417913E-4]:1.383433530465E0,((69[&rate=5.966815918417913E-4]:7.419897223466E-1,(118[&rate=5.966815918417913E-4]:6.866690052388E-1,((132[&rate=5.966815918417913E-4]:2.884399597852E-1,(131[&rate=5.966815918417913E-4]:1.732645484165E-1,130[&rate=5.966815918417913E-4]:1.705248223891E-1)[&rate=5.966815918417913E-4]:1.151754113688E-1)[&rate=5.966815918417913E-4]:2.120314783392E-2,129[&rate=5.966815918417913E-4]:3.069033815918E-1)[&rate=5.966815918417913E-4]:2.427793222771E-1)[&rate=5.966815918417913E-4]:4.436181299817E-2)[&rate=5.966815918417913E-4]:7.869867503328E-1,((65[&rate=5.966815918417913E-4]:1.188858343284E-1,((64[&rate=5.966815918417913E-4]:2.6262780929E-1,60[&rate=5.966815918417913E-4]:1.119428777833E-1)[&rate=5.966815918417913E-4]:3.250973345147E-3,62[&rate=5.966815918417913E-4]:3.069746730462E-1)[&rate=5.966815918417913E-4]:3.691983199986E-3)[&rate=5.966815918417913E-4]:3.585535264275E-1,(61[&rate=5.966815918417913E-4]:8.493373707432E-2,63[&rate=5.966815918417913E-4]:4.383784666328E-2)[&rate=5.966815918417913E-4]:5.842864455993E-1)[&rate=5.966815918417913E-4]:8.487973858961E-1)[&rate=5.966815918417913E-4]:5.141989292527E-3)[&rate=5.966815918417913E-4]:3.005677036168E-2,(45[&rate=5.966815918417913E-4]:6.097943087933E-1,(((43[&rate=5.966815918417913E-4]:4.060333695786E-1,46[&rate=5.966815918417913E-4]:4.060333695786E-1)[&rate=5.966815918417913E-4]:8.542009739433E-2,(41[&rate=5.966815918417913E-4]:3.400781892118E-1,(48[&rate=5.966815918417913E-4]:2.386156070937E-1,42[&rate=5.966815918417913E-4]:2.003642409735E-1)[&rate=5.966815918417913E-4]:1.451784291126E-1)[&rate=5.966815918417913E-4]:9.673046901818E-2)[&rate=5.966815918417913E-4]:4.954850697885E-2,((44[&rate=5.966815918417913E-4]:4.823226933077E-1,(51[&rate=5.966815918417913E-4]:4.228959452459E-1,47[&rate=5.966815918417913E-4]:4.502183496174E-1)[&rate=5.966815918417913E-4]:3.756882456455E-2)[&rate=5.966815918417913E-4]:2.68848777368E-2,(50[&rate=5.966815918417913E-4]:3.32505704663E-1,49[&rate=5.966815918417913E-4]:3.32505704663E-1)[&rate=5.966815918417913E-4]:1.4937946201E-1)[&rate=5.966815918417913E-4]:2.632992203305E-2)[&rate=5.966815918417913E-4]:7.69890561529E-2)[&rate=5.966815918417913E-4]:3.029977974204E-2)[&rate=5.966815918417913E-4]:3.302285932428E-2)[&rate=5.966815918417913E-4]:1.140567341623E-1)[&rate=5.966815918417913E-4]:2.583460460731E-1,(38[&rate=5.966815918417913E-4]:6.735531616927E-1,(146[&rate=5.966815918417913E-4]:6.76140147634E-1,(((((((7[&rate=5.966815918417913E-4]:1.387520131283E-1,8[&rate=5.966815918417913E-4]:1.387520131283E-1)[&rate=5.966815918417913E-4]:2.148697182803E-1,26[&rate=5.966815918417913E-4]:4.604710464771E-1)[&rate=5.966815918417913E-4]:2.018927045357E-1,(31[&rate=5.966815918417913E-4]:5.536154481996E-1,(22[&rate=5.966815918417913E-4]:2.611461926046E-1,27[&rate=5.966815918417913E-4]:2.77584548769E-1)[&rate=5.966815918417913E-4]:2.37674735047E-1)[&rate=5.966815918417913E-4]:1.525839192516E-1)[&rate=5.966815918417913E-4]:3.001755393374E-1,2[&rate=5.966815918417913E-4]:7.789776465145E-1)[&rate=5.966815918417913E-4]:1.695837535816E0,(101[&rate=5.966815918417913E-4]:1.214099658666E0,(((((102[&rate=5.966815918417913E-4]:7.101202065755E-2,(24[&rate=5.966815918417913E-4]:9.075583166247E-1,(1[&rate=5.966815918417913E-4]:5.991855994887E-2,(28[&rate=5.966815918417913E-4]:4.907475611103E-1,21[&rate=5.966815918417913E-4]:4.660900268639E-1)[&rate=5.966815918417913E-4]:3.554723687015E-1)[&rate=5.966815918417913E-4]:6.681783886759E-2)[&rate=5.966815918417913E-4]:3.250975396492E-1)[&rate=5.966815918417913E-4]:1.194399851566E-2,(((25[&rate=5.966815918417913E-4]:2.195867287008E-1,20[&rate=5.966815918417913E-4]:2.004086465091E-1)[&rate=5.966815918417913E-4]:1.581395968744E-1,23[&rate=5.966815918417913E-4]:3.667674214656E-1)[&rate=5.966815918417913E-4]:1.245385811439E-1,(140[&rate=5.966815918417913E-4]:2.368060189553E-1,11[&rate=5.966815918417913E-4]:2.55984101147E-1)[&rate=5.966815918417913E-4]:1.503903946133E-1)[&rate=5.966815918417913E-4]:7.423349480704E-1)[&rate=5.966815918417913E-4]:2.676525217315E-2,(((141[&rate=5.966815918417913E-4]:5.41323555587E-1,144[&rate=5.966815918417913E-4]:5.385838295596E-1)[&rate=5.966815918417913E-4]:3.748586853126E-2,145[&rate=5.966815918417913E-4]:5.815491501458E-1)[&rate=5.966815918417913E-4]:1.480240069059E-1,142[&rate=5.966815918417913E-4]:7.295731570518E-1)[&rate=5.966815918417913E-4]:6.267234567604E-1)[&rate=5.966815918417913E-4]:2.626411907519E-2,((((115[&rate=5.966815918417913E-4]:3.268293278994E-1,(13[&rate=5.966815918417913E-4]:3.691796685484E-1,19[&rate=5.966815918417913E-4]:4.075358329321E-1)[&rate=5.966815918417913E-4]:3.984144017278E-2)[&rate=5.966815918417913E-4]:3.238919831546E-1,(((108[&rate=5.966815918417913E-4]:3.447388088004E-1,107[&rate=5.966815918417913E-4]:3.474785348278E-1)[&rate=5.966815918417913E-4]:2.062380172237E-2,(114[&rate=5.966815918417913E-4]:6.25770005933E-2,104[&rate=5.966815918417913E-4]:1.228509731961E-1)[&rate=5.966815918417913E-4]:2.452513633541E-1)[&rate=5.966815918417913E-4]:6.329439566443E-2,109[&rate=5.966815918417913E-4]:4.505748144063E-1)[&rate=5.966815918417913E-4]:2.795985514421E-1)[&rate=5.966815918417913E-4]:8.156902159965E-2,((148[&rate=5.966815918417913E-4]:3.723441550183E-1,143[&rate=5.966815918417913E-4]:3.696044289909E-1)[&rate=5.966815918417913E-4]:3.185872264597E-1,(((111[&rate=5.966815918417913E-4]:1.592169006894E-1,106[&rate=5.966815918417913E-4]:1.427785445251E-1)[&rate=5.966815918417913E-4]:3.54153154297E-2,139[&rate=5.966815918417913E-4]:3.699746818725E-1)[&rate=5.966815918417913E-4]:1.909720491788E-1,116[&rate=5.966815918417913E-4]:3.088919365308E-1)[&rate=5.966815918417913E-4]:3.436832805635E-1)[&rate=5.966815918417913E-4]:7.971511555927E-2)[&rate=5.966815918417913E-4]:2.804965245604E-1,(((9[&rate=5.966815918417913E-4]:4.357352509845E-1,(112[&rate=5.966815918417913E-4]:4.11343042231E-1,(17[&rate=5.966815918417913E-4]:2.743249228008E-1,14[&rate=5.966815918417913E-4]:2.359687584171E-1)[&rate=5.966815918417913E-4]:1.753742838139E-1)[&rate=5.966815918417913E-4]:3.261138683553E-2)[&rate=5.966815918417913E-4]:4.273006329947E-3,(4[&rate=5.966815918417913E-4]:2.884407549301E-1,30[&rate=5.966815918417913E-4]:4.610434946561E-1)[&rate=5.966815918417913E-4]:1.022524338912E-1)[&rate=5.966815918417913E-4]:1.127297503627E-1,(113[&rate=5.966815918417913E-4]:4.146850664255E-1,((117[&rate=5.966815918417913E-4]:2.949659833072E-1,105[&rate=5.966815918417913E-4]:2.648289970059E-1)[&rate=5.966815918417913E-4]:1.041522378644E-1,110[&rate=5.966815918417913E-4]:3.908990430894E-1)[&rate=5.966815918417913E-4]:1.830657128136E-2)[&rate=5.966815918417913E-4]:1.462721193338E-1)[&rate=5.966815918417913E-4]:5.340214522766E-1)[&rate=5.966815918417913E-4]:1.149793551253E-1)[&rate=5.966815918417913E-4]:2.913587518492E-1,(((((((84[&rate=5.966815918417913E-4]:6.16387520792E-2,85[&rate=5.966815918417913E-4]:6.16387520792E-2)[&rate=5.966815918417913E-4]:4.202142435396E-2,86[&rate=5.966815918417913E-4]:1.036601764332E-1)[&rate=5.966815918417913E-4]:5.943469275501E-2,(93[&rate=5.966815918417913E-4]:1.630384284265E-1,83[&rate=5.966815918417913E-4]:1.493397982895E-1)[&rate=5.966815918417913E-4]:1.37550708987E-2)[&rate=5.966815918417913E-4]:7.019912340485E-2,(92[&rate=5.966815918417913E-4]:1.836799126102E-1,(90[&rate=5.966815918417913E-4]:4.820357976996E-2,91[&rate=5.966815918417913E-4]:4.820357976996E-2)[&rate=5.966815918417913E-4]:1.354763328402E-1)[&rate=5.966815918417913E-4]:6.331271011984E-2)[&rate=5.966815918417913E-4]:9.768277191784E-3,87[&rate=5.966815918417913E-4]:2.430622697848E-1)[&rate=5.966815918417913E-4]:3.901133426229E-1,(88[&rate=5.966815918417913E-4]:4.20834980668E-2,89[&rate=5.966815918417913E-4]:5.578212820381E-2)[&rate=5.966815918417913E-4]:5.910921143409E-1)[&rate=5.966815918417913E-4]:6.006047937362E-1,((18[&rate=5.966815918417913E-4]:5.284238944996E-1,3[&rate=5.966815918417913E-4]:4.13355401349E-1)[&rate=5.966815918417913E-4]:1.155782195553E-1,(6[&rate=5.966815918417913E-4]:3.814981803592E-1,(10[&rate=5.966815918417913E-4]:1.898575368392E-1,15[&rate=5.966815918417913E-4]:2.282137012226E-1)[&rate=5.966815918417913E-4]:2.080789996843E-1)[&rate=5.966815918417913E-4]:1.994902350656E-1)[&rate=5.966815918417913E-4]:1.651207578425E-1)[&rate=5.966815918417913E-4]:7.305500374966E-1)[&rate=5.966815918417913E-4]:7.922349684505E-1)[&rate=5.966815918417913E-4]:2.771538798287E-1)[&rate=5.966815918417913E-4]:3.516022562217E-2,(97[&rate=5.966815918417913E-4]:4.498406717855E-1,(98[&rate=5.966815918417913E-4]:6.001439282087E-1,(((94[&rate=5.966815918417913E-4]:1.668430890984E-1,100[&rate=5.966815918417913E-4]:1.668430890984E-1)[&rate=5.966815918417913E-4]:1.726137226628E-1,95[&rate=5.966815918417913E-4]:4.241562653132E-1)[&rate=5.966815918417913E-4]:1.249484532475E-1,(96[&rate=5.966815918417913E-4]:4.331586070892E-1,99[&rate=5.966815918417913E-4]:4.686777327721E-1)[&rate=5.966815918417913E-4]:9.135594753712E-2)[&rate=5.966815918417913E-4]:6.196817139673E-2)[&rate=5.966815918417913E-4]:4.915029548924E-2)[&rate=5.966815918417913E-4]:3.237068197177E-2)[&rate=5.966815918417913E-4]:8.785751880098E-4,((39[&rate=5.966815918417913E-4]:3.821893300047E-1,(16[&rate=5.966815918417913E-4]:2.401128961515E0,40[&rate=5.966815918417913E-4]:3.156360353974E-1)[&rate=5.966815918417913E-4]:6.655329460727E-2)[&rate=5.966815918417913E-4]:1.331984273009E-1,147[&rate=5.966815918417913E-4]:5.727648064859E-1)[&rate=5.966815918417913E-4]:3.874042300583E-2)[&rate=5.966815918417913E-4]:1.793388087643E-3)[&rate=5.966815918417913E-4]:1.859376042226E-1)[&rate=5.966815918417913E-4]:2.189611019215E-1)[&rate=5.966815918417913E-4]:3.090947364066E-1)[&rate=5.966815918417913E-4]:2.650907423135E-1)[&rate=5.966815918417913E-4]:8.904019289929E-3)[&rate=5.966815918417913E-4]:2.68782877679E-2);
tree STATE_50670000 [&joint=-20976.78890056832,lnP=-20976.78890056832] = [&R] ((((((57[&rate=5.463170665706512E-4]:3.627600667668E-1,(58[&rate=5.463170665706512E-4]:3.541984640321E-1,(((54[&rate=5.463170665706512E-4]:7.181582457616E-2,37[&rate=5.463170665706512E-4]:1.483185568166E-1)[&rate=5.463170665706512E-4]:1.927952922257E-1,(56[&rate=5.463170665706512E-4]:1.892859227367E-1,55[&rate=5.463170665706512E-4]:1.892859227367E-1)[&rate=5.463170665706512E-4]:1.053798388737E-1)[&rate=5.463170665706512E-4]:4.979124594161E-3,59[&rate=5.463170665706512E-4]:3.078416075162E-1)[&rate=5.463170665706512E-4]:2.723117345578E-2)[&rate=5.463170665706512E-4]:2.495504535763E-2)[&rate=5.463170665706512E-4]:2.280106683126E-1,68[&rate=5.463170665706512E-4]:5.388581667733E-1)[&rate=5.463170665706512E-4]:2.7663441627E-1,(125[&rate=5.463170665706512E-4]:8.093462980022E-1,((52[&rate=5.463170665706512E-4]:6.444596450207E-1,(((137[&rate=5.463170665706512E-4]:3.590927421248E-1,134[&rate=5.463170665706512E-4]:2.878598654125E-1)[&rate=5.463170665706512E-4]:3.027153339671E-1,133[&rate=5.463170665706512E-4]:6.207121856808E-1)[&rate=5.463170665706512E-4]:6.682049871935E-1,((29[&rate=5.463170665706512E-4]:6.835376075632E-1,(5[&rate=5.463170665706512E-4]:2.010839136651E-1,12[&rate=5.463170665706512E-4]:2.394400780485E-1)[&rate=5.463170665706512E-4]:3.372482144462E-1)[&rate=5.463170665706512E-4]:3.599879445779E-1,103[&rate=5.463170665706512E-4]:8.106488398123E-1)[&rate=5.463170665706512E-4]:1.368679291966E0)[&rate=5.463170665706512E-4]:1.294252478033E-1)[&rate=5.463170665706512E-4]:8.96120649766E-2,(53[&rate=5.463170665706512E-4]:6.412518939774E-1,(((((72[&rate=5.463170665706512E-4]:2.840626908016E-2,78[&rate=5.463170665706512E-4]:5.032407729947E-2)[&rate=5.463170665706512E-4]:3.04813755328E-1,(79[&rate=5.463170665706512E-4]:3.158372557033E-1,82[&rate=5.463170665706512E-4]:3.240564337853E-1)[&rate=5.463170665706512E-4]:3.930057692421E-2)[&rate=5.463170665706512E-4]:1.996826765122E-1,(73[&rate=5.463170665706512E-4]:5.624569045644E-1,((80[&rate=5.463170665706512E-4]:7.338186699552E-2,81[&rate=5.463170665706512E-4]:7.338186699552E-2)[&rate=5.463170665706512E-4]:2.426463703492E-1,71[&rate=5.463170665706512E-4]:2.96850155153E-1)[&rate=5.463170665706512E-4]:1.971135987266E-1)[&rate=5.463170665706512E-4]:3.345949498611E-2)[&rate=5.463170665706512E-4]:1.111533251442E-1,77[&rate=5.463170665706512E-4]:7.0159027264E-1)[&rate=5.463170665706512E-4]:1.967111474565E-1,(75[&rate=5.463170665706512E-4]:6.239266223796E-1,(76[&rate=5.463170665706512E-4]:3.798539695927E-1,(74[&rate=5.463170665706512E-4]:3.715590331377E-1,70[&rate=5.463170665706512E-4]:3.332028687542E-1)[&rate=5.463170665706512E-4]:8.294936455054E-3)[&rate=5.463170665706512E-4]:2.440726527869E-1)[&rate=5.463170665706512E-4]:2.798542497716E-1)[&rate=5.463170665706512E-4]:4.839340804383E-1)[&rate=5.463170665706512E-4]:8.462309470854E-2)[&rate=5.463170665706512E-4]:2.938538229775E-1)[&rate=5.463170665706512E-4]:1.728129517078E-1)[&rate=5.463170665706512E-4]:6.709407635646E-1,33[&rate=5.463170665706512E-4]:5.926065404118E-2)[&rate=5.463170665706512E-4]:9.791264214807E-2,((((124[&rate=5.463170665706512E-4]:2.620213553425E-1,122[&rate=5.463170665706512E-4]:2.647535957796E-1)[&rate=5.463170665706512E-4]:3.097701643783E-2,123[&rate=5.463170665706512E-4]:2.957306122174E-1)[&rate=5.463170665706512E-4]:5.224013455392E-1,67[&rate=5.463170665706512E-4]:3.16859407416E-1)[&rate=5.463170665706512E-4]:2.018996389312E-1,(((126[&rate=5.463170665706512E-4]:9.673155927876E-1,(120[&rate=5.463170665706512E-4]:1.40723772229E0,119[&rate=5.463170665706512E-4]:1.503128133249E0)[&rate=5.463170665706512E-4]:2.498899821822E-1)[&rate=5.463170665706512E-4]:4.32322524169E-2,((138[&rate=5.463170665706512E-4]:2.040164794043E-1,136[&rate=5.463170665706512E-4]:7.250963008905E-2)[&rate=5.463170665706512E-4]:4.858835463317E-1,135[&rate=5.463170665706512E-4]:4.899000257359E-1)[&rate=5.463170665706512E-4]:9.58405136633E-1)[&rate=5.463170665706512E-4]:7.506339670041E-1,66[&rate=5.463170665706512E-4]:5.140076225236E-1)[&rate=5.463170665706512E-4]:4.751423823593E-3)[&rate=5.463170665706512E-4]:5.178663046365E-1)[&rate=5.463170665706512E-4]:2.857152063013E-2,(((35[&rate=5.463170665706512E-4]:1.717005447545E-1,(((128[&rate=5.463170665706512E-4]:1.346798054131E0,(((65[&rate=5.463170665706512E-4]:3.65077992141E-1,((60[&rate=5.463170665706512E-4]:5.326713906803E-2,64[&rate=5.463170665706512E-4]:2.039520705747E-1)[&rate=5.463170665706512E-4]:2.965976542065E-1,62[&rate=5.463170665706512E-4]:5.416456151922E-1)[&rate=5.463170665706512E-4]:1.521319886647E-2)[&rate=5.463170665706512E-4]:1.694421533306E-1,(61[&rate=5.463170665706512E-4]:1.024455929552E-1,63[&rate=5.463170665706512E-4]:6.134970254411E-2)[&rate=5.463170665706512E-4]:6.238553744341E-1)[&rate=5.463170665706512E-4]:7.136770445221E-1,(69[&rate=5.463170665706512E-4]:7.394802791368E-1,(((131[&rate=5.463170665706512E-4]:1.955699238702E-1,130[&rate=5.463170665706512E-4]:1.928301978428E-1)[&rate=5.463170665706512E-4]:6.160168466647E-2,(132[&rate=5.463170665706512E-4]:7.512721721274E-2,129[&rate=5.463170665706512E-4]:7.238749118538E-2)[&rate=5.463170665706512E-4]:1.820443913239E-1)[&rate=5.463170665706512E-4]:3.065272786585E-1,118[&rate=5.463170665706512E-4]:6.979454625377E-1)[&rate=5.463170665706512E-4]:3.057591248935E-2)[&rate=5.463170665706512E-4]:7.114566368843E-1)[&rate=5.463170665706512E-4]:4.654606961657E-2)[&rate=5.463170665706512E-4]:2.447063096437E-1,((((((42[&rate=5.463170665706512E-4]:3.514386314072E-1,48[&rate=5.463170665706512E-4]:3.896899975274E-1)[&rate=5.463170665706512E-4]:4.324677385041E-3,41[&rate=5.463170665706512E-4]:3.50298827918E-1)[&rate=5.463170665706512E-4]:1.179423342135E-1,43[&rate=5.463170665706512E-4]:5.228859708744E-1)[&rate=5.463170665706512E-4]:3.710007361632E-3,46[&rate=5.463170665706512E-4]:5.265959782361E-1)[&rate=5.463170665706512E-4]:1.008777851833E-1,((51[&rate=5.463170665706512E-4]:4.546422345234E-1,47[&rate=5.463170665706512E-4]:4.819646388949E-1)[&rate=5.463170665706512E-4]:3.847216831283E-2,((50[&rate=5.463170665706512E-4]:3.168784989609E-1,49[&rate=5.463170665706512E-4]:3.168784989609E-1)[&rate=5.463170665706512E-4]:1.318124579504E-1,44[&rate=5.463170665706512E-4]:4.760133612828E-1)[&rate=5.463170665706512E-4]:3.895896505067E-2)[&rate=5.463170665706512E-4]:1.070369562116E-1)[&rate=5.463170665706512E-4]:5.050877924366E-2,45[&rate=5.463170665706512E-4]:6.697858213516E-1)[&rate=5.463170665706512E-4]:1.483223301314E-1)[&rate=5.463170665706512E-4]:4.865161637366E-2,(127[&rate=5.463170665706512E-4]:2.660783032022E0,(36[&rate=5.463170665706512E-4]:1.049953998461E-1,121[&rate=5.463170665706512E-4]:2.184447454641E0)[&rate=5.463170665706512E-4]:3.523968697043E-2)[&rate=5.463170665706512E-4]:1.77291125095E-2)[&rate=5.463170665706512E-4]:6.031168789423E-2)[&rate=5.463170665706512E-4]:2.955362555525E-1,(38[&rate=5.463170665706512E-4]:8.607485636904E-1,(147[&rate=5.463170665706512E-4]:7.02600261162E-1,((((95[&rate=5.463170665706512E-4]:5.024109409776E-1,(100[&rate=5.463170665706512E-4]:2.645192643779E-1,94[&rate=5.463170665706512E-4]:2.645192643779E-1)[&rate=5.463170665706512E-4]:1.531922230477E-1)[&rate=5.463170665706512E-4]:9.770333233897E-2,(98[&rate=5.463170665706512E-4]:3.462763982626E-1,(101[&rate=5.463170665706512E-4]:6.416175522872E-1,((((102[&rate=5.463170665706512E-4]:7.53108234738E-2,((140[&rate=5.463170665706512E-4]:5.325100669795E-1,11[&rate=5.463170665706512E-4]:5.516881491712E-1)[&rate=5.463170665706512E-4]:4.016266072421E-2,((20[&rate=5.463170665706512E-4]:4.244130289352E-1,25[&rate=5.463170665706512E-4]:4.43591111127E-1)[&rate=5.463170665706512E-4]:9.323096126953E-2,23[&rate=5.463170665706512E-4]:5.258631682868E-1)[&rate=5.463170665706512E-4]:1.509191484578E-1)[&rate=5.463170665706512E-4]:5.492134382358E-1)[&rate=5.463170665706512E-4]:6.818533019851E-3,(24[&rate=5.463170665706512E-4]:9.893226483556E-1,((28[&rate=5.463170665706512E-4]:6.916902033506E-1,21[&rate=5.463170665706512E-4]:6.670326691041E-1)[&rate=5.463170665706512E-4]:2.897881900155E-1,1[&rate=5.463170665706512E-4]:1.951770235031E-1)[&rate=5.463170665706512E-4]:1.332370704426E-2)[&rate=5.463170665706512E-4]:2.544505437544E-1)[&rate=5.463170665706512E-4]:1.707937015359E-1,((((116[&rate=5.463170665706512E-4]:4.863328160194E-1,((148[&rate=5.463170665706512E-4]:2.505188134001E-1,143[&rate=5.463170665706512E-4]:2.477790873727E-1)[&rate=5.463170665706512E-4]:2.195448541546E-1,(106[&rate=5.463170665706512E-4]:3.504024885329E-1,(139[&rate=5.463170665706512E-4]:4.470204799647E-1,111[&rate=5.463170665706512E-4]:2.716780142114E-1)[&rate=5.463170665706512E-4]:9.516283048591E-2)[&rate=5.463170665706512E-4]:1.415789872409E-1)[&rate=5.463170665706512E-4]:5.462531284839E-2)[&rate=5.463170665706512E-4]:2.699120138262E-1,(((109[&rate=5.463170665706512E-4]:4.563082846596E-1,(114[&rate=5.463170665706512E-4]:1.555584368632E-1,104[&rate=5.463170665706512E-4]:2.15832409466E-1)[&rate=5.463170665706512E-4]:2.212977930019E-1)[&rate=5.463170665706512E-4]:6.627409781762E-2,(107[&rate=5.463170665706512E-4]:2.805087359962E-1,108[&rate=5.463170665706512E-4]:2.777690099689E-1)[&rate=5.463170665706512E-4]:2.228955642892E-1)[&rate=5.463170665706512E-4]:2.115119169177E-1,(115[&rate=5.463170665706512E-4]:2.561483646436E-1,(13[&rate=5.463170665706512E-4]:2.476238641684E-1,19[&rate=5.463170665706512E-4]:2.859800285521E-1)[&rate=5.463170665706512E-4]:9.071628129705E-2)[&rate=5.463170665706512E-4]:3.984938799568E-1)[&rate=5.463170665706512E-4]:1.016025852452E-1)[&rate=5.463170665706512E-4]:3.769680342737E-2,((112[&rate=5.463170665706512E-4]:5.730499360127E-1,(((4[&rate=5.463170665706512E-4]:2.666065366723E-1,30[&rate=5.463170665706512E-4]:4.392092763983E-1)[&rate=5.463170665706512E-4]:2.196666088201E-1,(17[&rate=5.463170665706512E-4]:4.326782389619E-1,14[&rate=5.463170665706512E-4]:3.943220745783E-1)[&rate=5.463170665706512E-4]:1.494853174893E-1)[&rate=5.463170665706512E-4]:2.436321881744E-2,(113[&rate=5.463170665706512E-4]:5.373110944743E-1,9[&rate=5.463170665706512E-4]:5.290919163923E-1)[&rate=5.463170665706512E-4]:3.085951641065E-2)[&rate=5.463170665706512E-4]:4.879325127737E-3)[&rate=5.463170665706512E-4]:2.61925657645E-2,(110[&rate=5.463170665706512E-4]:5.398852165506E-1,(117[&rate=5.463170665706512E-4]:5.439021450973E-1,105[&rate=5.463170665706512E-4]:5.13765158796E-1)[&rate=5.463170665706512E-4]:4.2022495356E-3)[&rate=5.463170665706512E-4]:5.387783317186E-2)[&rate=5.463170665706512E-4]:2.768909123176E-1)[&rate=5.463170665706512E-4]:4.438735471778E-1,((144[&rate=5.463170665706512E-4]:2.653588081519E-2,(141[&rate=5.463170665706512E-4]:2.562403979871E-2,145[&rate=5.463170665706512E-4]:2.83637658263E-2)[&rate=5.463170665706512E-4]:3.651567043836E-3)[&rate=5.463170665706512E-4]:4.720844473463E-1,142[&rate=5.463170665706512E-4]:5.040997802164E-1)[&rate=5.463170665706512E-4]:9.885099207824E-1)[&rate=5.463170665706512E-4]:6.888699496445E-3)[&rate=5.463170665706512E-4]:1.597844484133E-1,(((((92[&rate=5.463170665706512E-4]:6.14997969685E-2,(90[&rate=5.463170665706512E-4]:2.815880896566E-2,91[&rate=5.463170665706512E-4]:2.815880896566E-2)[&rate=5.463170665706512E-4]:3.334098800283E-2)[&rate=5.463170665706512E-4]:2.327004680474E-1,87[&rate=5.463170665706512E-4]:2.805016348789E-1)[&rate=5.463170665706512E-4]:8.371816846997E-3,(83[&rate=5.463170665706512E-4]:8.533139448392E-2,((86[&rate=5.463170665706512E-4]:1.991550581536E-2,(84[&rate=5.463170665706512E-4]:3.437948027838E-3,93[&rate=5.463170665706512E-4]:1.713657816485E-2)[&rate=5.463170665706512E-4]:1.647755778752E-2)[&rate=5.463170665706512E-4]:4.405288286092E-2,85[&rate=5.463170665706512E-4]:6.396838867628E-2)[&rate=5.463170665706512E-4]:2.136300580764E-2)[&rate=5.463170665706512E-4]:2.035420572419E-1)[&rate=5.463170665706512E-4]:1.817009394307E-1,(88[&rate=5.463170665706512E-4]:4.173189795601E-2,89[&rate=5.463170665706512E-4]:5.543052809302E-2)[&rate=5.463170665706512E-4]:4.288424932005E-1)[&rate=5.463170665706512E-4]:9.074756786266E-1,((18[&rate=5.463170665706512E-4]:5.603806047736E-1,3[&rate=5.463170665706512E-4]:4.45312111623E-1)[&rate=5.463170665706512E-4]:3.878024193799E-1,(6[&rate=5.463170665706512E-4]:5.449214900665E-1,(10[&rate=5.463170665706512E-4]:3.887463518446E-1,15[&rate=5.463170665706512E-4]:4.271025162281E-1)[&rate=5.463170665706512E-4]:1.726134943863E-1)[&rate=5.463170665706512E-4]:3.402478354568E-1)[&rate=5.463170665706512E-4]:5.209511383114E-3)[&rate=5.463170665706512E-4]:5.716437380294E-1)[&rate=5.463170665706512E-4]:2.343894978993E-1)[&rate=5.463170665706512E-4]:5.49407704423E-1)[&rate=5.463170665706512E-4]:2.429089133052E-1)[&rate=5.463170665706512E-4]:9.312457419487E-3,(96[&rate=5.463170665706512E-4]:4.683659543756E-1,99[&rate=5.463170665706512E-4]:5.038850800585E-1)[&rate=5.463170665706512E-4]:1.164706124261E-1)[&rate=5.463170665706512E-4]:1.501572983116E-1,(((((16[&rate=5.463170665706512E-4]:2.43286894833E0,(2[&rate=5.463170665706512E-4]:1.073685516112E0,(31[&rate=5.463170665706512E-4]:1.005318980392E0,((22[&rate=5.463170665706512E-4]:6.925566656893E-1,27[&rate=5.463170665706512E-4]:7.089950218536E-1)[&rate=5.463170665706512E-4]:2.529071598326E-1,((7[&rate=5.463170665706512E-4]:2.134872576843E-1,8[&rate=5.463170665706512E-4]:2.134872576843E-1)[&rate=5.463170665706512E-4]:6.102748345721E-1,26[&rate=5.463170665706512E-4]:9.306114073249E-1)[&rate=5.463170665706512E-4]:2.581132230664E-2)[&rate=5.463170665706512E-4]:5.060634322345E-3)[&rate=5.463170665706512E-4]:2.957637959935E-1)[&rate=5.463170665706512E-4]:1.230416308931E0)[&rate=5.463170665706512E-4]:3.368569539952E-2,39[&rate=5.463170665706512E-4]:3.810617176123E-1)[&rate=5.463170665706512E-4]:4.668842190815E-2,40[&rate=5.463170665706512E-4]:4.277501395205E-1)[&rate=5.463170665706512E-4]:1.756743512442E-2,146[&rate=5.463170665706512E-4]:5.655361538798E-1)[&rate=5.463170665706512E-4]:2.254182509278E-2,97[&rate=5.463170665706512E-4]:3.968211483715E-1)[&rate=5.463170665706512E-4]:1.52380367015E-1)[&rate=5.463170665706512E-4]:2.498344522905E-2)[&rate=5.463170665706512E-4]:2.838313626378E-1)[&rate=5.463170665706512E-4]:2.088536831321E-1)[&rate=5.463170665706512E-4]:4.762082235333E-1,(34[&rate=5.463170665706512E-4]:7.407687299098E-2,32[&rate=5.463170665706512E-4]:5.21590647719E-2)[&rate=5.463170665706512E-4]:6.354452219236E-3)[&rate=5.463170665706512E-4]:1.217518477735E-1);
tree STATE_50760000 [&joint=-20989.50512892731,lnP=-20989.50512892731] = [&R] ((32[&rate=5.507928945265991E-4]:6.954816216985E-3,(((((57[&rate=5.507928945265991E-4]:4.662540935784E-1,(((58[&rate=5.507928945265991E-4]:1.91328654307E-1,54[&rate=5.507928945265991E-4]:1.339516051266E-1)[&rate=5.507928945265991E-4]:9.180593505203E-2,37[&rate=5.507928945265991E-4]:3.022602724191E-1)[&rate=5.507928945265991E-4]:1.330685552433E-2,((56[&rate=5.507928945265991E-4]:1.955861763131E-1,55[&rate=5.507928945265991E-4]:1.955861763131E-1)[&rate=5.507928945265991E-4]:6.024521475244E-2,59[&rate=5.507928945265991E-4]:2.640281123771E-1)[&rate=5.507928945265991E-4]:1.328764944611E-2)[&rate=5.507928945265991E-4]:1.86206091318E-1)[&rate=5.507928945265991E-4]:4.459199333851E-2,68[&rate=5.507928945265991E-4]:4.589335186108E-1)[&rate=5.507928945265991E-4]:7.093180804546E-1,(125[&rate=5.507928945265991E-4]:1.096597987471E0,((((82[&rate=5.507928945265991E-4]:5.0161808105E-1,(79[&rate=5.507928945265991E-4]:1.862591295447E-1,(78[&rate=5.507928945265991E-4]:8.568348890374E-2,72[&rate=5.507928945265991E-4]:6.376568068443E-2)[&rate=5.507928945265991E-4]:1.005756406409E-1)[&rate=5.507928945265991E-4]:3.071397734233E-1)[&rate=5.507928945265991E-4]:2.977836649498E-2,((80[&rate=5.507928945265991E-4]:1.670018216043E-1,81[&rate=5.507928945265991E-4]:1.670018216043E-1)[&rate=5.507928945265991E-4]:3.187262285341E-1,(71[&rate=5.507928945265991E-4]:4.448253207601E-1,(77[&rate=5.507928945265991E-4]:2.698454880444E-1,73[&rate=5.507928945265991E-4]:2.753249400991E-1)[&rate=5.507928945265991E-4]:2.379935313459E-1)[&rate=5.507928945265991E-4]:2.172464718655E-2)[&rate=5.507928945265991E-4]:2.923004124227E-2)[&rate=5.507928945265991E-4]:2.275118932291E-1,((76[&rate=5.507928945265991E-4]:6.165325750863E-1,(74[&rate=5.507928945265991E-4]:5.34354063551E-1,70[&rate=5.507928945265991E-4]:4.959978991675E-1)[&rate=5.507928945265991E-4]:8.217851153535E-2)[&rate=5.507928945265991E-4]:1.567810049932E-2,75[&rate=5.507928945265991E-4]:6.322106755857E-1)[&rate=5.507928945265991E-4]:1.595743775172E-1)[&rate=5.507928945265991E-4]:8.460632125313E-1,((53[&rate=5.507928945265991E-4]:7.423875669944E-1,(134[&rate=5.507928945265991E-4]:6.635923719471E-1,(137[&rate=5.507928945265991E-4]:5.124529271753E-1,133[&rate=5.507928945265991E-4]:4.713570367642E-1)[&rate=5.507928945265991E-4]:2.22372321484E-1)[&rate=5.507928945265991E-4]:8.307377057144E-1)[&rate=5.507928945265991E-4]:8.823802843589E-2,(52[&rate=5.507928945265991E-4]:5.687934082401E-1,((29[&rate=5.507928945265991E-4]:4.272605035172E-1,(5[&rate=5.507928945265991E-4]:1.495248863065E-1,12[&rate=5.507928945265991E-4]:1.878810506899E-1)[&rate=5.507928945265991E-4]:1.325301377588E-1)[&rate=5.507928945265991E-4]:1.702734759519E-1,103[&rate=5.507928945265991E-4]:3.646572671403E-1)[&rate=5.507928945265991E-4]:1.868429875661E0)[&rate=5.507928945265991E-4]:2.700289085015E-1)[&rate=5.507928945265991E-4]:6.075961159169E-2)[&rate=5.507928945265991E-4]:4.155952941098E-1)[&rate=5.507928945265991E-4]:2.383202782616E-1)[&rate=5.507928945265991E-4]:1.174976183176E-1,(((((128[&rate=5.507928945265991E-4]:1.465823485576E0,((((64[&rate=5.507928945265991E-4]:3.098889859964E-1,(62[&rate=5.507928945265991E-4]:2.208006553279E-1,60[&rate=5.507928945265991E-4]:2.901983341017E-2)[&rate=5.507928945265991E-4]:1.301842210795E-1)[&rate=5.507928945265991E-4]:2.055536851676E-1,65[&rate=5.507928945265991E-4]:3.647577396572E-1)[&rate=5.507928945265991E-4]:2.07251855572E-1,(61[&rate=5.507928945265991E-4]:1.207626816418E-1,63[&rate=5.507928945265991E-4]:7.966679123078E-2)[&rate=5.507928945265991E-4]:6.430277355052E-1)[&rate=5.507928945265991E-4]:8.396455613929E-1,(69[&rate=5.507928945265991E-4]:6.041332879057E-1,(118[&rate=5.507928945265991E-4]:5.416287622E-1,((132[&rate=5.507928945265991E-4]:5.05867476461E-2,129[&rate=5.507928945265991E-4]:4.784702161874E-2)[&rate=5.507928945265991E-4]:1.373753442575E-1,(130[&rate=5.507928945265991E-4]:8.50420578044E-2,131[&rate=5.507928945265991E-4]:8.778178383176E-2)[&rate=5.507928945265991E-4]:1.001803080719E-1)[&rate=5.507928945265991E-4]:2.194200949538E-1)[&rate=5.507928945265991E-4]:5.154562159601E-2)[&rate=5.507928945265991E-4]:1.010261594744E0)[&rate=5.507928945265991E-4]:2.113534433762E-3)[&rate=5.507928945265991E-4]:2.254775684015E-1,((44[&rate=5.507928945265991E-4]:6.76887883303E-1,45[&rate=5.507928945265991E-4]:6.741556428659E-1)[&rate=5.507928945265991E-4]:1.146922436886E-1,(((47[&rate=5.507928945265991E-4]:5.022876202638E-1,((41[&rate=5.507928945265991E-4]:2.810654592591E-1,(42[&rate=5.507928945265991E-4]:1.810799650775E-1,48[&rate=5.507928945265991E-4]:2.193313311977E-1)[&rate=5.507928945265991E-4]:1.054499750558E-1)[&rate=5.507928945265991E-4]:5.582801720256E-2,(43[&rate=5.507928945265991E-4]:3.724322256917E-1,46[&rate=5.507928945265991E-4]:3.724322256917E-1)[&rate=5.507928945265991E-4]:1.910605951287E-2)[&rate=5.507928945265991E-4]:1.107493350592E-1)[&rate=5.507928945265991E-4]:8.552938769927E-2,51[&rate=5.507928945265991E-4]:5.604946035916E-1)[&rate=5.507928945265991E-4]:2.361733834014E-2,(49[&rate=5.507928945265991E-4]:3.427766620367E-1,50[&rate=5.507928945265991E-4]:3.427766620367E-1)[&rate=5.507928945265991E-4]:2.358707990208E-1)[&rate=5.507928945265991E-4]:1.856102615627E-1)[&rate=5.507928945265991E-4]:1.290569551321E-1)[&rate=5.507928945265991E-4]:1.305690926828E-1,36[&rate=5.507928945265991E-4]:3.396783658388E-1)[&rate=5.507928945265991E-4]:1.60856180258E-1,(35[&rate=5.507928945265991E-4]:2.413469989453E-1,(121[&rate=5.507928945265991E-4]:2.039735864023E0,127[&rate=5.507928945265991E-4]:2.480831754434E0)[&rate=5.507928945265991E-4]:3.276385321824E-1)[&rate=5.507928945265991E-4]:2.126122046857E-1)[&rate=5.507928945265991E-4]:6.7542764528E-2,(38[&rate=5.507928945265991E-4]:8.416120871942E-1,((((147[&rate=5.507928945265991E-4]:5.436201893338E-1,(39[&rate=5.507928945265991E-4]:4.763446208568E-1,((((7[&rate=5.507928945265991E-4]:4.616840845132E-1,8[&rate=5.507928945265991E-4]:4.616840845132E-1)[&rate=5.507928945265991E-4]:1.928033391625E-1,26[&rate=5.507928945265991E-4]:7.613367387442E-1)[&rate=5.507928945265991E-4]:2.563431147936E-1,(2[&rate=5.507928945265991E-4]:5.256251356967E-1,((22[&rate=5.507928945265991E-4]:1.546970856881E-1,27[&rate=5.507928945265991E-4]:1.711354418525E-1)[&rate=5.507928945265991E-4]:5.389542156128E-1,31[&rate=5.507928945265991E-4]:7.484458218489E-1)[&rate=5.507928945265991E-4]:4.576574121858E-3)[&rate=5.507928945265991E-4]:3.084930740054E-1)[&rate=5.507928945265991E-4]:1.355604038811E0,(101[&rate=5.507928945265991E-4]:7.582075108956E-1,((((10[&rate=5.507928945265991E-4]:3.505334942312E-1,15[&rate=5.507928945265991E-4]:3.888896586146E-1)[&rate=5.507928945265991E-4]:1.646186781034E-1,18[&rate=5.507928945265991E-4]:5.617275148003E-1)[&rate=5.507928945265991E-4]:3.340158613757E-1,(((((92[&rate=5.507928945265991E-4]:1.806898739804E-1,(90[&rate=5.507928945265991E-4]:9.164811773777E-2,91[&rate=5.507928945265991E-4]:9.164811773777E-2)[&rate=5.507928945265991E-4]:8.904175624267E-2)[&rate=5.507928945265991E-4]:4.900716910092E-2,87[&rate=5.507928945265991E-4]:2.159984129443E-1)[&rate=5.507928945265991E-4]:2.028543563712E-2,((85[&rate=5.507928945265991E-4]:3.552724403314E-2,86[&rate=5.507928945265991E-4]:3.552724403314E-2)[&rate=5.507928945265991E-4]:1.060125748761E-1,(83[&rate=5.507928945265991E-4]:1.275684327949E-1,(84[&rate=5.507928945265991E-4]:4.967369656227E-2,93[&rate=5.507928945265991E-4]:6.337232669929E-2)[&rate=5.507928945265991E-4]:7.789473623265E-2)[&rate=5.507928945265991E-4]:1.397138611435E-2)[&rate=5.507928945265991E-4]:9.47440296722E-2)[&rate=5.507928945265991E-4]:8.404175419441E-2,(88[&rate=5.507928945265991E-4]:6.387603032329E-2,89[&rate=5.507928945265991E-4]:7.75746604603E-2)[&rate=5.507928945265991E-4]:2.564495724526E-1)[&rate=5.507928945265991E-4]:9.500523243082E-1,(3[&rate=5.507928945265991E-4]:3.723728177953E-1,6[&rate=5.507928945265991E-4]:4.244276123157E-1)[&rate=5.507928945265991E-4]:3.582790818917E-1)[&rate=5.507928945265991E-4]:5.002298333845E-2)[&rate=5.507928945265991E-4]:7.487724401869E-1,((((((11[&rate=5.507928945265991E-4]:4.238818129201E-1,140[&rate=5.507928945265991E-4]:4.047037307283E-1)[&rate=5.507928945265991E-4]:2.885860588329E-1,((25[&rate=5.507928945265991E-4]:3.76738458191E-1,20[&rate=5.507928945265991E-4]:3.575603759992E-1)[&rate=5.507928945265991E-4]:1.129190313227E-1,23[&rate=5.507928945265991E-4]:4.78698585404E-1)[&rate=5.507928945265991E-4]:3.187007931982E-1)[&rate=5.507928945265991E-4]:4.22457237961E-1,(((28[&rate=5.507928945265991E-4]:8.861724816989E-1,21[&rate=5.507928945265991E-4]:8.615149474524E-1)[&rate=5.507928945265991E-4]:9.809447733999E-3,1[&rate=5.507928945265991E-4]:1.096805595699E-1)[&rate=5.507928945265991E-4]:6.262166104247E-2,24[&rate=5.507928945265991E-4]:9.531241384206E-1)[&rate=5.507928945265991E-4]:2.776913822522E-1)[&rate=5.507928945265991E-4]:9.091720360942E-3,102[&rate=5.507928945265991E-4]:7.826340541741E-2)[&rate=5.507928945265991E-4]:3.914985430338E-2,(((144[&rate=5.507928945265991E-4]:1.006683416474E-1,145[&rate=5.507928945265991E-4]:1.061477937024E-1)[&rate=5.507928945265991E-4]:2.37499570576E-2,141[&rate=5.507928945265991E-4]:1.271580247324E-1)[&rate=5.507928945265991E-4]:1.32589122302E-1,142[&rate=5.507928945265991E-4]:2.62486873062E-1)[&rate=5.507928945265991E-4]:1.101501729125E0)[&rate=5.507928945265991E-4]:2.209567262255E-1,((((109[&rate=5.507928945265991E-4]:7.027810814833E-1,(107[&rate=5.507928945265991E-4]:5.235918704182E-1,(108[&rate=5.507928945265991E-4]:5.172355827568E-1,(114[&rate=5.507928945265991E-4]:2.943668987144E-2,104[&rate=5.507928945265991E-4]:8.971066247421E-2)[&rate=5.507928945265991E-4]:4.302646463099E-1)[&rate=5.507928945265991E-4]:3.616561634058E-3)[&rate=5.507928945265991E-4]:1.600111288733E-1)[&rate=5.507928945265991E-4]:1.235955727809E-1,(115[&rate=5.507928945265991E-4]:6.029501006442E-1,(13[&rate=5.507928945265991E-4]:5.120905116088E-1,19[&rate=5.507928945265991E-4]:5.504466759925E-1)[&rate=5.507928945265991E-4]:1.730513698572E-1)[&rate=5.507928945265991E-4]:1.439744988255E-1)[&rate=5.507928945265991E-4]:3.087814375713E-1,((((106[&rate=5.507928945265991E-4]:6.382669405476E-2,111[&rate=5.507928945265991E-4]:8.026505021914E-2)[&rate=5.507928945265991E-4]:2.18499268843E-1,139[&rate=5.507928945265991E-4]:4.741067848155E-1)[&rate=5.507928945265991E-4]:2.069569579808E-1,116[&rate=5.507928945265991E-4]:4.290089482758E-1)[&rate=5.507928945265991E-4]:2.304448695411E-1,(148[&rate=5.507928945265991E-4]:2.235144884543E-1,143[&rate=5.507928945265991E-4]:2.20774762427E-1)[&rate=5.507928945265991E-4]:4.742954937463E-1)[&rate=5.507928945265991E-4]:3.962522192241E-1)[&rate=5.507928945265991E-4]:1.647464863036E-1,((117[&rate=5.507928945265991E-4]:8.806406346866E-1,(110[&rate=5.507928945265991E-4]:2.875188314014E-1,105[&rate=5.507928945265991E-4]:2.656010231823E-1)[&rate=5.507928945265991E-4]:5.849026252029E-1)[&rate=5.507928945265991E-4]:1.718658371704E-1,(113[&rate=5.507928945265991E-4]:8.055221034489E-1,((9[&rate=5.507928945265991E-4]:5.443911314343E-1,112[&rate=5.507928945265991E-4]:5.526103095163E-1)[&rate=5.507928945265991E-4]:1.269341309291E-1,((4[&rate=5.507928945265991E-4]:1.547647790534E-1,30[&rate=5.507928945265991E-4]:3.273675187794E-1)[&rate=5.507928945265991E-4]:3.98972072526E-1,(17[&rate=5.507928945265991E-4]:5.073775555887E-1,14[&rate=5.507928945265991E-4]:4.690213912051E-1)[&rate=5.507928945265991E-4]:1.422497069496E-1)[&rate=5.507928945265991E-4]:6.82733422908E-2)[&rate=5.507928945265991E-4]:1.259776630035E-1)[&rate=5.507928945265991E-4]:2.442446423805E-1)[&rate=5.507928945265991E-4]:2.528775583371E-1)[&rate=5.507928945265991E-4]:1.096982845194E-1)[&rate=5.507928945265991E-4]:1.938170632934E-1)[&rate=5.507928945265991E-4]:2.314999137109E-1)[&rate=5.507928945265991E-4]:4.479530937819E-1)[&rate=5.507928945265991E-4]:2.43348175173E-1)[&rate=5.507928945265991E-4]:9.898519296685E-3)[&rate=5.507928945265991E-4]:4.128769518572E-2,40[&rate=5.507928945265991E-4]:5.275308353392E-1)[&rate=5.507928945265991E-4]:7.748343959801E-2,(146[&rate=5.507928945265991E-4]:5.915189092607E-1,16[&rate=5.507928945265991E-4]:2.556793256143E0)[&rate=5.507928945265991E-4]:1.337139449114E-1)[&rate=5.507928945265991E-4]:7.925227609923E-2,(((95[&rate=5.507928945265991E-4]:4.339135637847E-1,(100[&rate=5.507928945265991E-4]:1.439838157145E-1,94[&rate=5.507928945265991E-4]:1.439838157145E-1)[&rate=5.507928945265991E-4]:2.052302945181E-1)[&rate=5.507928945265991E-4]:2.321408859247E-1,(98[&rate=5.507928945265991E-4]:5.63579290379E-1,97[&rate=5.507928945265991E-4]:3.641257384665E-1)[&rate=5.507928945265991E-4]:9.154619758163E-2)[&rate=5.507928945265991E-4]:2.193004948701E-2,(99[&rate=5.507928945265991E-4]:4.710577015737E-1,96[&rate=5.507928945265991E-4]:4.355385758908E-1)[&rate=5.507928945265991E-4]:2.278557593712E-1)[&rate=5.507928945265991E-4]:1.356263141351E-1)[&rate=5.507928945265991E-4]:2.256515470869E-1)[&rate=5.507928945265991E-4]:2.822553274803E-1)[&rate=5.507928945265991E-4]:2.165266114518E-1)[&rate=5.507928945265991E-4]:3.350544076504E-3,(((119[&rate=5.507928945265991E-4]:1.961915226781E0,(126[&rate=5.507928945265991E-4]:1.122240018556E0,(120[&rate=5.507928945265991E-4]:1.602321433375E0,((138[&rate=5.507928945265991E-4]:1.967987160155E-1,136[&rate=5.507928945265991E-4]:6.529186670033E-2)[&rate=5.507928945265991E-4]:6.358664882258E-1,135[&rate=5.507928945265991E-4]:6.326652042413E-1)[&rate=5.507928945265991E-4]:7.17601434613E-1)[&rate=5.507928945265991E-4]:2.097306968657E-1)[&rate=5.507928945265991E-4]:5.397268558204E-2)[&rate=5.507928945265991E-4]:3.473086350588E-1,66[&rate=5.507928945265991E-4]:2.763471495115E-1)[&rate=5.507928945265991E-4]:1.86000662743E-1,(((124[&rate=5.507928945265991E-4]:9.470556856018E-2,123[&rate=5.507928945265991E-4]:9.743780899731E-2)[&rate=5.507928945265991E-4]:1.657021500003E-1,122[&rate=5.507928945265991E-4]:2.631399589976E-1)[&rate=5.507928945265991E-4]:3.774873609811E-1,67[&rate=5.507928945265991E-4]:1.39354769638E-1)[&rate=5.507928945265991E-4]:3.229930426165E-1)[&rate=5.507928945265991E-4]:2.790313114327E-1)[&rate=5.507928945265991E-4]:1.505071993789E-1)[&rate=5.507928945265991E-4]:5.112961760586E-2,(33[&rate=5.507928945265991E-4]:3.334783487454E-2,34[&rate=5.507928945265991E-4]:4.978619103891E-2)[&rate=5.507928945265991E-4]:3.021605100303E-2);
tree STATE_50850000 [&joint=-20972.246447746253,lnP=-20972.246447746253] = [&R] ((33[&rate=5.515266028775831E-4]:3.649838349297E-2,32[&rate=5.515266028775831E-4]:3.101893143826E-2)[&rate=5.515266028775831E-4]:1.259217402807E-2,((((((37[&rate=5.515266028775831E-4]:2.425041976802E-1,59[&rate=5.515266028775831E-4]:2.0425283156E-1)[&rate=5.515266028775831E-4]:1.279862133594E-1,((56[&rate=5.515266028775831E-4]:1.268430512265E-1,55[&rate=5.515266028775831E-4]:1.268430512265E-1)[&rate=5.515266028775831E-4]:1.561323762771E-1,(58[&rate=5.515266028775831E-4]:1.315365730011E-1,54[&rate=5.515266028775831E-4]:7.415952382075E-2)[&rate=5.515266028775831E-4]:1.787612588743E-1)[&rate=5.515266028775831E-4]:4.106689610415E-2)[&rate=5.515266028775831E-4]:1.142293363498E-1,57[&rate=5.515266028775831E-4]:4.492006217063E-1)[&rate=5.515266028775831E-4]:2.845945277057E-1,68[&rate=5.515266028775831E-4]:6.818825811059E-1)[&rate=5.515266028775831E-4]:4.106264949507E-1,((((((((71[&rate=5.515266028775831E-4]:2.907076468836E-1,(82[&rate=5.515266028775831E-4]:3.156142020503E-1,79[&rate=5.515266028775831E-4]:3.073950239682E-1)[&rate=5.515266028775831E-4]:1.070988318943E-2)[&rate=5.515266028775831E-4]:1.225277017185E-1,(72[&rate=5.515266028775831E-4]:2.510927693577E-1,78[&rate=5.515266028775831E-4]:2.73010577577E-1)[&rate=5.515266028775831E-4]:1.676220312992E-1)[&rate=5.515266028775831E-4]:3.009189508436E-2,(73[&rate=5.515266028775831E-4]:3.346952453366E-1,77[&rate=5.515266028775831E-4]:3.292157932819E-1)[&rate=5.515266028775831E-4]:1.771251490347E-1)[&rate=5.515266028775831E-4]:2.314104279515E-1,(80[&rate=5.515266028775831E-4]:8.85073628267E-2,81[&rate=5.515266028775831E-4]:8.85073628267E-2)[&rate=5.515266028775831E-4]:6.05408391003E-1)[&rate=5.515266028775831E-4]:3.992008073378E-1,((74[&rate=5.515266028775831E-4]:4.147746343969E-1,(76[&rate=5.515266028775831E-4]:3.795650831067E-1,70[&rate=5.515266028775831E-4]:3.412089187232E-1)[&rate=5.515266028775831E-4]:3.520955129023E-2)[&rate=5.515266028775831E-4]:1.010238504798E-1,75[&rate=5.515266028775831E-4]:5.157984848767E-1)[&rate=5.515266028775831E-4]:6.266331447839E-1)[&rate=5.515266028775831E-4]:2.889244433628E-1,(52[&rate=5.515266028775831E-4]:4.083029864144E-1,(((29[&rate=5.515266028775831E-4]:5.343954930754E-1,(5[&rate=5.515266028775831E-4]:1.026977874011E-1,12[&rate=5.515266028775831E-4]:1.410539517846E-1)[&rate=5.515266028775831E-4]:2.864922262223E-1)[&rate=5.515266028775831E-4]:2.638778033044E-1,103[&rate=5.515266028775831E-4]:5.65396584051E-1)[&rate=5.515266028775831E-4]:1.478724854583E0,(133[&rate=5.515266028775831E-4]:5.496514313888E-1,(134[&rate=5.515266028775831E-4]:3.516190368111E-1,137[&rate=5.515266028775831E-4]:4.228519135233E-1)[&rate=5.515266028775831E-4]:1.678954082766E-1)[&rate=5.515266028775831E-4]:6.040590483413E-1)[&rate=5.515266028775831E-4]:2.847528234108E-2)[&rate=5.515266028775831E-4]:2.847867493084E-1)[&rate=5.515266028775831E-4]:1.102876205473E-1,53[&rate=5.515266028775831E-4]:7.951806349587E-1)[&rate=5.515266028775831E-4]:4.584577193704E-1,125[&rate=5.515266028775831E-4]:1.043255840668E0)[&rate=5.515266028775831E-4]:2.159199020555E-1)[&rate=5.515266028775831E-4]:3.317259649935E-1,((34[&rate=5.515266028775831E-4]:1.847811184444E-3,(((35[&rate=5.515266028775831E-4]:1.410727426633E-1,(121[&rate=5.515266028775831E-4]:2.035527237079E0,127[&rate=5.515266028775831E-4]:2.476623127489E0)[&rate=5.515266028775831E-4]:2.315729028451E-1)[&rate=5.515266028775831E-4]:3.731988985083E-2,(36[&rate=5.515266028775831E-4]:1.857832074784E-1,((((49[&rate=5.515266028775831E-4]:3.797082218779E-1,50[&rate=5.515266028775831E-4]:3.797082218779E-1)[&rate=5.515266028775831E-4]:1.48845071219E-1,((44[&rate=5.515266028775831E-4]:1.301107823347E-1,51[&rate=5.515266028775831E-4]:1.082528588375E-1)[&rate=5.515266028775831E-4]:8.489753105518E-2,47[&rate=5.515266028775831E-4]:2.204727942641E-1)[&rate=5.515266028775831E-4]:3.408673840784E-1)[&rate=5.515266028775831E-4]:6.951236131594E-2,(45[&rate=5.515266028775831E-4]:6.105263073151E-1,(((41[&rate=5.515266028775831E-4]:2.248767923283E-1,(42[&rate=5.515266028775831E-4]:1.640503866061E-1,48[&rate=5.515266028775831E-4]:2.023017527263E-1)[&rate=5.515266028775831E-4]:6.629088659646E-2)[&rate=5.515266028775831E-4]:3.930443370395E-2,46[&rate=5.515266028775831E-4]:3.188260347752E-1)[&rate=5.515266028775831E-4]:1.969031877135E-2,43[&rate=5.515266028775831E-4]:3.385163535466E-1)[&rate=5.515266028775831E-4]:2.802066750799E-1)[&rate=5.515266028775831E-4]:1.212951103198E-2)[&rate=5.515266028775831E-4]:2.433872672117E-1,(128[&rate=5.515266028775831E-4]:1.627006145231E0,(((132[&rate=5.515266028775831E-4]:2.705784420847E-1,((131[&rate=5.515266028775831E-4]:1.960677147061E-1,130[&rate=5.515266028775831E-4]:1.933279886788E-1)[&rate=5.515266028775831E-4]:6.817914214061E-2,129[&rate=5.515266028775831E-4]:2.615071308194E-1)[&rate=5.515266028775831E-4]:6.331585237912E-3)[&rate=5.515266028775831E-4]:4.356301736983E-1,(118[&rate=5.515266028775831E-4]:7.182362651647E-1,69[&rate=5.515266028775831E-4]:7.291951692744E-1)[&rate=5.515266028775831E-4]:1.222189259608E-1)[&rate=5.515266028775831E-4]:9.061338141356E-1,(((64[&rate=5.515266028775831E-4]:2.982254573003E-1,65[&rate=5.515266028775831E-4]:1.475405257936E-1)[&rate=5.515266028775831E-4]:1.141168886479E-2,(60[&rate=5.515266028775831E-4]:1.574842460235E-1,62[&rate=5.515266028775831E-4]:3.492650679412E-1)[&rate=5.515266028775831E-4]:1.46796863492E-3)[&rate=5.515266028775831E-4]:3.492471926025E-1,(61[&rate=5.515266028775831E-4]:3.623622990798E-1,63[&rate=5.515266028775831E-4]:3.212664086688E-1)[&rate=5.515266028775831E-4]:3.376179300988E-1)[&rate=5.515266028775831E-4]:1.046608776082E0)[&rate=5.515266028775831E-4]:2.014316736707E-2)[&rate=5.515266028775831E-4]:1.243315261927E-2)[&rate=5.515266028775831E-4]:2.853569045018E-2)[&rate=5.515266028775831E-4]:3.918476750155E-2)[&rate=5.515266028775831E-4]:5.964569645612E-1,(38[&rate=5.515266028775831E-4]:8.298371443433E-1,(((40[&rate=5.515266028775831E-4]:5.803740279829E-1,((147[&rate=5.515266028775831E-4]:3.720949917272E-1,(101[&rate=5.515266028775831E-4]:1.080544992602E0,(((3[&rate=5.515266028775831E-4]:5.406993139016E-1,(((92[&rate=5.515266028775831E-4]:1.024062408467E-1,(90[&rate=5.515266028775831E-4]:8.605054422289E-2,91[&rate=5.515266028775831E-4]:8.605054422289E-2)[&rate=5.515266028775831E-4]:1.63556966238E-2)[&rate=5.515266028775831E-4]:9.61091864418E-2,(87[&rate=5.515266028775831E-4]:1.471919399559E-1,((85[&rate=5.515266028775831E-4]:7.461493927525E-2,83[&rate=5.515266028775831E-4]:7.461493927525E-2)[&rate=5.515266028775831E-4]:2.999392876263E-3,((86[&rate=5.515266028775831E-4]:7.1286658063E-2,84[&rate=5.515266028775831E-4]:7.1286658063E-2)[&rate=5.515266028775831E-4]:3.324023933374E-3,93[&rate=5.515266028775831E-4]:8.830931213339E-2)[&rate=5.515266028775831E-4]:3.003650155143E-3)[&rate=5.515266028775831E-4]:6.95776078044E-2)[&rate=5.515266028775831E-4]:3.762485719555E-2)[&rate=5.515266028775831E-4]:4.974559803126E-2,(88[&rate=5.515266028775831E-4]:1.568138249006E-1,89[&rate=5.515266028775831E-4]:1.705124550376E-1)[&rate=5.515266028775831E-4]:7.774857028212E-2)[&rate=5.515266028775831E-4]:8.45862946116E-1)[&rate=5.515266028775831E-4]:9.169136334434E-2,(18[&rate=5.515266028775831E-4]:4.759059619774E-1,(6[&rate=5.515266028775831E-4]:3.926668479773E-1,(10[&rate=5.515266028775831E-4]:1.081864295725E-1,15[&rate=5.515266028775831E-4]:1.465425939559E-1)[&rate=5.515266028775831E-4]:3.009187745692E-1)[&rate=5.515266028775831E-4]:2.022541536995E-2)[&rate=5.515266028775831E-4]:2.715532084191E-1)[&rate=5.515266028775831E-4]:7.286892296103E-1,(((((1[&rate=5.515266028775831E-4]:5.719261728906E-2,(21[&rate=5.515266028775831E-4]:6.641588459702E-1,28[&rate=5.515266028775831E-4]:6.888163802166E-1)[&rate=5.515266028775831E-4]:1.546776069354E-1)[&rate=5.515266028775831E-4]:1.998828849926E-1,24[&rate=5.515266028775831E-4]:1.03789742009E0)[&rate=5.515266028775831E-4]:2.353602746401E-1,((11[&rate=5.515266028775831E-4]:4.810599415255E-1,140[&rate=5.515266028775831E-4]:4.618818593338E-1)[&rate=5.515266028775831E-4]:1.593879032181E-1,((25[&rate=5.515266028775831E-4]:5.855013335575E-1,20[&rate=5.515266028775831E-4]:5.663232513657E-1)[&rate=5.515266028775831E-4]:7.691375668355E-2,23[&rate=5.515266028775831E-4]:6.514561861313E-1)[&rate=5.515266028775831E-4]:7.39231654615E-2)[&rate=5.515266028775831E-4]:5.369194390274E-1)[&rate=5.515266028775831E-4]:3.028557681348E-2,102[&rate=5.515266028775831E-4]:1.418994359271E-1)[&rate=5.515266028775831E-4]:1.629744598643E-1,(((145[&rate=5.515266028775831E-4]:3.454488884287E-1,(141[&rate=5.515266028775831E-4]:3.341779036604E-1,144[&rate=5.515266028775831E-4]:3.31438177633E-1)[&rate=5.515266028775831E-4]:8.531258740707E-3)[&rate=5.515266028775831E-4]:2.420830841918E-1,142[&rate=5.515266028775831E-4]:5.875319726205E-1)[&rate=5.515266028775831E-4]:7.729977057637E-1,((((17[&rate=5.515266028775831E-4]:4.288210182209E-1,14[&rate=5.515266028775831E-4]:3.904648538372E-1)[&rate=5.515266028775831E-4]:2.650001937032E-1,(((9[&rate=5.515266028775831E-4]:4.045754623284E-1,113[&rate=5.515266028775831E-4]:4.127946404105E-1)[&rate=5.515266028775831E-4]:1.192880961795E-1,(117[&rate=5.515266028775831E-4]:4.787731251054E-1,(4[&rate=5.515266028775831E-4]:2.651890051124E-1,30[&rate=5.515266028775831E-4]:4.377917448384E-1)[&rate=5.515266028775831E-4]:1.533101473903E-1)[&rate=5.515266028775831E-4]:5.604933751212E-2)[&rate=5.515266028775831E-4]:4.35682644995E-2,112[&rate=5.515266028775831E-4]:5.756510010895E-1)[&rate=5.515266028775831E-4]:7.981404645101E-2)[&rate=5.515266028775831E-4]:1.197632012511E-1,(105[&rate=5.515266028775831E-4]:4.705471630145E-1,110[&rate=5.515266028775831E-4]:4.924649712336E-1)[&rate=5.515266028775831E-4]:2.772838255034E-1)[&rate=5.515266028775831E-4]:1.998251826854E-1,((116[&rate=5.515266028775831E-4]:6.146971582745E-1,((148[&rate=5.515266028775831E-4]:3.826167686467E-1,143[&rate=5.515266028775831E-4]:3.798770426193E-1)[&rate=5.515266028775831E-4]:2.139557651213E-1,((139[&rate=5.515266028775831E-4]:6.224628254658E-1,106[&rate=5.515266028775831E-4]:4.306820035481E-1)[&rate=5.515266028775831E-4]:7.390850739247E-2,111[&rate=5.515266028775831E-4]:5.210288671049E-1)[&rate=5.515266028775831E-4]:1.138998310465E-1)[&rate=5.515266028775831E-4]:5.648078889027E-2)[&rate=5.515266028775831E-4]:2.622567449755E-1,(((13[&rate=5.515266028775831E-4]:4.098138745907E-1,19[&rate=5.515266028775831E-4]:4.481700389744E-1)[&rate=5.515266028775831E-4]:7.075997288136E-2,115[&rate=5.515266028775831E-4]:3.983820666502E-1)[&rate=5.515266028775831E-4]:4.086171503545E-1,((108[&rate=5.515266028775831E-4]:4.315871131856E-1,(109[&rate=5.515266028775831E-4]:3.201065118953E-1,(114[&rate=5.515266028775831E-4]:6.837960103187E-2,104[&rate=5.515266028775831E-4]:1.286535736346E-1)[&rate=5.515266028775831E-4]:1.722748560689E-1)[&rate=5.515266028775831E-4]:1.333984095094E-1)[&rate=5.515266028775831E-4]:1.209835667232E-1,107[&rate=5.515266028775831E-4]:5.553104059362E-1)[&rate=5.515266028775831E-4]:3.119627836712E-1)[&rate=5.515266028775831E-4]:6.995468624537E-2)[&rate=5.515266028775831E-4]:1.59077474052E-2)[&rate=5.515266028775831E-4]:2.128735071809E-1)[&rate=5.515266028775831E-4]:1.909195598729E-1)[&rate=5.515266028775831E-4]:5.894573709218E-2)[&rate=5.515266028775831E-4]:7.222048117735E-1)[&rate=5.515266028775831E-4]:2.073371089385E-1)[&rate=5.515266028775831E-4]:2.078051335604E-1,146[&rate=5.515266028775831E-4]:6.427416553421E-1)[&rate=5.515266028775831E-4]:5.785095187568E-2)[&rate=5.515266028775831E-4]:6.651504791826E-3,(16[&rate=5.515266028775831E-4]:2.607142313031E0,39[&rate=5.515266028775831E-4]:5.216493869137E-1)[&rate=5.515266028775831E-4]:6.537614586108E-2)[&rate=5.515266028775831E-4]:7.881636853091E-3,((((95[&rate=5.515266028775831E-4]:4.342059524146E-1,(100[&rate=5.515266028775831E-4]:1.539047256843E-1,94[&rate=5.515266028775831E-4]:1.539047256843E-1)[&rate=5.515266028775831E-4]:1.956017731782E-1)[&rate=5.515266028775831E-4]:2.709825943745E-1,(98[&rate=5.515266028775831E-4]:6.085599383611E-1,(96[&rate=5.515266028775831E-4]:5.571071370328E-1,99[&rate=5.515266028775831E-4]:5.926262627157E-1)[&rate=5.515266028775831E-4]:3.779159914263E-2)[&rate=5.515266028775831E-4]:8.569964667929E-2)[&rate=5.515266028775831E-4]:3.695168689638E-3,97[&rate=5.515266028775831E-4]:4.985012018175E-1)[&rate=5.515266028775831E-4]:3.432479172867E-3,((22[&rate=5.515266028775831E-4]:3.635691588362E-1,27[&rate=5.515266028775831E-4]:3.800075150006E-1)[&rate=5.515266028775831E-4]:5.559508631086E-1,((31[&rate=5.515266028775831E-4]:4.558498066409E-1,2[&rate=5.515266028775831E-4]:2.284525463668E-1)[&rate=5.515266028775831E-4]:2.82064778512E-1,((7[&rate=5.515266028775831E-4]:1.35748287349E-1,8[&rate=5.515266028775831E-4]:1.35748287349E-1)[&rate=5.515266028775831E-4]:3.508915636681E-1,26[&rate=5.515266028775831E-4]:5.934891660856E-1)[&rate=5.515266028775831E-4]:1.005898026288E-1)[&rate=5.515266028775831E-4]:2.363999573401E-1)[&rate=5.515266028775831E-4]:1.782780452967E0)[&rate=5.515266028775831E-4]:2.193523727125E-2)[&rate=5.515266028775831E-4]:3.032359856445E-1)[&rate=5.515266028775831E-4]:5.473778992475E-1)[&rate=5.515266028775831E-4]:9.001191273917E-2)[&rate=5.515266028775831E-4]:2.824865902039E-3,((((120[&rate=5.515266028775831E-4]:7.859335293691E-1,119[&rate=5.515266028775831E-4]:8.818239403279E-1)[&rate=5.515266028775831E-4]:1.012509949108E0,((138[&rate=5.515266028775831E-4]:2.212869069946E-1,136[&rate=5.515266028775831E-4]:8.978005767942E-2)[&rate=5.515266028775831E-4]:3.23747070303E-1,135[&rate=5.515266028775831E-4]:3.450339772976E-1)[&rate=5.515266028775831E-4]:1.201354706659E0)[&rate=5.515266028775831E-4]:2.801417927669E-1,126[&rate=5.515266028775831E-4]:1.388773159559E0)[&rate=5.515266028775831E-4]:1.859418891974E-1,(((122[&rate=5.515266028775831E-4]:3.654307478552E-1,(124[&rate=5.515266028775831E-4]:1.289954357356E-1,123[&rate=5.515266028775831E-4]:1.317276761728E-1)[&rate=5.515266028775831E-4]:2.337030716824E-1)[&rate=5.515266028775831E-4]:3.081964901839E-1,67[&rate=5.515266028775831E-4]:1.723546876984E-1)[&rate=5.515266028775831E-4]:8.102683008602E-3,66[&rate=5.515266028775831E-4]:1.80457370707E-1)[&rate=5.515266028775831E-4]:1.470834883641E-1)[&rate=5.515266028775831E-4]:5.401455166455E-1)[&rate=5.515266028775831E-4]:8.828027561336E-3)[&rate=5.515266028775831E-4]:5.20282090376E-2);
tree STATE_50940000 [&joint=-20989.808591045185,lnP=-20989.808591045185] = [&R] ((((((62[&rate=5.831886552932663E-4]:4.837599779656E-1,(60[&rate=5.831886552932663E-4]:1.682539944076E-1,(64[&rate=5.831886552932663E-4]:2.886997528932E-1,65[&rate=5.831886552932663E-4]:1.380148213865E-1)[&rate=5.831886552932663E-4]:3.023917302108E-2)[&rate=5.831886552932663E-4]:1.237251616403E-1)[&rate=5.831886552932663E-4]:3.318574670612E-1,(61[&rate=5.831886552932663E-4]:2.566329957403E-1,63[&rate=5.831886552932663E-4]:2.155371053293E-1)[&rate=5.831886552932663E-4]:5.589844492865E-1)[&rate=5.831886552932663E-4]:1.124826550255E0,((128[&rate=5.831886552932663E-4]:1.632259690259E0,(69[&rate=5.831886552932663E-4]:1.294141210354E0,(118[&rate=5.831886552932663E-4]:1.194148819915E0,((132[&rate=5.831886552932663E-4]:2.804634347114E-2,129[&rate=5.831886552932663E-4]:2.530661744378E-2)[&rate=5.831886552932663E-4]:2.137632939273E-1,(130[&rate=5.831886552932663E-4]:1.598463657985E-1,131[&rate=5.831886552932663E-4]:1.625860918258E-1)[&rate=5.831886552932663E-4]:7.922354557261E-2)[&rate=5.831886552932663E-4]:8.180926071739E-1)[&rate=5.831886552932663E-4]:8.903348632946E-2)[&rate=5.831886552932663E-4]:4.888034114124E-1)[&rate=5.831886552932663E-4]:3.679638912159E-2,(45[&rate=5.831886552932663E-4]:7.408038139892E-1,((51[&rate=5.831886552932663E-4]:4.187783423096E-1,(47[&rate=5.831886552932663E-4]:4.218215697007E-1,44[&rate=5.831886552932663E-4]:4.163570888265E-1)[&rate=5.831886552932663E-4]:2.427917698041E-2)[&rate=5.831886552932663E-4]:2.651821629692E-1,(((48[&rate=5.831886552932663E-4]:4.742379433076E-1,(41[&rate=5.831886552932663E-4]:2.403028195869E-1,42[&rate=5.831886552932663E-4]:2.457673004612E-1)[&rate=5.831886552932663E-4]:1.902192767262E-1)[&rate=5.831886552932663E-4]:1.17900249523E-1,(43[&rate=5.831886552932663E-4]:5.806745083131E-1,46[&rate=5.831886552932663E-4]:5.806745083131E-1)[&rate=5.831886552932663E-4]:2.239264626596E-2)[&rate=5.831886552932663E-4]:9.588111502443E-2,(49[&rate=5.831886552932663E-4]:5.097194314683E-1,50[&rate=5.831886552932663E-4]:5.097194314683E-1)[&rate=5.831886552932663E-4]:1.564419528895E-1)[&rate=5.831886552932663E-4]:1.233464004683E-2)[&rate=5.831886552932663E-4]:3.771762565019E-2)[&rate=5.831886552932663E-4]:1.548560531005E-1)[&rate=5.831886552932663E-4]:1.316618885032E-1)[&rate=5.831886552932663E-4]:9.579649914861E-2,(35[&rate=5.831886552932663E-4]:3.286850519348E-1,(121[&rate=5.831886552932663E-4]:2.274896491763E0,(127[&rate=5.831886552932663E-4]:2.535572823806E0,36[&rate=5.831886552932663E-4]:1.502487860072E-2)[&rate=5.831886552932663E-4]:1.804195583679E-1)[&rate=5.831886552932663E-4]:1.79815957432E-1)[&rate=5.831886552932663E-4]:3.906229181032E-2)[&rate=5.831886552932663E-4]:5.129069117331E-1,(38[&rate=5.831886552932663E-4]:8.510162458686E-1,(((((((22[&rate=5.831886552932663E-4]:3.764828888923E-1,27[&rate=5.831886552932663E-4]:3.929212450566E-1)[&rate=5.831886552932663E-4]:3.438661373956E-1,(31[&rate=5.831886552932663E-4]:6.713492973062E-1,(26[&rate=5.831886552932663E-4]:5.387624791117E-1,(7[&rate=5.831886552932663E-4]:2.698022935108E-1,8[&rate=5.831886552932663E-4]:2.698022935108E-1)[&rate=5.831886552932663E-4]:1.621108705323E-1)[&rate=5.831886552932663E-4]:8.875120175615E-2)[&rate=5.831886552932663E-4]:1.037942495298E-1)[&rate=5.831886552932663E-4]:8.208165295002E-2,2[&rate=5.831886552932663E-4]:6.298279395119E-1)[&rate=5.831886552932663E-4]:1.809035548737E0,(39[&rate=5.831886552932663E-4]:3.824714925237E-1,40[&rate=5.831886552932663E-4]:3.824714925237E-1)[&rate=5.831886552932663E-4]:9.966619289603E-2)[&rate=5.831886552932663E-4]:1.167815556192E-2,146[&rate=5.831886552932663E-4]:6.140344202165E-1)[&rate=5.831886552932663E-4]:1.770408214212E-2,((16[&rate=5.831886552932663E-4]:2.447794581827E0,147[&rate=5.831886552932663E-4]:4.196787048896E-1)[&rate=5.831886552932663E-4]:1.012499074873E-1,((101[&rate=5.831886552932663E-4]:7.296748430458E-1,(((((144[&rate=5.831886552932663E-4]:4.142112744375E-1,(145[&rate=5.831886552932663E-4]:2.793999275968E-1,141[&rate=5.831886552932663E-4]:2.766602015693E-1)[&rate=5.831886552932663E-4]:1.402907988955E-1)[&rate=5.831886552932663E-4]:1.158204081797E-1,142[&rate=5.831886552932663E-4]:5.355111346721E-1)[&rate=5.831886552932663E-4]:8.824800138655E-1,((((1[&rate=5.831886552932663E-4]:7.122956279451E-2,(28[&rate=5.831886552932663E-4]:7.755374767842E-1,21[&rate=5.831886552932663E-4]:7.508799425378E-1)[&rate=5.831886552932663E-4]:8.199345587322E-2)[&rate=5.831886552932663E-4]:6.319015538775E-2,24[&rate=5.831886552932663E-4]:9.152416359905E-1)[&rate=5.831886552932663E-4]:2.663765133177E-1,((11[&rate=5.831886552932663E-4]:5.337697912776E-1,140[&rate=5.831886552932663E-4]:5.145917090859E-1)[&rate=5.831886552932663E-4]:1.956103738269E-1,((25[&rate=5.831886552932663E-4]:3.923792644604E-1,20[&rate=5.831886552932663E-4]:3.732011822686E-1)[&rate=5.831886552932663E-4]:3.519538938991E-1,23[&rate=5.831886552932663E-4]:7.333742542498E-1)[&rate=5.831886552932663E-4]:8.093741770393E-2)[&rate=5.831886552932663E-4]:3.563475732448E-1)[&rate=5.831886552932663E-4]:6.813044121043E-2,102[&rate=5.831886552932663E-4]:8.810475490225E-2)[&rate=5.831886552932663E-4]:8.331105116954E-2)[&rate=5.831886552932663E-4]:7.825614227567E-3,((((17[&rate=5.831886552932663E-4]:3.430404159942E-1,14[&rate=5.831886552932663E-4]:3.046842516106E-1)[&rate=5.831886552932663E-4]:4.108890108869E-1,((110[&rate=5.831886552932663E-4]:2.183968969845E-1,105[&rate=5.831886552932663E-4]:1.964790887654E-1)[&rate=5.831886552932663E-4]:4.169692744734E-1,117[&rate=5.831886552932663E-4]:6.435853495402E-1)[&rate=5.831886552932663E-4]:7.472763898477E-2)[&rate=5.831886552932663E-4]:1.457288698946E-2,(113[&rate=5.831886552932663E-4]:6.567063090486E-1,((9[&rate=5.831886552932663E-4]:4.360972859726E-1,112[&rate=5.831886552932663E-4]:4.443164640546E-1)[&rate=5.831886552932663E-4]:6.367489738603E-2,(4[&rate=5.831886552932663E-4]:2.799253591787E-1,30[&rate=5.831886552932663E-4]:4.525280989047E-1)[&rate=5.831886552932663E-4]:1.705317556868E-1)[&rate=5.831886552932663E-4]:1.48714947608E-1)[&rate=5.831886552932663E-4]:7.343984043824E-2)[&rate=5.831886552932663E-4]:1.088465023681E-1,(((148[&rate=5.831886552932663E-4]:2.180291028777E-1,143[&rate=5.831886552932663E-4]:2.152893768504E-1)[&rate=5.831886552932663E-4]:4.948231637403E-1,(116[&rate=5.831886552932663E-4]:5.787109227924E-1,((111[&rate=5.831886552932663E-4]:4.29345537007E-1,139[&rate=5.831886552932663E-4]:6.046880027603E-1)[&rate=5.831886552932663E-4]:1.234003595403E-1,106[&rate=5.831886552932663E-4]:5.363075403829E-1)[&rate=5.831886552932663E-4]:1.026773550123E-1)[&rate=5.831886552932663E-4]:9.5785179442E-2)[&rate=5.831886552932663E-4]:1.425800301755E-2,((115[&rate=5.831886552932663E-4]:5.885064146119E-1,(13[&rate=5.831886552932663E-4]:5.517895668696E-1,19[&rate=5.831886552932663E-4]:5.901457312533E-1)[&rate=5.831886552932663E-4]:1.189086285641E-1)[&rate=5.831886552932663E-4]:3.49318471314E-2,(109[&rate=5.831886552932663E-4]:6.345848993775E-1,((114[&rate=5.831886552932663E-4]:2.302142006995E-1,104[&rate=5.831886552932663E-4]:2.904881733023E-1)[&rate=5.831886552932663E-4]:2.132183655152E-1,(108[&rate=5.831886552932663E-4]:3.968834468505E-1,107[&rate=5.831886552932663E-4]:3.996231728779E-1)[&rate=5.831886552932663E-4]:1.040833659396E-1)[&rate=5.831886552932663E-4]:1.117002783683E-1)[&rate=5.831886552932663E-4]:6.830541716026E-2)[&rate=5.831886552932663E-4]:6.531584350867E-2)[&rate=5.831886552932663E-4]:6.804676578124E-2)[&rate=5.831886552932663E-4]:4.142213711839E-1)[&rate=5.831886552932663E-4]:2.99494988897E-1,((((((93[&rate=5.831886552932663E-4]:2.430103117314E-2,84[&rate=5.831886552932663E-4]:1.060240103613E-2)[&rate=5.831886552932663E-4]:1.300347270845E-1,83[&rate=5.831886552932663E-4]:1.406371281207E-1)[&rate=5.831886552932663E-4]:1.139231866345E-1,(85[&rate=5.831886552932663E-4]:4.752815475726E-2,86[&rate=5.831886552932663E-4]:4.752815475726E-2)[&rate=5.831886552932663E-4]:2.070321599979E-1)[&rate=5.831886552932663E-4]:1.212762160431E-1,((92[&rate=5.831886552932663E-4]:1.537398229868E-1,(91[&rate=5.831886552932663E-4]:2.282952889774E-2,90[&rate=5.831886552932663E-4]:2.282952889774E-2)[&rate=5.831886552932663E-4]:1.309102940891E-1)[&rate=5.831886552932663E-4]:1.697129910446E-1,87[&rate=5.831886552932663E-4]:3.097541838944E-1)[&rate=5.831886552932663E-4]:6.608234690391E-2)[&rate=5.831886552932663E-4]:3.750634812092E-1,(88[&rate=5.831886552932663E-4]:3.302433381446E-2,89[&rate=5.831886552932663E-4]:4.672296395148E-2)[&rate=5.831886552932663E-4]:7.178756781931E-1)[&rate=5.831886552932663E-4]:1.210519946676E0,((3[&rate=5.831886552932663E-4]:5.05561081489E-1,18[&rate=5.831886552932663E-4]:6.206295746396E-1)[&rate=5.831886552932663E-4]:2.821411740333E-1,((10[&rate=5.831886552932663E-4]:2.225876498111E-1,15[&rate=5.831886552932663E-4]:2.609438141946E-1)[&rate=5.831886552932663E-4]:1.567628935655E-1,6[&rate=5.831886552932663E-4]:3.629121872122E-1)[&rate=5.831886552932663E-4]:4.768448628306E-1)[&rate=5.831886552932663E-4]:6.339916757643E-1)[&rate=5.831886552932663E-4]:5.43027518824E-2)[&rate=5.831886552932663E-4]:2.564178859044E-1)[&rate=5.831886552932663E-4]:6.792158440395E-1,((95[&rate=5.831886552932663E-4]:3.445795584359E-1,(100[&rate=5.831886552932663E-4]:2.026041395646E-1,94[&rate=5.831886552932663E-4]:2.026041395646E-1)[&rate=5.831886552932663E-4]:5.727596531921E-2)[&rate=5.831886552932663E-4]:1.360071234599E-1,((99[&rate=5.831886552932663E-4]:4.074192601018E-1,96[&rate=5.831886552932663E-4]:3.719001344189E-1)[&rate=5.831886552932663E-4]:7.28049492438E-2,98[&rate=5.831886552932663E-4]:4.583662858483E-1)[&rate=5.831886552932663E-4]:1.129143429872E-2)[&rate=5.831886552932663E-4]:9.448410849078E-2)[&rate=5.831886552932663E-4]:2.782503510506E-2)[&rate=5.831886552932663E-4]:4.796835992714E-2)[&rate=5.831886552932663E-4]:2.745827631475E-1,97[&rate=5.831886552932663E-4]:7.15064434905E-1)[&rate=5.831886552932663E-4]:1.332195705264E-1)[&rate=5.831886552932663E-4]:6.320034561251E-1)[&rate=5.831886552932663E-4]:2.233859119385E-1,(32[&rate=5.831886552932663E-4]:8.099237456637E-2,(((((((59[&rate=5.831886552932663E-4]:3.267690090351E-1,((54[&rate=5.831886552932663E-4]:1.563346051301E-1,57[&rate=5.831886552932663E-4]:1.973182116874E-1)[&rate=5.831886552932663E-4]:6.727279925256E-2,(37[&rate=5.831886552932663E-4]:2.615526945842E-1,(56[&rate=5.831886552932663E-4]:1.753779087327E-1,55[&rate=5.831886552932663E-4]:1.753779087327E-1)[&rate=5.831886552932663E-4]:3.972669841972E-2)[&rate=5.831886552932663E-4]:3.855744203885E-2)[&rate=5.831886552932663E-4]:6.491023853224E-2)[&rate=5.831886552932663E-4]:3.44905951901E-2,58[&rate=5.831886552932663E-4]:3.803852872853E-1)[&rate=5.831886552932663E-4]:1.658552055231E-1,68[&rate=5.831886552932663E-4]:4.779344818793E-1)[&rate=5.831886552932663E-4]:4.537491909106E-1,(125[&rate=5.831886552932663E-4]:9.17451127335E-1,(((133[&rate=5.831886552932663E-4]:7.501337273421E-1,(137[&rate=5.831886552932663E-4]:7.865035446463E-1,134[&rate=5.831886552932663E-4]:7.152706679341E-1)[&rate=5.831886552932663E-4]:4.726073106785E-3)[&rate=5.831886552932663E-4]:7.20445266457E-1,(((29[&rate=5.831886552932663E-4]:5.414708733298E-1,(5[&rate=5.831886552932663E-4]:2.824912400501E-1,12[&rate=5.831886552932663E-4]:3.208474044335E-1)[&rate=5.831886552932663E-4]:1.137741538278E-1)[&rate=5.831886552932663E-4]:2.615135340669E-1,103[&rate=5.831886552932663E-4]:5.701076950679E-1)[&rate=5.831886552932663E-4]:1.485111966E0,52[&rate=5.831886552932663E-4]:3.90925926507E-1)[&rate=5.831886552932663E-4]:3.057702916353E-1)[&rate=5.831886552932663E-4]:1.033745857408E-1,(53[&rate=5.831886552932663E-4]:7.18064941833E-1,(((((79[&rate=5.831886552932663E-4]:9.636208208865E-2,71[&rate=5.831886552932663E-4]:6.896482181462E-2)[&rate=5.831886552932663E-4]:6.497976738495E-3,82[&rate=5.831886552932663E-4]:1.110792369092E-1)[&rate=5.831886552932663E-4]:9.572549175767E-2,(72[&rate=5.831886552932663E-4]:5.857717209475E-2,78[&rate=5.831886552932663E-4]:8.049498031407E-2)[&rate=5.831886552932663E-4]:1.180905702707E-1)[&rate=5.831886552932663E-4]:2.138051479631E-1,(77[&rate=5.831886552932663E-4]:4.393076438429E-1,(73[&rate=5.831886552932663E-4]:3.143483896996E-1,(80[&rate=5.831886552932663E-4]:1.164020643018E-1,81[&rate=5.831886552932663E-4]:1.164020643018E-1)[&rate=5.831886552932663E-4]:1.486312569047E-1)[&rate=5.831886552932663E-4]:1.30438706198E-1)[&rate=5.831886552932663E-4]:8.699493061154E-3)[&rate=5.831886552932663E-4]:1.427131516558E-1,(75[&rate=5.831886552932663E-4]:4.329408104205E-1,(70[&rate=5.831886552932663E-4]:3.122143840046E-1,(74[&rate=5.831886552932663E-4]:3.048029592216E-1,76[&rate=5.831886552932663E-4]:3.048029592216E-1)[&rate=5.831886552932663E-4]:4.57675891665E-2)[&rate=5.831886552932663E-4]:8.237026203243E-2)[&rate=5.831886552932663E-4]:1.63258930194E-1)[&rate=5.831886552932663E-4]:8.683282598306E-1)[&rate=5.831886552932663E-4]:7.380914073866E-2)[&rate=5.831886552932663E-4]:3.359595584245E-1)[&rate=5.831886552932663E-4]:1.808992121217E-1)[&rate=5.831886552932663E-4]:2.857342540049E-1,((((124[&rate=5.831886552932663E-4]:1.474285423291E-1,123[&rate=5.831886552932663E-4]:1.501607827662E-1)[&rate=5.831886552932663E-4]:5.411322558662E-2,122[&rate=5.831886552932663E-4]:2.042740083528E-1)[&rate=5.831886552932663E-4]:6.503865865479E-1,67[&rate=5.831886552932663E-4]:3.533880445601E-1)[&rate=5.831886552932663E-4]:1.411700805095E-1,((119[&rate=5.831886552932663E-4]:1.971165298945E0,((((138[&rate=5.831886552932663E-4]:2.38987040342E-1,136[&rate=5.831886552932663E-4]:1.074801910268E-1)[&rate=5.831886552932663E-4]:4.481424554641E-1,135[&rate=5.831886552932663E-4]:4.87129495806E-1)[&rate=5.831886552932663E-4]:7.307940563012E-1,120[&rate=5.831886552932663E-4]:1.469978346628E0)[&rate=5.831886552932663E-4]:1.423557047608E-1,126[&rate=5.831886552932663E-4]:9.225219397037E-1)[&rate=5.831886552932663E-4]:2.629408365975E-1)[&rate=5.831886552932663E-4]:2.771690037703E-1,66[&rate=5.831886552932663E-4]:2.154575903865E-1)[&rate=5.831886552932663E-4]:2.791005346831E-1)[&rate=5.831886552932663E-4]:1.751391639529E-1)[&rate=5.831886552932663E-4]:2.188995838525E-1,34[&rate=5.831886552932663E-4]:2.558317424494E-2)[&rate=5.831886552932663E-4]:5.095300172258E-2,33[&rate=5.831886552932663E-4]:6.009781980315E-2)[&rate=5.831886552932663E-4]:2.637400681794E-2)[&rate=5.831886552932663E-4]:1.381162860012E-1);
tree STATE_51030000 [&joint=-20982.182845489497,lnP=-20982.182845489497] = [&R] ((32[&rate=5.060153964365004E-4]:2.972797712087E-2,((((66[&rate=5.060153964365004E-4]:5.044737036601E-2,((119[&rate=5.060153964365004E-4]:2.010456109104E0,126[&rate=5.060153964365004E-4]:1.22475358646E0)[&rate=5.060153964365004E-4]:2.183491389084E-3,(120[&rate=5.060153964365004E-4]:1.512649569052E0,(135[&rate=5.060153964365004E-4]:9.540296866213E-1,(138[&rate=5.060153964365004E-4]:1.650742857636E-1,136[&rate=5.060153964365004E-4]:3.356743644836E-2)[&rate=5.060153964365004E-4]:9.889554008578E-1)[&rate=5.060153964365004E-4]:3.065650879104E-1)[&rate=5.060153964365004E-4]:4.040996204816E-1)[&rate=5.060153964365004E-4]:7.068448220211E-2)[&rate=5.060153964365004E-4]:3.008997286064E-1,(((123[&rate=5.060153964365004E-4]:4.218694777957E-2,124[&rate=5.060153964365004E-4]:3.945470734244E-2)[&rate=5.060153964365004E-4]:3.18211940087E-1,122[&rate=5.060153964365004E-4]:3.603988878666E-1)[&rate=5.060153964365004E-4]:3.735856882138E-1,67[&rate=5.060153964365004E-4]:2.327120257397E-1)[&rate=5.060153964365004E-4]:1.186350732328E-1)[&rate=5.060153964365004E-4]:5.235692800787E-1,(34[&rate=5.060153964365004E-4]:2.956803954497E-3,(((35[&rate=5.060153964365004E-4]:1.201233066698E-1,((36[&rate=5.060153964365004E-4]:2.270407379912E-2,121[&rate=5.060153964365004E-4]:2.102156128594E0)[&rate=5.060153964365004E-4]:4.915878126952E-2,127[&rate=5.060153964365004E-4]:2.592410800274E0)[&rate=5.060153964365004E-4]:9.483579406687E-2)[&rate=5.060153964365004E-4]:3.911583929425E-1,((45[&rate=5.060153964365004E-4]:7.479782648659E-1,((((41[&rate=5.060153964365004E-4]:3.046618838216E-1,(48[&rate=5.060153964365004E-4]:2.631166815626E-1,42[&rate=5.060153964365004E-4]:2.248653154424E-1)[&rate=5.060153964365004E-4]:8.526104925344E-2)[&rate=5.060153964365004E-4]:1.870302636922E-1,(46[&rate=5.060153964365004E-4]:4.97499239801E-1,43[&rate=5.060153964365004E-4]:4.97499239801E-1)[&rate=5.060153964365004E-4]:4.883771645571E-2)[&rate=5.060153964365004E-4]:7.029964828783E-2,((50[&rate=5.060153964365004E-4]:3.505276849764E-1,49[&rate=5.060153964365004E-4]:3.505276849764E-1)[&rate=5.060153964365004E-4]:2.599293275716E-2,51[&rate=5.060153964365004E-4]:3.819850986078E-1)[&rate=5.060153964365004E-4]:2.073291015653E-1)[&rate=5.060153964365004E-4]:1.058850177383E-1,(44[&rate=5.060153964365004E-4]:3.002140268083E-1,47[&rate=5.060153964365004E-4]:3.056785076826E-1)[&rate=5.060153964365004E-4]:4.168431146003E-1)[&rate=5.060153964365004E-4]:3.365336389435E-2)[&rate=5.060153964365004E-4]:4.460240723015E-1,(((62[&rate=5.060153964365004E-4]:5.87584104604E-1,(65[&rate=5.060153964365004E-4]:2.18290328655E-1,(60[&rate=5.060153964365004E-4]:1.512544396804E-1,64[&rate=5.060153964365004E-4]:3.019393711871E-1)[&rate=5.060153964365004E-4]:6.703588897465E-2)[&rate=5.060153964365004E-4]:1.775129540312E-1)[&rate=5.060153964365004E-4]:2.336091267398E-1,(61[&rate=5.060153964365004E-4]:5.433092883822E-2,63[&rate=5.060153964365004E-4]:1.323503842718E-2)[&rate=5.060153964365004E-4]:7.668623025056E-1)[&rate=5.060153964365004E-4]:8.282848054573E-1,((((129[&rate=5.060153964365004E-4]:2.585180104085E-1,(132[&rate=5.060153964365004E-4]:2.181778959718E-1,(130[&rate=5.060153964365004E-4]:2.006342422233E-1,131[&rate=5.060153964365004E-4]:2.033739682507E-1)[&rate=5.060153964365004E-4]:1.480392772111E-2)[&rate=5.060153964365004E-4]:4.307984046407E-2)[&rate=5.060153964365004E-4]:8.430631835899E-1,118[&rate=5.060153964365004E-4]:1.238567495368E0)[&rate=5.060153964365004E-4]:1.257230945179E-1,69[&rate=5.060153964365004E-4]:1.375249493996E0)[&rate=5.060153964365004E-4]:2.494787386552E-1,128[&rate=5.060153964365004E-4]:1.474043301144E0)[&rate=5.060153964365004E-4]:3.570870825955E-2)[&rate=5.060153964365004E-4]:4.576465400549E-1)[&rate=5.060153964365004E-4]:7.265027344125E-2)[&rate=5.060153964365004E-4]:2.666529192507E-1,(38[&rate=5.060153964365004E-4]:8.772485674485E-1,(((((96[&rate=5.060153964365004E-4]:4.47384352491E-1,99[&rate=5.060153964365004E-4]:4.829034781739E-1)[&rate=5.060153964365004E-4]:7.248488855687E-2,(98[&rate=5.060153964365004E-4]:3.378621172023E-1,97[&rate=5.060153964365004E-4]:1.384085652898E-1)[&rate=5.060153964365004E-4]:1.956683260313E-1)[&rate=5.060153964365004E-4]:2.060689369698E-2,(95[&rate=5.060153964365004E-4]:5.218751082315E-1,(100[&rate=5.060153964365004E-4]:2.804741586211E-1,94[&rate=5.060153964365004E-4]:2.804741586211E-1)[&rate=5.060153964365004E-4]:1.567014960583E-1)[&rate=5.060153964365004E-4]:4.319119044778E-2)[&rate=5.060153964365004E-4]:2.248689261927E-1,40[&rate=5.060153964365004E-4]:6.505909625769E-1)[&rate=5.060153964365004E-4]:1.837877395482E-2,((101[&rate=5.060153964365004E-4]:1.359190979463E0,((((102[&rate=5.060153964365004E-4]:3.999037315085E-2,(((11[&rate=5.060153964365004E-4]:5.571826725753E-1,140[&rate=5.060153964365004E-4]:5.380045903836E-1)[&rate=5.060153964365004E-4]:2.387655874989E-1,((25[&rate=5.060153964365004E-4]:5.456338368533E-1,20[&rate=5.060153964365004E-4]:5.264557546615E-1)[&rate=5.060153964365004E-4]:4.096341584794E-2,23[&rate=5.060153964365004E-4]:5.756383485915E-1)[&rate=5.060153964365004E-4]:3.052414183319E-1)[&rate=5.060153964365004E-4]:2.155576101398E-1,((1[&rate=5.060153964365004E-4]:7.41377028989E-3,(28[&rate=5.060153964365004E-4]:6.281422178092E-1,21[&rate=5.060153964365004E-4]:6.034846835628E-1)[&rate=5.060153964365004E-4]:1.655729223436E-1)[&rate=5.060153964365004E-4]:1.581630000535E-1,24[&rate=5.060153964365004E-4]:9.463986881516E-1)[&rate=5.060153964365004E-4]:1.609975930213E-1)[&rate=5.060153964365004E-4]:9.423792759431E-2)[&rate=5.060153964365004E-4]:2.75561448347E-1,(((((4[&rate=5.060153964365004E-4]:7.53743365678E-2,30[&rate=5.060153964365004E-4]:2.479770762938E-1)[&rate=5.060153964365004E-4]:4.31054565405E-1,112[&rate=5.060153964365004E-4]:5.639631485479E-1)[&rate=5.060153964365004E-4]:1.291838325926E-1,(117[&rate=5.060153964365004E-4]:6.690293108007E-1,(9[&rate=5.060153964365004E-4]:6.011176587172E-1,(17[&rate=5.060153964365004E-4]:1.882828081701E-1,14[&rate=5.060153964365004E-4]:1.499266437864E-1)[&rate=5.060153964365004E-4]:4.594101930129E-1)[&rate=5.060153964365004E-4]:5.69527479738E-2)[&rate=5.060153964365004E-4]:2.685739636745E-2)[&rate=5.060153964365004E-4]:2.14037184822E-1,((105[&rate=5.060153964365004E-4]:3.91957115575E-1,113[&rate=5.060153964365004E-4]:4.193543758488E-1)[&rate=5.060153964365004E-4]:2.530045070139E-1,110[&rate=5.060153964365004E-4]:6.66879430808E-1)[&rate=5.060153964365004E-4]:2.348252830998E-1)[&rate=5.060153964365004E-4]:4.081660348195E-1,(((148[&rate=5.060153964365004E-4]:2.055970189618E-1,143[&rate=5.060153964365004E-4]:2.028572929344E-1)[&rate=5.060153964365004E-4]:4.678592259224E-1,(((111[&rate=5.060153964365004E-4]:3.492396172452E-2,106[&rate=5.060153964365004E-4]:1.848560556015E-2)[&rate=5.060153964365004E-4]:1.296101197979E-1,139[&rate=5.060153964365004E-4]:3.398765472758E-1)[&rate=5.060153964365004E-4]:4.679176601444E-1,116[&rate=5.060153964365004E-4]:5.557394128997E-1)[&rate=5.060153964365004E-4]:7.936066760078E-2)[&rate=5.060153964365004E-4]:3.61657271829E-1,((13[&rate=5.060153964365004E-4]:5.560217547135E-1,19[&rate=5.060153964365004E-4]:5.943779190972E-1)[&rate=5.060153964365004E-4]:3.264666753459E-1,(115[&rate=5.060153964365004E-4]:7.295064981949E-1,(((108[&rate=5.060153964365004E-4]:4.406270243957E-1,107[&rate=5.060153964365004E-4]:4.433667504231E-1)[&rate=5.060153964365004E-4]:7.221754940226E-2,(114[&rate=5.060153964365004E-4]:4.119154108162E-2,104[&rate=5.060153964365004E-4]:1.014655136844E-1)[&rate=5.060153964365004E-4]:4.14118786141E-1)[&rate=5.060153964365004E-4]:1.00091853241E-1,109[&rate=5.060153964365004E-4]:6.348542352581E-1)[&rate=5.060153964365004E-4]:1.741043177313E-1)[&rate=5.060153964365004E-4]:7.079015104272E-2)[&rate=5.060153964365004E-4]:1.964607030919E-1)[&rate=5.060153964365004E-4]:2.364010676307E-1)[&rate=5.060153964365004E-4]:7.417422345541E-2)[&rate=5.060153964365004E-4]:6.226246041783E-2,((144[&rate=5.060153964365004E-4]:2.629147630153E-1,(141[&rate=5.060153964365004E-4]:7.528409789514E-2,145[&rate=5.060153964365004E-4]:7.802382392272E-2)[&rate=5.060153964365004E-4]:1.903703911475E-1)[&rate=5.060153964365004E-4]:3.654999252236E-1,142[&rate=5.060153964365004E-4]:6.338941402938E-1)[&rate=5.060153964365004E-4]:9.904954840877E-1)[&rate=5.060153964365004E-4]:1.879448400126E-1,(((18[&rate=5.060153964365004E-4]:6.79067658833E-1,(6[&rate=5.060153964365004E-4]:5.799341910163E-1,(10[&rate=5.060153964365004E-4]:4.510562464602E-1,15[&rate=5.060153964365004E-4]:4.894124108437E-1)[&rate=5.060153964365004E-4]:1.453163007204E-1)[&rate=5.060153964365004E-4]:3.611976918656E-2)[&rate=5.060153964365004E-4]:1.731545605564E-1,3[&rate=5.060153964365004E-4]:7.371537262388E-1)[&rate=5.060153964365004E-4]:2.697767606291E-1,((88[&rate=5.060153964365004E-4]:9.759176391814E-2,89[&rate=5.060153964365004E-4]:1.112903940552E-1)[&rate=5.060153964365004E-4]:4.62765651238E-1,(((90[&rate=5.060153964365004E-4]:7.362080361448E-2,91[&rate=5.060153964365004E-4]:7.362080361448E-2)[&rate=5.060153964365004E-4]:7.53047326503E-2,92[&rate=5.060153964365004E-4]:1.489255362648E-1)[&rate=5.060153964365004E-4]:1.813214156362E-2,((93[&rate=5.060153964365004E-4]:1.198612350029E-1,((84[&rate=5.060153964365004E-4]:9.292266241133E-2,(83[&rate=5.060153964365004E-4]:8.526968811022E-2,86[&rate=5.060153964365004E-4]:8.526968811022E-2)[&rate=5.060153964365004E-4]:7.652974301105E-3)[&rate=5.060153964365004E-4]:1.290363444011E-2,85[&rate=5.060153964365004E-4]:1.058262968514E-1)[&rate=5.060153964365004E-4]:3.363080144451E-4)[&rate=5.060153964365004E-4]:4.42186661954E-2,87[&rate=5.060153964365004E-4]:1.503812710613E-1)[&rate=5.060153964365004E-4]:2.977776630106E-3)[&rate=5.060153964365004E-4]:4.069983674648E-1)[&rate=5.060153964365004E-4]:9.862990991089E-1)[&rate=5.060153964365004E-4]:5.56088909033E-1)[&rate=5.060153964365004E-4]:7.989113095901E-1)[&rate=5.060153964365004E-4]:2.723496545285E-1,(146[&rate=5.060153964365004E-4]:7.623847083039E-1,(((39[&rate=5.060153964365004E-4]:3.134840140175E-1,147[&rate=5.060153964365004E-4]:3.708610631979E-1)[&rate=5.060153964365004E-4]:1.295612674393E-2,((((31[&rate=5.060153964365004E-4]:6.404148545808E-1,2[&rate=5.060153964365004E-4]:4.130175943067E-1)[&rate=5.060153964365004E-4]:6.564474101397E-2,(22[&rate=5.060153964365004E-4]:4.133608789754E-1,27[&rate=5.060153964365004E-4]:4.297992351398E-1)[&rate=5.060153964365004E-4]:2.379041960713E-1)[&rate=5.060153964365004E-4]:2.178357101388E-1,(7[&rate=5.060153964365004E-4]:1.051841796288E-1,8[&rate=5.060153964365004E-4]:1.051841796288E-1)[&rate=5.060153964365004E-4]:6.680261945978E-1)[&rate=5.060153964365004E-4]:2.688772064561E-1,26[&rate=5.060153964365004E-4]:1.148936895751E0)[&rate=5.060153964365004E-4]:1.317790691675E0)[&rate=5.060153964365004E-4]:2.174905504727E-1,16[&rate=5.060153964365004E-4]:2.629423617351E0)[&rate=5.060153964365004E-4]:9.823543783485E-2)[&rate=5.060153964365004E-4]:1.621034592916E-2)[&rate=5.060153964365004E-4]:1.059326153355E-2)[&rate=5.060153964365004E-4]:2.765848418459E-1)[&rate=5.060153964365004E-4]:5.0305149793E-1)[&rate=5.060153964365004E-4]:8.803588372156E-2)[&rate=5.060153964365004E-4]:8.945876466511E-3)[&rate=5.060153964365004E-4]:4.526169607664E-3,(125[&rate=5.060153964365004E-4]:1.096257219952E0,(((57[&rate=5.060153964365004E-4]:2.273227501319E-1,(((56[&rate=5.060153964365004E-4]:1.148965287349E-1,55[&rate=5.060153964365004E-4]:1.148965287349E-1)[&rate=5.060153964365004E-4]:3.827691797614E-2,58[&rate=5.060153964365004E-4]:1.804958510827E-1)[&rate=5.060153964365004E-4]:4.569105190638E-3,(59[&rate=5.060153964365004E-4]:1.622333849845E-1,(54[&rate=5.060153964365004E-4]:7.093367778452E-2,37[&rate=5.060153964365004E-4]:1.47436410025E-1)[&rate=5.060153964365004E-4]:5.304834107978E-2)[&rate=5.060153964365004E-4]:3.705888228721E-3)[&rate=5.060153964365004E-4]:5.865123648152E-2)[&rate=5.060153964365004E-4]:3.034590730507E-1,68[&rate=5.060153964365004E-4]:4.788692548765E-1)[&rate=5.060153964365004E-4]:4.388206779848E-1,((53[&rate=5.060153964365004E-4]:8.764951994595E-1,(((133[&rate=5.060153964365004E-4]:6.420712083202E-1,134[&rate=5.060153964365004E-4]:6.11934222019E-1)[&rate=5.060153964365004E-4]:1.265072175516E-3,137[&rate=5.060153964365004E-4]:6.844321709067E-1)[&rate=5.060153964365004E-4]:9.086190536507E-1,(((29[&rate=5.060153964365004E-4]:9.282032938374E-1,(5[&rate=5.060153964365004E-4]:1.986556546227E-1,12[&rate=5.060153964365004E-4]:2.370118190062E-1)[&rate=5.060153964365004E-4]:5.843421597627E-1)[&rate=5.060153964365004E-4]:1.03143411708E-1,103[&rate=5.060153964365004E-4]:7.984699932166E-1)[&rate=5.060153964365004E-4]:1.518070380232E0,52[&rate=5.060153964365004E-4]:6.52246638888E-1)[&rate=5.060153964365004E-4]:1.258259196015E-1)[&rate=5.060153964365004E-4]:1.066193622813E-1)[&rate=5.060153964365004E-4]:2.186994146813E-2,(((((72[&rate=5.060153964365004E-4]:1.75447633117E-1,78[&rate=5.060153964365004E-4]:1.973654413363E-1)[&rate=5.060153964365004E-4]:1.977752788486E-1,82[&rate=5.060153964365004E-4]:4.03359898267E-1)[&rate=5.060153964365004E-4]:4.831163247165E-2,79[&rate=5.060153964365004E-4]:4.434523526565E-1)[&rate=5.060153964365004E-4]:1.607160529973E-1,(((71[&rate=5.060153964365004E-4]:2.692625192038E-1,77[&rate=5.060153964365004E-4]:3.322762178339E-1)[&rate=5.060153964365004E-4]:1.910601086507E-2,73[&rate=5.060153964365004E-4]:3.568616807537E-1)[&rate=5.060153964365004E-4]:2.507056911806E-1,(80[&rate=5.060153964365004E-4]:2.48508548135E-2,81[&rate=5.060153964365004E-4]:2.48508548135E-2)[&rate=5.060153964365004E-4]:5.334014486276E-1)[&rate=5.060153964365004E-4]:3.769692413035E-2)[&rate=5.060153964365004E-4]:3.898358461477E-1,(75[&rate=5.060153964365004E-4]:4.110650110363E-1,((76[&rate=5.060153964365004E-4]:3.101859765724E-1,70[&rate=5.060153964365004E-4]:2.71829812189E-1)[&rate=5.060153964365004E-4]:5.080833412308E-2,74[&rate=5.060153964365004E-4]:3.609943106955E-1)[&rate=5.060153964365004E-4]:5.007070034079E-2)[&rate=5.060153964365004E-4]:6.24035131176E-1)[&rate=5.060153964365004E-4]:6.097280573273E-1)[&rate=5.060153964365004E-4]:3.963739722617E-1)[&rate=5.060153964365004E-4]:1.190062042417E-2)[&rate=5.060153964365004E-4]:4.975726331455E-1)[&rate=5.060153964365004E-4]:3.521693531129E-2)[&rate=5.060153964365004E-4]:4.120820865815E-2,33[&rate=5.060153964365004E-4]:7.641563783374E-2);
tree STATE_51120000 [&joint=-20977.181881803423,lnP=-20977.181881803423] = [&R] (33[&rate=5.925194033245057E-4]:8.230999833956E-2,(34[&rate=5.925194033245057E-4]:8.812289211379E-2,(32[&rate=5.925194033245057E-4]:4.609707198959E-2,((((121[&rate=5.925194033245057E-4]:2.268870468565E0,(127[&rate=5.925194033245057E-4]:2.683259697379E0,35[&rate=5.925194033245057E-4]:1.161364097075E-1)[&rate=5.925194033245057E-4]:2.670666159677E-2)[&rate=5.925194033245057E-4]:1.428957670798E-1,(36[&rate=5.925194033245057E-4]:2.731750602056E-1,((((65[&rate=5.925194033245057E-4]:2.736307664754E-1,(62[&rate=5.925194033245057E-4]:4.568347201756E-1,(60[&rate=5.925194033245057E-4]:1.480424832495E-1,64[&rate=5.925194033245057E-4]:2.987274147562E-1)[&rate=5.925194033245057E-4]:1.170114150084E-1)[&rate=5.925194033245057E-4]:8.576868217488E-3)[&rate=5.925194033245057E-4]:3.73909596414E-1,(61[&rate=5.925194033245057E-4]:1.289997127937E-1,63[&rate=5.925194033245057E-4]:8.790382238267E-2)[&rate=5.925194033245057E-4]:7.103214720134E-1)[&rate=5.925194033245057E-4]:7.545066335202E-1,(128[&rate=5.925194033245057E-4]:1.392239619954E0,(((((131[&rate=5.925194033245057E-4]:1.144802906785E-1,130[&rate=5.925194033245057E-4]:1.117405646511E-1)[&rate=5.925194033245057E-4]:8.239087428348E-2,132[&rate=5.925194033245057E-4]:1.968711649619E-1)[&rate=5.925194033245057E-4]:8.586402883081E-2,129[&rate=5.925194033245057E-4]:2.799954677654E-1)[&rate=5.925194033245057E-4]:1.17920440027E-1,118[&rate=5.925194033245057E-4]:5.349022091623E-1)[&rate=5.925194033245057E-4]:3.035911156898E-1,69[&rate=5.925194033245057E-4]:8.494522289618E-1)[&rate=5.925194033245057E-4]:6.934723224992E-1)[&rate=5.925194033245057E-4]:6.186217097593E-2)[&rate=5.925194033245057E-4]:2.446240533069E-1,(45[&rate=5.925194033245057E-4]:6.053682640132E-1,((((((48[&rate=5.925194033245057E-4]:1.791855169316E-1,42[&rate=5.925194033245057E-4]:1.409341508113E-1)[&rate=5.925194033245057E-4]:2.312928340841E-2,41[&rate=5.925194033245057E-4]:1.585989533455E-1)[&rate=5.925194033245057E-4]:1.60661898426E-1,(46[&rate=5.925194033245057E-4]:3.605836225473E-1,43[&rate=5.925194033245057E-4]:3.605836225473E-1)[&rate=5.925194033245057E-4]:1.332203796722E-2)[&rate=5.925194033245057E-4]:8.102178654504E-2,51[&rate=5.925194033245057E-4]:4.276050426881E-1)[&rate=5.925194033245057E-4]:9.963061030965E-2,(50[&rate=5.925194033245057E-4]:3.934635342604E-1,44[&rate=5.925194033245057E-4]:4.207859386319E-1)[&rate=5.925194033245057E-4]:1.283076378631E-1)[&rate=5.925194033245057E-4]:1.782306444268E-2,(49[&rate=5.925194033245057E-4]:2.92009001975E-1,47[&rate=5.925194033245057E-4]:3.247958872207E-1)[&rate=5.925194033245057E-4]:2.475852345912E-1)[&rate=5.925194033245057E-4]:4.11838635127E-2)[&rate=5.925194033245057E-4]:3.199613679324E-1)[&rate=5.925194033245057E-4]:5.664099679065E-2)[&rate=5.925194033245057E-4]:5.913912064424E-2)[&rate=5.925194033245057E-4]:2.52365971176E-1,(38[&rate=5.925194033245057E-4]:7.709998446874E-1,(40[&rate=5.925194033245057E-4]:5.291129256192E-1,(((101[&rate=5.925194033245057E-4]:7.936938995989E-1,((((144[&rate=5.925194033245057E-4]:1.878331699068E-1,(145[&rate=5.925194033245057E-4]:1.691766744054E-1,141[&rate=5.925194033245057E-4]:1.664369483778E-1)[&rate=5.925194033245057E-4]:2.413594755642E-2)[&rate=5.925194033245057E-4]:2.669615391507E-1,142[&rate=5.925194033245057E-4]:4.602741611125E-1)[&rate=5.925194033245057E-4]:9.33982092755E-1,(((102[&rate=5.925194033245057E-4]:2.066469474699E-2,((1[&rate=5.925194033245057E-4]:1.011807567226E-1,(28[&rate=5.925194033245057E-4]:6.315896710032E-1,21[&rate=5.925194033245057E-4]:6.069321367568E-1)[&rate=5.925194033245057E-4]:2.558924555823E-1)[&rate=5.925194033245057E-4]:1.32881436178E-1,24[&rate=5.925194033245057E-4]:1.014884110709E0)[&rate=5.925194033245057E-4]:1.674244196545E-1)[&rate=5.925194033245057E-4]:3.139565801749E-2,(((25[&rate=5.925194033245057E-4]:4.817171092244E-1,20[&rate=5.925194033245057E-4]:4.625390270326E-1)[&rate=5.925194033245057E-4]:2.20744702954E-1,23[&rate=5.925194033245057E-4]:6.915029080687E-1)[&rate=5.925194033245057E-4]:2.151580372375E-1,(140[&rate=5.925194033245057E-4]:5.719776712468E-1,11[&rate=5.925194033245057E-4]:5.911557534385E-1)[&rate=5.925194033245057E-4]:2.305736850185E-1)[&rate=5.925194033245057E-4]:2.96084338965E-1)[&rate=5.925194033245057E-4]:7.270099511007E-2,(((((117[&rate=5.925194033245057E-4]:1.77217878893E-1,112[&rate=5.925194033245057E-4]:1.744781528654E-1)[&rate=5.925194033245057E-4]:2.309483662793E-1,((113[&rate=5.925194033245057E-4]:3.067728497596E-1,9[&rate=5.925194033245057E-4]:2.985536716775E-1)[&rate=5.925194033245057E-4]:9.253765723893E-2,(4[&rate=5.925194033245057E-4]:9.200959748914E-2,30[&rate=5.925194033245057E-4]:2.646123372152E-1)[&rate=5.925194033245057E-4]:2.497666629342E-1)[&rate=5.925194033245057E-4]:6.116012146232E-3)[&rate=5.925194033245057E-4]:3.925029673222E-1,(110[&rate=5.925194033245057E-4]:5.378764388149E-1,105[&rate=5.925194033245057E-4]:5.159586305959E-1)[&rate=5.925194033245057E-4]:2.545735955974E-1)[&rate=5.925194033245057E-4]:1.085444789846E-1,(17[&rate=5.925194033245057E-4]:6.499662443006E-1,14[&rate=5.925194033245057E-4]:6.116100799169E-1)[&rate=5.925194033245057E-4]:2.948638855347E-1)[&rate=5.925194033245057E-4]:1.160052082448E-1,(((148[&rate=5.925194033245057E-4]:2.430257235887E-1,143[&rate=5.925194033245057E-4]:2.402859975613E-1)[&rate=5.925194033245057E-4]:4.201255531925E-1,(116[&rate=5.925194033245057E-4]:4.758275426789E-1,((106[&rate=5.925194033245057E-4]:1.068480818681E-1,111[&rate=5.925194033245057E-4]:1.232864380325E-1)[&rate=5.925194033245057E-4]:1.473293483721E-1,139[&rate=5.925194033245057E-4]:4.459582521579E-1)[&rate=5.925194033245057E-4]:2.819240850415E-1)[&rate=5.925194033245057E-4]:1.489675697185E-1)[&rate=5.925194033245057E-4]:2.391962893242E-1,((109[&rate=5.925194033245057E-4]:4.850119400461E-1,(108[&rate=5.925194033245057E-4]:3.530420089738E-1,((114[&rate=5.925194033245057E-4]:5.123873464843E-2,104[&rate=5.925194033245057E-4]:1.115127072512E-1)[&rate=5.925194033245057E-4]:1.063055756211E-1,107[&rate=5.925194033245057E-4]:2.178182828723E-1)[&rate=5.925194033245057E-4]:1.379634521289E-1)[&rate=5.925194033245057E-4]:1.100521228532E-1)[&rate=5.925194033245057E-4]:4.542808736175E-1,(115[&rate=5.925194033245057E-4]:8.14362769134E-1,(13[&rate=5.925194033245057E-4]:5.224381639384E-1,19[&rate=5.925194033245057E-4]:5.60794328322E-1)[&rate=5.925194033245057E-4]:3.741163860175E-1)[&rate=5.925194033245057E-4]:4.547798973519E-2)[&rate=5.925194033245057E-4]:4.150642852482E-3)[&rate=5.925194033245057E-4]:7.629599115299E-2)[&rate=5.925194033245057E-4]:1.762547769176E-1)[&rate=5.925194033245057E-4]:2.291956352706E-2)[&rate=5.925194033245057E-4]:2.282885948726E-1,(((((88[&rate=5.925194033245057E-4]:3.24062487511E-2,89[&rate=5.925194033245057E-4]:4.610487888812E-2)[&rate=5.925194033245057E-4]:1.861280613949E-1,87[&rate=5.925194033245057E-4]:2.18534310146E-1)[&rate=5.925194033245057E-4]:3.050601678462E-2,(((93[&rate=5.925194033245057E-4]:8.847249468926E-2,(84[&rate=5.925194033245057E-4]:5.536973008011E-2,83[&rate=5.925194033245057E-4]:5.536973008011E-2)[&rate=5.925194033245057E-4]:1.940413447213E-2)[&rate=5.925194033245057E-4]:4.524429131962E-2,(86[&rate=5.925194033245057E-4]:1.151488644345E-1,85[&rate=5.925194033245057E-4]:1.151488644345E-1)[&rate=5.925194033245057E-4]:4.869291437374E-3)[&rate=5.925194033245057E-4]:2.416391020011E-2,((90[&rate=5.925194033245057E-4]:5.573627449843E-2,91[&rate=5.925194033245057E-4]:5.573627449843E-2)[&rate=5.925194033245057E-4]:4.482502071394E-2,92[&rate=5.925194033245057E-4]:1.005612952124E-1)[&rate=5.925194033245057E-4]:5.731940099661E-2)[&rate=5.925194033245057E-4]:1.048582608586E-1)[&rate=5.925194033245057E-4]:7.818985809112E-1,3[&rate=5.925194033245057E-4]:4.912128804446E-1)[&rate=5.925194033245057E-4]:3.124164451611E-1,((10[&rate=5.925194033245057E-4]:5.297725527669E-1,15[&rate=5.925194033245057E-4]:5.681287171504E-1)[&rate=5.925194033245057E-4]:8.824793949482E-2,(18[&rate=5.925194033245057E-4]:6.599780880552E-1,6[&rate=5.925194033245057E-4]:5.96964389425E-1)[&rate=5.925194033245057E-4]:4.617746672318E-3)[&rate=5.925194033245057E-4]:2.541019840289E-1)[&rate=5.925194033245057E-4]:5.69600454641E-1)[&rate=5.925194033245057E-4]:4.232038453797E-1)[&rate=5.925194033245057E-4]:5.934746080108E-1,16[&rate=5.925194033245057E-4]:2.499497274733E0)[&rate=5.925194033245057E-4]:6.484000552227E-2,((146[&rate=5.925194033245057E-4]:5.557186489693E-1,(((((31[&rate=5.925194033245057E-4]:6.465058339622E-1,(2[&rate=5.925194033245057E-4]:3.999595952611E-1,(22[&rate=5.925194033245057E-4]:2.981077139802E-1,27[&rate=5.925194033245057E-4]:3.145460701446E-1)[&rate=5.925194033245057E-4]:2.744546210069E-1)[&rate=5.925194033245057E-4]:1.914897842703E-2)[&rate=5.925194033245057E-4]:3.395862335083E-1,(7[&rate=5.925194033245057E-4]:3.38522204484E-1,8[&rate=5.925194033245057E-4]:3.38522204484E-1)[&rate=5.925194033245057E-4]:4.968849314795E-1)[&rate=5.925194033245057E-4]:2.645954952666E-1,26[&rate=5.925194033245057E-4]:1.206851946299E0)[&rate=5.925194033245057E-4]:1.314061696723E0,97[&rate=5.925194033245057E-4]:3.095879449906E-1)[&rate=5.925194033245057E-4]:4.945181588607E-2,(98[&rate=5.925194033245057E-4]:5.044295904575E-1,((95[&rate=5.925194033245057E-4]:3.079444454683E-1,(100[&rate=5.925194033245057E-4]:1.590566649367E-1,94[&rate=5.925194033245057E-4]:1.590566649367E-1)[&rate=5.925194033245057E-4]:6.41883269796E-2)[&rate=5.925194033245057E-4]:2.008344957194E-1,(99[&rate=5.925194033245057E-4]:2.892691892212E-1,96[&rate=5.925194033245057E-4]:2.537500635383E-1)[&rate=5.925194033245057E-4]:2.30438713715E-1)[&rate=5.925194033245057E-4]:6.579611018521E-3)[&rate=5.925194033245057E-4]:5.406372233158E-2)[&rate=5.925194033245057E-4]:5.42205749157E-3)[&rate=5.925194033245057E-4]:3.097790839336E-2,(39[&rate=5.925194033245057E-4]:3.480101241966E-1,147[&rate=5.925194033245057E-4]:4.053871733769E-1)[&rate=5.925194033245057E-4]:1.184678539312E-1)[&rate=5.925194033245057E-4]:1.236637601044E-2)[&rate=5.925194033245057E-4]:5.026857148102E-2)[&rate=5.925194033245057E-4]:3.101929299973E-1)[&rate=5.925194033245057E-4]:3.694704113882E-1)[&rate=5.925194033245057E-4]:3.267742272184E-1,((((122[&rate=5.925194033245057E-4]:4.626971626775E-1,(124[&rate=5.925194033245057E-4]:7.011603608828E-2,123[&rate=5.925194033245057E-4]:7.28482765254E-2)[&rate=5.925194033245057E-4]:3.898488861521E-1)[&rate=5.925194033245057E-4]:2.010995231918E-1,67[&rate=5.925194033245057E-4]:1.625241355287E-1)[&rate=5.925194033245057E-4]:7.580322861676E-2,(66[&rate=5.925194033245057E-4]:1.833048160801E-1,(126[&rate=5.925194033245057E-4]:1.3299388976E0,(119[&rate=5.925194033245057E-4]:1.348893803859E0,((135[&rate=5.925194033245057E-4]:4.079074207071E-1,(138[&rate=5.925194033245057E-4]:2.807249845251E-1,136[&rate=5.925194033245057E-4]:1.492181352099E-1)[&rate=5.925194033245057E-4]:3.271824361821E-1)[&rate=5.925194033245057E-4]:4.856529787579E-1,120[&rate=5.925194033245057E-4]:1.145615193986E0)[&rate=5.925194033245057E-4]:1.073881989141E-1)[&rate=5.925194033245057E-4]:7.667476163847E-1)[&rate=5.925194033245057E-4]:1.005401081655E-1)[&rate=5.925194033245057E-4]:5.502254806541E-2)[&rate=5.925194033245057E-4]:3.379546843998E-1,((125[&rate=5.925194033245057E-4]:5.582839830305E-1,((((71[&rate=5.925194033245057E-4]:4.44877358256E-1,(((77[&rate=5.925194033245057E-4]:2.893057543893E-1,73[&rate=5.925194033245057E-4]:2.94785206444E-1)[&rate=5.925194033245057E-4]:6.879963203105E-2,(80[&rate=5.925194033245057E-4]:1.237931061946E-1,81[&rate=5.925194033245057E-4]:1.237931061946E-1)[&rate=5.925194033245057E-4]:1.904766637873E-1)[&rate=5.925194033245057E-4]:6.525892596347E-2,(82[&rate=5.925194033245057E-4]:3.596183872601E-1,((72[&rate=5.925194033245057E-4]:5.099703643297E-2,78[&rate=5.925194033245057E-4]:7.291484465229E-2)[&rate=5.925194033245057E-4]:1.07648008555E-1,79[&rate=5.925194033245057E-4]:1.805628532073E-1)[&rate=5.925194033245057E-4]:1.708363559708E-1)[&rate=5.925194033245057E-4]:3.634866484968E-2)[&rate=5.925194033245057E-4]:8.45267445023E-2)[&rate=5.925194033245057E-4]:3.603848219264E-1,(75[&rate=5.925194033245057E-4]:4.99503795806E-1,((76[&rate=5.925194033245057E-4]:4.617995332284E-1,74[&rate=5.925194033245057E-4]:4.617995332284E-1)[&rate=5.925194033245057E-4]:2.524932747162E-3,70[&rate=5.925194033245057E-4]:4.259683015921E-1)[&rate=5.925194033245057E-4]:3.517932983049E-2)[&rate=5.925194033245057E-4]:3.742515350611E-1)[&rate=5.925194033245057E-4]:4.837757437794E-1,(((134[&rate=5.925194033245057E-4]:5.596860155742E-1,133[&rate=5.925194033245057E-4]:5.898230018753E-1)[&rate=5.925194033245057E-4]:2.375456243563E-2,137[&rate=5.925194033245057E-4]:6.54673454722E-1)[&rate=5.925194033245057E-4]:7.327831139963E-1,(52[&rate=5.925194033245057E-4]:1.429574173402E-1,((29[&rate=5.925194033245057E-4]:6.755212802569E-1,(5[&rate=5.925194033245057E-4]:4.218661966457E-1,12[&rate=5.925194033245057E-4]:4.602223610292E-1)[&rate=5.925194033245057E-4]:1.084496041592E-1)[&rate=5.925194033245057E-4]:4.822311329477E-1,103[&rate=5.925194033245057E-4]:9.248757008759E-1)[&rate=5.925194033245057E-4]:8.823754510253E-1)[&rate=5.925194033245057E-4]:4.295204853102E-1)[&rate=5.925194033245057E-4]:4.678683469547E-2)[&rate=5.925194033245057E-4]:3.918957144247E-2,53[&rate=5.925194033245057E-4]:6.50257587477E-1)[&rate=5.925194033245057E-4]:1.184089092147E-1)[&rate=5.925194033245057E-4]:5.32544415704E-1,((57[&rate=5.925194033245057E-4]:3.174308688506E-1,((56[&rate=5.925194033245057E-4]:1.600887730128E-1,55[&rate=5.925194033245057E-4]:1.600887730128E-1)[&rate=5.925194033245057E-4]:1.555723371586E-2,((59[&rate=5.925194033245057E-4]:2.358395474947E-2,37[&rate=5.925194033245057E-4]:6.183532086969E-2)[&rate=5.925194033245057E-4]:1.548621645492E-1,(58[&rate=5.925194033245057E-4]:1.047727484522E-1,54[&rate=5.925194033245057E-4]:4.739569927186E-2)[&rate=5.925194033245057E-4]:9.279905390655E-2)[&rate=5.925194033245057E-4]:5.396608741654E-3)[&rate=5.925194033245057E-4]:1.308559003732E-1)[&rate=5.925194033245057E-4]:1.49594451936E-1,68[&rate=5.925194033245057E-4]:4.151127524805E-1)[&rate=5.925194033245057E-4]:5.090489795873E-1)[&rate=5.925194033245057E-4]:1.998409542498E-1)[&rate=5.925194033245057E-4]:2.885969882332E-1)[&rate=5.925194033245057E-4]:6.614954206027E-2)[&rate=5.925194033245057E-4]:2.010801190511E-2)[&rate=5.925194033245057E-4]:1.062546239014E-2);
tree STATE_51210000 [&joint=-20954.975173212013,lnP=-20954.975173212013] = [&R] ((((((67[&rate=5.691672568029534E-4]:3.212222627853E-1,(123[&rate=5.691672568029534E-4]:2.52860024899E-1,(124[&rate=5.691672568029534E-4]:2.296754896394E-1,122[&rate=5.691672568029534E-4]:2.324077300765E-1)[&rate=5.691672568029534E-4]:2.045229482252E-2)[&rate=5.691672568029534E-4]:5.696347882269E-1)[&rate=5.691672568029534E-4]:1.262650856667E-1,(66[&rate=5.691672568029534E-4]:6.486709346133E-2,120[&rate=5.691672568029534E-4]:2.001853394831E0)[&rate=5.691672568029534E-4]:3.826202549907E-1)[&rate=5.691672568029534E-4]:2.17386850491E-2,((126[&rate=5.691672568029534E-4]:9.46646288853E-1,119[&rate=5.691672568029534E-4]:1.732348811497E0)[&rate=5.691672568029534E-4]:1.171606216442E-2,((138[&rate=5.691672568029534E-4]:2.777163818917E-1,136[&rate=5.691672568029534E-4]:1.462095325765E-1)[&rate=5.691672568029534E-4]:6.188652776729E-1,135[&rate=5.691672568029534E-4]:6.965816595645E-1)[&rate=5.691672568029534E-4]:6.995380086173E-1)[&rate=5.691672568029534E-4]:7.580378721687E-1)[&rate=5.691672568029534E-4]:1.37559841354E-1,(((125[&rate=5.691672568029534E-4]:7.684714669569E-1,((((((82[&rate=5.691672568029534E-4]:3.048414542501E-1,(79[&rate=5.691672568029534E-4]:2.940072189558E-1,71[&rate=5.691672568029534E-4]:2.666099586818E-1)[&rate=5.691672568029534E-4]:2.615057212225E-3)[&rate=5.691672568029534E-4]:7.395149018351E-2,(78[&rate=5.691672568029534E-4]:3.104130194707E-1,72[&rate=5.691672568029534E-4]:2.884952112514E-1)[&rate=5.691672568029534E-4]:6.016074688086E-2)[&rate=5.691672568029534E-4]:5.692287804521E-2,((80[&rate=5.691672568029534E-4]:2.606300372671E-2,81[&rate=5.691672568029534E-4]:2.606300372671E-2)[&rate=5.691672568029534E-4]:3.472759411129E-1,(77[&rate=5.691672568029534E-4]:3.920890641606E-1,73[&rate=5.691672568029534E-4]:3.975685162154E-1)[&rate=5.691672568029534E-4]:2.508549711738E-2)[&rate=5.691672568029534E-4]:4.593852147482E-2)[&rate=5.691672568029534E-4]:1.479674740577E-1,(75[&rate=5.691672568029534E-4]:5.202589148301E-1,((76[&rate=5.691672568029534E-4]:3.559926741159E-1,70[&rate=5.691672568029534E-4]:3.176365097324E-1)[&rate=5.691672568029534E-4]:1.308921648782E-2,74[&rate=5.691672568029534E-4]:3.690818906037E-1)[&rate=5.691672568029534E-4]:1.511770242264E-1)[&rate=5.691672568029534E-4]:9.630109403508E-2)[&rate=5.691672568029534E-4]:7.605529189971E-1,(((29[&rate=5.691672568029534E-4]:7.109845329063E-1,(5[&rate=5.691672568029534E-4]:1.075361683095E-1,12[&rate=5.691672568029534E-4]:1.45892332693E-1)[&rate=5.691672568029534E-4]:4.582428851448E-1)[&rate=5.691672568029534E-4]:3.422367381145E-1,103[&rate=5.691672568029534E-4]:8.203445586921E-1)[&rate=5.691672568029534E-4]:1.462773455021E0,((133[&rate=5.691672568029534E-4]:6.596684002839E-1,(134[&rate=5.691672568029534E-4]:3.467052758065E-1,137[&rate=5.691672568029534E-4]:4.179381525187E-1)[&rate=5.691672568029534E-4]:2.828261381762E-1)[&rate=5.691672568029534E-4]:7.239414844158E-1,52[&rate=5.691672568029534E-4]:6.097271090429E-1)[&rate=5.691672568029534E-4]:9.097170109027E-3)[&rate=5.691672568029534E-4]:2.002231140971E-2)[&rate=5.691672568029534E-4]:1.586874012078E-2,53[&rate=5.691672568029534E-4]:6.46518609371E-1)[&rate=5.691672568029534E-4]:3.323353712472E-1)[&rate=5.691672568029534E-4]:2.545530849303E-1,((((58[&rate=5.691672568029534E-4]:3.099400871782E-1,(37[&rate=5.691672568029534E-4]:3.28907321632E-1,(56[&rate=5.691672568029534E-4]:2.453694182502E-1,55[&rate=5.691672568029534E-4]:2.453694182502E-1)[&rate=5.691672568029534E-4]:3.708981595007E-2)[&rate=5.691672568029534E-4]:1.584486063053E-4)[&rate=5.691672568029534E-4]:2.813785825409E-2,(54[&rate=5.691672568029534E-4]:2.467720971027E-1,57[&rate=5.691672568029534E-4]:2.877557036601E-1)[&rate=5.691672568029534E-4]:3.392879914925E-2)[&rate=5.691672568029534E-4]:3.415843260186E-2,59[&rate=5.691672568029534E-4]:3.531106949741E-1)[&rate=5.691672568029534E-4]:8.329242337546E-2,68[&rate=5.691672568029534E-4]:3.872227904806E-1)[&rate=5.691672568029534E-4]:4.691350947399E-1)[&rate=5.691672568029534E-4]:1.776028316467E-1,((127[&rate=5.691672568029534E-4]:2.896196335656E0,((((((69[&rate=5.691672568029534E-4]:6.400585286646E-1,118[&rate=5.691672568029534E-4]:6.290996245549E-1)[&rate=5.691672568029534E-4]:3.706526611129E-2,(129[&rate=5.691672568029534E-4]:2.695229361108E-1,(132[&rate=5.691672568029534E-4]:2.387405525957E-1,(130[&rate=5.691672568029534E-4]:1.961355259081E-1,131[&rate=5.691672568029534E-4]:1.988752519355E-1)[&rate=5.691672568029534E-4]:3.986530066023E-2)[&rate=5.691672568029534E-4]:3.352210954241E-2)[&rate=5.691672568029534E-4]:2.596556531856E-1)[&rate=5.691672568029534E-4]:8.045407153479E-1,(128[&rate=5.691672568029534E-4]:1.21268611432E0,(((65[&rate=5.691672568029534E-4]:1.374936123006E-1,62[&rate=5.691672568029534E-4]:3.292744342183E-1)[&rate=5.691672568029534E-4]:2.788175009625E-2,(60[&rate=5.691672568029534E-4]:1.038644038896E-1,64[&rate=5.691672568029534E-4]:2.545493353963E-1)[&rate=5.691672568029534E-4]:6.15109585072E-2)[&rate=5.691672568029534E-4]:1.654960732334E-1,(61[&rate=5.691672568029534E-4]:3.185612660358E-1,63[&rate=5.691672568029534E-4]:2.774653756247E-1)[&rate=5.691672568029534E-4]:2.040909915122E-1)[&rate=5.691672568029534E-4]:8.297598841697E-1)[&rate=5.691672568029534E-4]:1.182934642964E-1)[&rate=5.691672568029534E-4]:4.81385841388E-1,((((49[&rate=5.691672568029534E-4]:3.927770462629E-1,50[&rate=5.691672568029534E-4]:3.927770462629E-1)[&rate=5.691672568029534E-4]:1.038374750241E-1,(47[&rate=5.691672568029534E-4]:4.392411273765E-1,(51[&rate=5.691672568029534E-4]:4.002219885519E-1,44[&rate=5.691672568029534E-4]:4.220799120491E-1)[&rate=5.691672568029534E-4]:1.169673445314E-2)[&rate=5.691672568029534E-4]:9.016027915627E-2)[&rate=5.691672568029534E-4]:3.575431224676E-2,(((48[&rate=5.691672568029534E-4]:7.922237428856E-2,42[&rate=5.691672568029534E-4]:4.097100816834E-2)[&rate=5.691672568029534E-4]:2.738893151223E-1,41[&rate=5.691672568029534E-4]:3.093958424164E-1)[&rate=5.691672568029534E-4]:1.559764803402E-1,(46[&rate=5.691672568029534E-4]:4.483926055505E-1,43[&rate=5.691672568029534E-4]:4.483926055505E-1)[&rate=5.691672568029534E-4]:7.162452594902E-2)[&rate=5.691672568029534E-4]:4.513858728005E-2)[&rate=5.691672568029534E-4]:1.595943840774E-1,45[&rate=5.691672568029534E-4]:7.165533815456E-1)[&rate=5.691672568029534E-4]:3.224158261679E-1)[&rate=5.691672568029534E-4]:2.896961907202E-2,35[&rate=5.691672568029534E-4]:3.125679157891E-1)[&rate=5.691672568029534E-4]:1.288667347951E-2,(121[&rate=5.691672568029534E-4]:2.113463017548E0,36[&rate=5.691672568029534E-4]:3.401096275387E-2)[&rate=5.691672568029534E-4]:3.380189689805E-1)[&rate=5.691672568029534E-4]:3.618458715775E-3)[&rate=5.691672568029534E-4]:1.423468855306E-1,(38[&rate=5.691672568029534E-4]:9.316627223129E-1,(((((101[&rate=5.691672568029534E-4]:9.916843895628E-1,(((((((((4[&rate=5.691672568029534E-4]:3.220895666381E-1,30[&rate=5.691672568029534E-4]:4.946923063641E-1)[&rate=5.691672568029534E-4]:1.519873594763E-1,112[&rate=5.691672568029534E-4]:5.316111726896E-1)[&rate=5.691672568029534E-4]:6.686330897482E-2,((117[&rate=5.691672568029534E-4]:3.964784219E-1,9[&rate=5.691672568029534E-4]:3.855195177903E-1)[&rate=5.691672568029534E-4]:1.965840650163E-1,(17[&rate=5.691672568029534E-4]:5.23515850051E-1,14[&rate=5.691672568029534E-4]:4.851596856673E-1)[&rate=5.691672568029534E-4]:1.051630752213E-1)[&rate=5.691672568029534E-4]:8.151720775746E-3)[&rate=5.691672568029534E-4]:3.024572215677E-2,113[&rate=5.691672568029534E-4]:6.287202038212E-1)[&rate=5.691672568029534E-4]:1.028738552426E-1,(110[&rate=5.691672568029534E-4]:4.901385258828E-1,105[&rate=5.691672568029534E-4]:4.682207176637E-1)[&rate=5.691672568029534E-4]:2.359760811263E-1)[&rate=5.691672568029534E-4]:2.075078899547E-1,((((13[&rate=5.691672568029534E-4]:4.672233666399E-1,19[&rate=5.691672568029534E-4]:5.055795310236E-1)[&rate=5.691672568029534E-4]:2.345467370271E-1,115[&rate=5.691672568029534E-4]:6.195783228451E-1)[&rate=5.691672568029534E-4]:1.255233515442E-2,(((114[&rate=5.691672568029534E-4]:9.567148958081E-2,104[&rate=5.691672568029534E-4]:1.559454621836E-1)[&rate=5.691672568029534E-4]:1.79796715176E-1,108[&rate=5.691672568029534E-4]:3.330024513322E-1)[&rate=5.691672568029534E-4]:1.621740447854E-1,(107[&rate=5.691672568029534E-4]:4.621956542617E-1,109[&rate=5.691672568029534E-4]:4.813737364534E-1)[&rate=5.691672568029534E-4]:3.572056788329E-2)[&rate=5.691672568029534E-4]:1.944884084574E-1)[&rate=5.691672568029534E-4]:1.277573523365E-2,((148[&rate=5.691672568029534E-4]:4.149912462781E-1,143[&rate=5.691672568029534E-4]:4.122515202507E-1)[&rate=5.691672568029534E-4]:1.307726212587E-1,(116[&rate=5.691672568029534E-4]:4.362129746511E-1,(139[&rate=5.691672568029534E-4]:2.964030149291E-1,(106[&rate=5.691672568029534E-4]:3.52078249699E-2,111[&rate=5.691672568029534E-4]:5.164618113427E-2)[&rate=5.691672568029534E-4]:6.941436804147E-2)[&rate=5.691672568029534E-4]:3.918647542425E-1)[&rate=5.691672568029534E-4]:7.119472850203E-2)[&rate=5.691672568029534E-4]:1.374986900801E-1)[&rate=5.691672568029534E-4]:2.120037749634E-1)[&rate=5.691672568029534E-4]:1.594979343253E-1,(((145[&rate=5.691672568029534E-4]:3.179387408552E-2,141[&rate=5.691672568029534E-4]:2.905414805794E-2)[&rate=5.691672568029534E-4]:3.076769447717E-1,144[&rate=5.691672568029534E-4]:3.339913668022E-1)[&rate=5.691672568029534E-4]:2.373840579907E-1,142[&rate=5.691672568029534E-4]:5.768548768479E-1)[&rate=5.691672568029534E-4]:6.943477462221E-1)[&rate=5.691672568029534E-4]:2.418899812788E-1,((102[&rate=5.691672568029534E-4]:2.826743943735E-2,((11[&rate=5.691672568029534E-4]:6.160258522177E-1,140[&rate=5.691672568029534E-4]:5.968477700259E-1)[&rate=5.691672568029534E-4]:9.002121983286E-2,((25[&rate=5.691672568029534E-4]:5.147652066886E-1,20[&rate=5.691672568029534E-4]:4.955871244969E-1)[&rate=5.691672568029534E-4]:9.811029780438E-2,23[&rate=5.691672568029534E-4]:6.019166003833E-1)[&rate=5.691672568029534E-4]:1.890619785164E-1)[&rate=5.691672568029534E-4]:3.879737920443E-1)[&rate=5.691672568029534E-4]:1.481590500982E-1,(((28[&rate=5.691672568029534E-4]:6.968507951931E-1,21[&rate=5.691672568029534E-4]:6.721932609466E-1)[&rate=5.691672568029534E-4]:1.024773519659E-1,1[&rate=5.691672568029534E-4]:1.302677729608E-2)[&rate=5.691672568029534E-4]:1.421016328223E-1,24[&rate=5.691672568029534E-4]:9.359503279266E-1)[&rate=5.691672568029534E-4]:4.021199972254E-1)[&rate=5.691672568029534E-4]:9.009077234752E-2)[&rate=5.691672568029534E-4]:7.250299008111E-2,((3[&rate=5.691672568029534E-4]:6.314903966755E-1,((87[&rate=5.691672568029534E-4]:2.347509948058E-1,(88[&rate=5.691672568029534E-4]:1.064393415974E-1,89[&rate=5.691672568029534E-4]:1.201379717345E-1)[&rate=5.691672568029534E-4]:1.283116532083E-1)[&rate=5.691672568029534E-4]:8.830109048428E-2,(((90[&rate=5.691672568029534E-4]:9.223383011855E-2,91[&rate=5.691672568029534E-4]:9.223383011855E-2)[&rate=5.691672568029534E-4]:4.242648229628E-2,92[&rate=5.691672568029534E-4]:1.346603124148E-1)[&rate=5.691672568029534E-4]:1.161540374465E-1,((85[&rate=5.691672568029534E-4]:1.294865650532E-1,86[&rate=5.691672568029534E-4]:1.294865650532E-1)[&rate=5.691672568029534E-4]:5.593358130917E-2,(93[&rate=5.691672568029534E-4]:1.79947273425E-1,(84[&rate=5.691672568029534E-4]:1.364380821806E-1,83[&rate=5.691672568029534E-4]:1.364380821806E-1)[&rate=5.691672568029534E-4]:2.981056110739E-2)[&rate=5.691672568029534E-4]:1.917150307442E-2)[&rate=5.691672568029534E-4]:5.169557336199E-2)[&rate=5.691672568029534E-4]:8.593636556571E-2)[&rate=5.691672568029534E-4]:8.481643387826E-1)[&rate=5.691672568029534E-4]:4.987878496849E-2,((6[&rate=5.691672568029534E-4]:4.424463314796E-1,18[&rate=5.691672568029534E-4]:5.054600301097E-1)[&rate=5.691672568029534E-4]:2.047299502874E-2,(10[&rate=5.691672568029534E-4]:3.74880608958E-1,15[&rate=5.691672568029534E-4]:4.132367733414E-1)[&rate=5.691672568029534E-4]:1.044770737147E-1)[&rate=5.691672568029534E-4]:2.705046496562E-1)[&rate=5.691672568029534E-4]:6.549113442928E-1)[&rate=5.691672568029534E-4]:6.581435896536E-1)[&rate=5.691672568029534E-4]:3.42129361911E-1,147[&rate=5.691672568029534E-4]:4.180266416604E-1)[&rate=5.691672568029534E-4]:8.481166086646E-2,(146[&rate=5.691672568029534E-4]:4.976237269506E-1,97[&rate=5.691672568029534E-4]:3.063668963495E-1)[&rate=5.691672568029534E-4]:6.805610563084E-2)[&rate=5.691672568029534E-4]:3.679836849626E-2,(((98[&rate=5.691672568029534E-4]:5.087128109943E-1,40[&rate=5.691672568029534E-4]:3.80297510448E-1)[&rate=5.691672568029534E-4]:1.354350099698E-2,39[&rate=5.691672568029534E-4]:3.93841011445E-1)[&rate=5.691672568029534E-4]:7.063848384385E-3,((2[&rate=5.691672568029534E-4]:7.807785090635E-1,(((26[&rate=5.691672568029534E-4]:5.983526663734E-1,(7[&rate=5.691672568029534E-4]:2.947993870671E-1,8[&rate=5.691672568029534E-4]:2.947993870671E-1)[&rate=5.691672568029534E-4]:1.967039642377E-1)[&rate=5.691672568029534E-4]:5.760481660628E-3,(22[&rate=5.691672568029534E-4]:3.440818609906E-1,27[&rate=5.691672568029534E-4]:3.60520217155E-1)[&rate=5.691672568029534E-4]:2.490723829337E-1)[&rate=5.691672568029534E-4]:3.785727080097E-2,31[&rate=5.691672568029534E-4]:6.858060352734E-1)[&rate=5.691672568029534E-4]:3.223697340642E-1)[&rate=5.691672568029534E-4]:1.576444948498E0,16[&rate=5.691672568029534E-4]:2.485990580849E0)[&rate=5.691672568029534E-4]:4.072050974737E-4)[&rate=5.691672568029534E-4]:8.135476201348E-2)[&rate=5.691672568029534E-4]:4.309305878127E-1,((96[&rate=5.691672568029534E-4]:5.005531319957E-1,99[&rate=5.691672568029534E-4]:5.360722576786E-1)[&rate=5.691672568029534E-4]:3.528816996056E-1,(95[&rate=5.691672568029534E-4]:5.786063877039E-1,(100[&rate=5.691672568029534E-4]:2.500061631178E-1,94[&rate=5.691672568029534E-4]:2.500061631178E-1)[&rate=5.691672568029534E-4]:2.439007710341E-1)[&rate=5.691672568029534E-4]:2.994186078318E-1)[&rate=5.691672568029534E-4]:1.745094764148E-1)[&rate=5.691672568029534E-4]:8.67785235864E-2)[&rate=5.691672568029534E-4]:1.421226577176E-1)[&rate=5.691672568029534E-4]:1.482014557992E-2)[&rate=5.691672568029534E-4]:1.205457957602E-1)[&rate=5.691672568029534E-4]:2.700888842297E-1,34[&rate=5.691672568029534E-4]:1.386106045472E-2)[&rate=5.691672568029534E-4]:2.634593781433E-2,(32[&rate=5.691672568029534E-4]:3.11758552761E-4,33[&rate=5.691672568029534E-4]:5.791210607476E-3)[&rate=5.691672568029534E-4]:1.79774314972E-2);
tree STATE_51300000 [&joint=-20969.40965005272,lnP=-20969.40965005272] = [&R] (33[&rate=5.577777312896269E-4]:4.587680183045E-2,(((34[&rate=5.577777312896269E-4]:5.586575034817E-4,(((((67[&rate=5.577777312896269E-4]:4.559190929697E-1,((123[&rate=5.577777312896269E-4]:1.885327518455E-1,124[&rate=5.577777312896269E-4]:1.858005114084E-1)[&rate=5.577777312896269E-4]:1.566279790142E-1,122[&rate=5.577777312896269E-4]:3.451607308597E-1)[&rate=5.577777312896269E-4]:6.120309124507E-1)[&rate=5.577777312896269E-4]:5.585876619843E-2,((120[&rate=5.577777312896269E-4]:6.95683337812E-1,((138[&rate=5.577777312896269E-4]:3.897849641451E-1,136[&rate=5.577777312896269E-4]:2.582781148299E-1)[&rate=5.577777312896269E-4]:1.824239077204E-1,135[&rate=5.577777312896269E-4]:3.722088718654E-1)[&rate=5.577777312896269E-4]:7.141967142607E-2)[&rate=5.577777312896269E-4]:9.407534870519E-1,126[&rate=5.577777312896269E-4]:9.46624713179E-1)[&rate=5.577777312896269E-4]:8.123273356741E-1)[&rate=5.577777312896269E-4]:2.846135302107E-3,66[&rate=5.577777312896269E-4]:5.146239944703E-1)[&rate=5.577777312896269E-4]:5.482642764424E-3,119[&rate=5.577777312896269E-4]:2.552983349563E0)[&rate=5.577777312896269E-4]:2.459834700129E-1,((125[&rate=5.577777312896269E-4]:1.15457688029E0,(((52[&rate=5.577777312896269E-4]:5.712199317428E-1,((29[&rate=5.577777312896269E-4]:4.684775781974E-1,(5[&rate=5.577777312896269E-4]:2.528258833919E-1,12[&rate=5.577777312896269E-4]:2.911820477754E-1)[&rate=5.577777312896269E-4]:7.044621535354E-2)[&rate=5.577777312896269E-4]:3.506803852943E-1,103[&rate=5.577777312896269E-4]:5.862812511629E-1)[&rate=5.577777312896269E-4]:1.649232415141E0)[&rate=5.577777312896269E-4]:1.964588922846E-1,53[&rate=5.577777312896269E-4]:7.59482102716E-1)[&rate=5.577777312896269E-4]:1.270913757463E-1,(((((((72[&rate=5.577777312896269E-4]:6.701008675532E-2,78[&rate=5.577777312896269E-4]:8.892789497463E-2)[&rate=5.577777312896269E-4]:2.339495953854E-1,79[&rate=5.577777312896269E-4]:3.2287749036E-1)[&rate=5.577777312896269E-4]:5.832888619037E-2,82[&rate=5.577777312896269E-4]:3.894255546325E-1)[&rate=5.577777312896269E-4]:2.638463374669E-2,73[&rate=5.577777312896269E-4]:4.486869007079E-1)[&rate=5.577777312896269E-4]:1.468256274382E-2,((80[&rate=5.577777312896269E-4]:1.380550786686E-1,81[&rate=5.577777312896269E-4]:1.380550786686E-1)[&rate=5.577777312896269E-4]:2.530309350388E-1,(77[&rate=5.577777312896269E-4]:4.137054141626E-1,71[&rate=5.577777312896269E-4]:3.506917155325E-1)[&rate=5.577777312896269E-4]:2.121621598318E-2)[&rate=5.577777312896269E-4]:2.296838125121E-2)[&rate=5.577777312896269E-4]:2.264167806054E-1,(75[&rate=5.577777312896269E-4]:5.37225838691E-1,(74[&rate=5.577777312896269E-4]:3.831022370473E-1,(70[&rate=5.577777312896269E-4]:3.344658384384E-1,76[&rate=5.577777312896269E-4]:3.728220028219E-1)[&rate=5.577777312896269E-4]:1.028023422537E-2)[&rate=5.577777312896269E-4]:1.541236016437E-1)[&rate=5.577777312896269E-4]:1.525604053662E-1)[&rate=5.577777312896269E-4]:8.463178686608E-1,(137[&rate=5.577777312896269E-4]:9.541355545918E-1,(134[&rate=5.577777312896269E-4]:5.560194461432E-1,133[&rate=5.577777312896269E-4]:5.861564324444E-1)[&rate=5.577777312896269E-4]:3.268832317363E-1)[&rate=5.577777312896269E-4]:6.586808868933E-1)[&rate=5.577777312896269E-4]:9.693242435647E-2)[&rate=5.577777312896269E-4]:4.783859154886E-1)[&rate=5.577777312896269E-4]:1.717389554825E-1,((57[&rate=5.577777312896269E-4]:3.588946647118E-1,(((56[&rate=5.577777312896269E-4]:1.579070344651E-1,55[&rate=5.577777312896269E-4]:1.579070344651E-1)[&rate=5.577777312896269E-4]:6.16745060149E-2,(59[&rate=5.577777312896269E-4]:1.057754024511E-1,54[&rate=5.577777312896269E-4]:6.752403633092E-2)[&rate=5.577777312896269E-4]:1.220028593405E-1)[&rate=5.577777312896269E-4]:6.217797849453E-2,(58[&rate=5.577777312896269E-4]:2.904778985706E-1,37[&rate=5.577777312896269E-4]:3.096035816307E-1)[&rate=5.577777312896269E-4]:1.860402477565E-2)[&rate=5.577777312896269E-4]:6.620618398859E-2)[&rate=5.577777312896269E-4]:2.527017293885E-1,68[&rate=5.577777312896269E-4]:5.596838257943E-1)[&rate=5.577777312896269E-4]:5.999653433113E-1)[&rate=5.577777312896269E-4]:1.541615759144E-1)[&rate=5.577777312896269E-4]:9.748224888592E-2)[&rate=5.577777312896269E-4]:2.34707198214E-2,32[&rate=5.577777312896269E-4]:2.111569105795E-3)[&rate=5.577777312896269E-4]:1.75026049841E-2,(((((128[&rate=5.577777312896269E-4]:9.651688008649E-1,(((60[&rate=5.577777312896269E-4]:1.569197925706E-1,(62[&rate=5.577777312896269E-4]:3.340681518941E-1,64[&rate=5.577777312896269E-4]:2.929722614831E-1)[&rate=5.577777312896269E-4]:1.46324625942E-2)[&rate=5.577777312896269E-4]:7.412991368625E-2,65[&rate=5.577777312896269E-4]:2.310497062568E-1)[&rate=5.577777312896269E-4]:7.63847885908E-2,(61[&rate=5.577777312896269E-4]:3.340739678889E-1,63[&rate=5.577777312896269E-4]:2.929780774779E-1)[&rate=5.577777312896269E-4]:1.651413488765E-1)[&rate=5.577777312896269E-4]:6.056795114968E-1)[&rate=5.577777312896269E-4]:2.605436326813E-1,(118[&rate=5.577777312896269E-4]:5.165332737572E-1,(((132[&rate=5.577777312896269E-4]:1.097000065724E-1,129[&rate=5.577777312896269E-4]:1.06960280545E-1)[&rate=5.577777312896269E-4]:6.390434809938E-2,(130[&rate=5.577777312896269E-4]:3.725057832611E-2,131[&rate=5.577777312896269E-4]:3.999030435347E-2)[&rate=5.577777312896269E-4]:1.336140503183E-1)[&rate=5.577777312896269E-4]:1.199688695365E-1,69[&rate=5.577777312896269E-4]:4.387787036605E-1)[&rate=5.577777312896269E-4]:8.871347420636E-2)[&rate=5.577777312896269E-4]:8.489051871863E-1)[&rate=5.577777312896269E-4]:2.820731035174E-1,(45[&rate=5.577777312896269E-4]:6.019624245191E-1,(((((42[&rate=5.577777312896269E-4]:5.585906019729E-2,41[&rate=5.577777312896269E-4]:5.039457932304E-2)[&rate=5.577777312896269E-4]:5.68466311966E-2,48[&rate=5.577777312896269E-4]:1.509570575141E-1)[&rate=5.577777312896269E-4]:2.271504300932E-1,46[&rate=5.577777312896269E-4]:3.890364493558E-1)[&rate=5.577777312896269E-4]:2.778235233924E-2,43[&rate=5.577777312896269E-4]:4.16818801695E-1)[&rate=5.577777312896269E-4]:6.36829583934E-2,((50[&rate=5.577777312896269E-4]:3.401631361898E-1,49[&rate=5.577777312896269E-4]:3.401631361898E-1)[&rate=5.577777312896269E-4]:1.039462886043E-1,((44[&rate=5.577777312896269E-4]:6.085410161645E-2,47[&rate=5.577777312896269E-4]:6.63185824907E-2)[&rate=5.577777312896269E-4]:3.342818743308E-1,51[&rate=5.577777312896269E-4]:3.7327805245E-1)[&rate=5.577777312896269E-4]:7.629585321829E-2)[&rate=5.577777312896269E-4]:3.605450048634E-3)[&rate=5.577777312896269E-4]:1.29657385742E-1)[&rate=5.577777312896269E-4]:1.324269002532E-1)[&rate=5.577777312896269E-4]:6.778546043954E-2,((127[&rate=5.577777312896269E-4]:2.573354971176E0,121[&rate=5.577777312896269E-4]:2.132259080766E0)[&rate=5.577777312896269E-4]:1.652791908786E-2,(36[&rate=5.577777312896269E-4]:6.154554764814E-2,35[&rate=5.577777312896269E-4]:1.497020518239E-2)[&rate=5.577777312896269E-4]:7.789397410747E-3)[&rate=5.577777312896269E-4]:2.40442716223E-2)[&rate=5.577777312896269E-4]:6.963680285316E-1,(38[&rate=5.577777312896269E-4]:1.06617372304E0,(((((39[&rate=5.577777312896269E-4]:2.77562888334E-1,97[&rate=5.577777312896269E-4]:2.065246369678E-1)[&rate=5.577777312896269E-4]:3.126269122517E-1,147[&rate=5.577777312896269E-4]:6.47566849766E-1)[&rate=5.577777312896269E-4]:1.330228073672E-2,(2[&rate=5.577777312896269E-4]:9.433854050319E-1,(31[&rate=5.577777312896269E-4]:8.704464610858E-1,((26[&rate=5.577777312896269E-4]:6.87972630111E-1,(7[&rate=5.577777312896269E-4]:3.938494484049E-1,8[&rate=5.577777312896269E-4]:3.938494484049E-1)[&rate=5.577777312896269E-4]:1.872738666376E-1)[&rate=5.577777312896269E-4]:1.169169001671E-1,(22[&rate=5.577777312896269E-4]:3.401485734639E-1,27[&rate=5.577777312896269E-4]:3.565869296283E-1)[&rate=5.577777312896269E-4]:4.537820527045E-1)[&rate=5.577777312896269E-4]:2.172131436931E-2)[&rate=5.577777312896269E-4]:3.003362042201E-1)[&rate=5.577777312896269E-4]:1.61683247912E0)[&rate=5.577777312896269E-4]:5.227150509873E-3,40[&rate=5.577777312896269E-4]:6.087192318323E-1)[&rate=5.577777312896269E-4]:2.841571267808E-2,(((95[&rate=5.577777312896269E-4]:4.974971709983E-1,(100[&rate=5.577777312896269E-4]:3.6037642963E-1,94[&rate=5.577777312896269E-4]:3.6037642963E-1)[&rate=5.577777312896269E-4]:5.24212878162E-2)[&rate=5.577777312896269E-4]:2.003735333022E-1,((96[&rate=5.577777312896269E-4]:4.116114786194E-1,99[&rate=5.577777312896269E-4]:4.471306043022E-1)[&rate=5.577777312896269E-4]:1.585756573736E-1,98[&rate=5.577777312896269E-4]:5.838483381786E-1)[&rate=5.577777312896269E-4]:1.030934043731E-1)[&rate=5.577777312896269E-4]:5.454848290047E-2,(16[&rate=5.577777312896269E-4]:2.692437902773E0,((101[&rate=5.577777312896269E-4]:1.260571591205E0,(((142[&rate=5.577777312896269E-4]:4.614992866423E-1,((141[&rate=5.577777312896269E-4]:8.315221515196E-2,144[&rate=5.577777312896269E-4]:8.04124891246E-2)[&rate=5.577777312896269E-4]:4.074981092224E-3,145[&rate=5.577777312896269E-4]:8.996692227177E-2)[&rate=5.577777312896269E-4]:3.715323643706E-1)[&rate=5.577777312896269E-4]:1.164803769101E0,(((((17[&rate=5.577777312896269E-4]:4.475281815698E-1,14[&rate=5.577777312896269E-4]:4.091720171861E-1)[&rate=5.577777312896269E-4]:3.505598183838E-1,(110[&rate=5.577777312896269E-4]:5.766177973086E-1,105[&rate=5.577777312896269E-4]:5.546999890895E-1)[&rate=5.577777312896269E-4]:1.776345862066E-1)[&rate=5.577777312896269E-4]:8.674874251151E-2,(((117[&rate=5.577777312896269E-4]:4.274314855285E-1,(4[&rate=5.577777312896269E-4]:1.430436725438E-1,30[&rate=5.577777312896269E-4]:3.156464122698E-1)[&rate=5.577777312896269E-4]:2.24113840382E-1)[&rate=5.577777312896269E-4]:2.773821910672E-1,112[&rate=5.577777312896269E-4]:7.020739505682E-1)[&rate=5.577777312896269E-4]:4.723799675356E-2,(9[&rate=5.577777312896269E-4]:4.242023101812E-1,113[&rate=5.577777312896269E-4]:4.324214882632E-1)[&rate=5.577777312896269E-4]:3.168904590585E-1)[&rate=5.577777312896269E-4]:9.716863075968E-2)[&rate=5.577777312896269E-4]:3.499878814949E-1,((((111[&rate=5.577777312896269E-4]:2.836853489358E-1,139[&rate=5.577777312896269E-4]:4.590278146891E-1)[&rate=5.577777312896269E-4]:1.371820617047E-2,106[&rate=5.577777312896269E-4]:2.809651989419E-1)[&rate=5.577777312896269E-4]:4.329569608681E-1,((148[&rate=5.577777312896269E-4]:2.816686435046E-1,143[&rate=5.577777312896269E-4]:2.789289174772E-1)[&rate=5.577777312896269E-4]:3.911053365536E-1,116[&rate=5.577777312896269E-4]:6.344178156745E-1)[&rate=5.577777312896269E-4]:1.923037153271E-2)[&rate=5.577777312896269E-4]:3.351875112236E-1,((13[&rate=5.577777312896269E-4]:6.542110703653E-1,19[&rate=5.577777312896269E-4]:6.92567234749E-1)[&rate=5.577777312896269E-4]:1.303930633156E-1,((((114[&rate=5.577777312896269E-4]:2.198131072622E-1,104[&rate=5.577777312896269E-4]:2.800870798649E-1)[&rate=5.577777312896269E-4]:1.381296252344E-1,(108[&rate=5.577777312896269E-4]:1.190651693911E-1,107[&rate=5.577777312896269E-4]:1.218048954184E-1)[&rate=5.577777312896269E-4]:2.964118096808E-1)[&rate=5.577777312896269E-4]:1.635220144462E-1,109[&rate=5.577777312896269E-4]:6.009168017372E-1)[&rate=5.577777312896269E-4]:7.310747650586E-2,115[&rate=5.577777312896269E-4]:5.945722234486E-1)[&rate=5.577777312896269E-4]:1.078401294105E-1)[&rate=5.577777312896269E-4]:2.864233455717E-1)[&rate=5.577777312896269E-4]:1.254409803236E-1)[&rate=5.577777312896269E-4]:2.378778368233E-1,(((11[&rate=5.577777312896269E-4]:7.338901780208E-1,140[&rate=5.577777312896269E-4]:7.147120958291E-1)[&rate=5.577777312896269E-4]:3.392483902271E-2,((25[&rate=5.577777312896269E-4]:4.477437710739E-1,20[&rate=5.577777312896269E-4]:4.285656888821E-1)[&rate=5.577777312896269E-4]:3.534495043376E-1,23[&rate=5.577777312896269E-4]:7.902343713018E-1)[&rate=5.577777312896269E-4]:6.251215259097E-2)[&rate=5.577777312896269E-4]:6.266219650266E-1,((((28[&rate=5.577777312896269E-4]:6.87005106691E-1,21[&rate=5.577777312896269E-4]:6.623475724446E-1)[&rate=5.577777312896269E-4]:1.278806583182E-1,1[&rate=5.577777312896269E-4]:2.858439514633E-2)[&rate=5.577777312896269E-4]:1.546923183915E-1,24[&rate=5.577777312896269E-4]:9.640986313461E-1)[&rate=5.577777312896269E-4]:4.008417553326E-1,102[&rate=5.577777312896269E-4]:2.032965510623E-1)[&rate=5.577777312896269E-4]:1.253870063503E-1)[&rate=5.577777312896269E-4]:3.169013624736E-2)[&rate=5.577777312896269E-4]:1.935401961758E-2)[&rate=5.577777312896269E-4]:2.808786667103E-1,((6[&rate=5.577777312896269E-4]:8.242893452232E-1,(10[&rate=5.577777312896269E-4]:3.080045372993E-1,15[&rate=5.577777312896269E-4]:3.463607016828E-1)[&rate=5.577777312896269E-4]:5.327231640883E-1)[&rate=5.577777312896269E-4]:4.55290173991E-1,(((88[&rate=5.577777312896269E-4]:4.073931045549E-2,89[&rate=5.577777312896269E-4]:5.44379405925E-2)[&rate=5.577777312896269E-4]:2.683211319336E-1,((87[&rate=5.577777312896269E-4]:2.036176295613E-1,(((93[&rate=5.577777312896269E-4]:9.797036126975E-2,86[&rate=5.577777312896269E-4]:8.427173113273E-2)[&rate=5.577777312896269E-4]:2.277875400258E-2,84[&rate=5.577777312896269E-4]:1.070504851353E-1)[&rate=5.577777312896269E-4]:5.359440755717E-2,(83[&rate=5.577777312896269E-4]:1.414046793598E-1,85[&rate=5.577777312896269E-4]:1.414046793598E-1)[&rate=5.577777312896269E-4]:1.924021333269E-2)[&rate=5.577777312896269E-4]:4.297273686884E-2)[&rate=5.577777312896269E-4]:3.784947362255E-2,((90[&rate=5.577777312896269E-4]:3.711350291806E-2,91[&rate=5.577777312896269E-4]:3.711350291806E-2)[&rate=5.577777312896269E-4]:1.719080596048E-1,92[&rate=5.577777312896269E-4]:2.090215625229E-1)[&rate=5.577777312896269E-4]:4.614417079798E-2)[&rate=5.577777312896269E-4]:6.759333920525E-2)[&rate=5.577777312896269E-4]:1.298216699709E0,(3[&rate=5.577777312896269E-4]:3.451154465086E-1,18[&rate=5.577777312896269E-4]:4.601839396592E-1)[&rate=5.577777312896269E-4]:7.224356681921E-1)[&rate=5.577777312896269E-4]:1.599736099931E-1)[&rate=5.577777312896269E-4]:4.303419292667E-1)[&rate=5.577777312896269E-4]:6.054446632722E-1)[&rate=5.577777312896269E-4]:2.309722492958E-1,146[&rate=5.577777312896269E-4]:6.385982607421E-1)[&rate=5.577777312896269E-4]:8.856529514844E-2)[&rate=5.577777312896269E-4]:6.129948250244E-3)[&rate=5.577777312896269E-4]:2.406001960449E-2)[&rate=5.577777312896269E-4]:4.973447894586E-1)[&rate=5.577777312896269E-4]:2.793636262227E-1)[&rate=5.577777312896269E-4]:1.61373778192E-1)[&rate=5.577777312896269E-4]:2.078317568584E-2);
tree STATE_51390000 [&joint=-20964.251859520107,lnP=-20964.251859520107] = [&R] ((((((((35[&rate=5.814206754703369E-4]:4.142237020698E-2,(127[&rate=5.814206754703369E-4]:2.339564620232E0,121[&rate=5.814206754703369E-4]:1.898468729822E0)[&rate=5.814206754703369E-4]:2.689810376457E-1)[&rate=5.814206754703369E-4]:9.993313287051E-3,(36[&rate=5.814206754703369E-4]:4.505191014972E-2,(128[&rate=5.814206754703369E-4]:1.35892834256E0,(((69[&rate=5.814206754703369E-4]:6.98827987526E-1,118[&rate=5.814206754703369E-4]:6.878690834164E-1)[&rate=5.814206754703369E-4]:1.521447048894E-2,(129[&rate=5.814206754703369E-4]:3.0426170497E-1,((130[&rate=5.814206754703369E-4]:8.194018102091E-2,131[&rate=5.814206754703369E-4]:8.467990704827E-2)[&rate=5.814206754703369E-4]:8.265601386972E-3,132[&rate=5.814206754703369E-4]:9.294550843524E-2)[&rate=5.814206754703369E-4]:2.140559225621E-1)[&rate=5.814206754703369E-4]:2.618355475654E-1)[&rate=5.814206754703369E-4]:7.357825237817E-1,((65[&rate=5.814206754703369E-4]:2.593084805962E-1,(60[&rate=5.814206754703369E-4]:1.730949592066E-3,(62[&rate=5.814206754703369E-4]:1.77250361559E-1,64[&rate=5.814206754703369E-4]:1.36154471148E-1)[&rate=5.814206754703369E-4]:1.626140995079E-2)[&rate=5.814206754703369E-4]:2.575775310041E-1)[&rate=5.814206754703369E-4]:2.464737797713E-1,(61[&rate=5.814206754703369E-4]:1.093688187324E-1,63[&rate=5.814206754703369E-4]:6.82729283214E-2)[&rate=5.814206754703369E-4]:5.881942635528E-1)[&rate=5.814206754703369E-4]:7.413029954017E-1)[&rate=5.814206754703369E-4]:5.978829227017E-2)[&rate=5.814206754703369E-4]:1.683153484118E-1)[&rate=5.814206754703369E-4]:5.293911581007E-2)[&rate=5.814206754703369E-4]:1.881278370774E-1,(45[&rate=5.814206754703369E-4]:7.547575051622E-1,(((50[&rate=5.814206754703369E-4]:4.256462840743E-1,49[&rate=5.814206754703369E-4]:4.256462840743E-1)[&rate=5.814206754703369E-4]:9.458186153843E-2,(((41[&rate=5.814206754703369E-4]:2.066990352653E-1,48[&rate=5.814206754703369E-4]:2.504148822598E-1)[&rate=5.814206754703369E-4]:3.299764348524E-2,42[&rate=5.814206754703369E-4]:2.451611596248E-1)[&rate=5.814206754703369E-4]:1.489969287282E-1,(46[&rate=5.814206754703369E-4]:4.413373469325E-1,43[&rate=5.814206754703369E-4]:4.413373469325E-1)[&rate=5.814206754703369E-4]:2.001069289268E-3)[&rate=5.814206754703369E-4]:1.096766146367E-1)[&rate=5.814206754703369E-4]:4.940904675843E-5,(51[&rate=5.814206754703369E-4]:5.248216053629E-1,(47[&rate=5.814206754703369E-4]:2.093888494695E-2,44[&rate=5.814206754703369E-4]:1.54744040727E-2)[&rate=5.814206754703369E-4]:5.312051247874E-1)[&rate=5.814206754703369E-4]:9.204301708623E-4)[&rate=5.814206754703369E-4]:2.098897865683E-1)[&rate=5.814206754703369E-4]:2.401569264056E-1)[&rate=5.814206754703369E-4]:1.361642723854E-1,(((39[&rate=5.814206754703369E-4]:4.851785509358E-1,(16[&rate=5.814206754703369E-4]:2.550384325694E0,((((147[&rate=5.814206754703369E-4]:4.260184276243E-1,(101[&rate=5.814206754703369E-4]:1.200871841199E0,(((102[&rate=5.814206754703369E-4]:1.986022368749E-2,((24[&rate=5.814206754703369E-4]:9.19172433581E-1,(1[&rate=5.814206754703369E-4]:6.568232533759E-2,(21[&rate=5.814206754703369E-4]:6.465990760778E-1,28[&rate=5.814206754703369E-4]:6.712566103242E-1)[&rate=5.814206754703369E-4]:1.807270848763E-1)[&rate=5.814206754703369E-4]:7.266819043516E-2)[&rate=5.814206754703369E-4]:1.731239394754E-1,((((25[&rate=5.814206754703369E-4]:2.987862214595E-1,20[&rate=5.814206754703369E-4]:2.796081392678E-1)[&rate=5.814206754703369E-4]:2.726992531381E-1,23[&rate=5.814206754703369E-4]:5.605265704879E-1)[&rate=5.814206754703369E-4]:7.340272068679E-2,11[&rate=5.814206754703369E-4]:5.489977843255E-1)[&rate=5.814206754703369E-4]:2.27668342058E-2,140[&rate=5.814206754703369E-4]:5.525865363396E-1)[&rate=5.814206754703369E-4]:4.246413435662E-1)[&rate=5.814206754703369E-4]:8.920768624745E-2)[&rate=5.814206754703369E-4]:2.310941924566E-2,((142[&rate=5.814206754703369E-4]:7.745639520142E-1,((145[&rate=5.814206754703369E-4]:4.257662323721E-1,141[&rate=5.814206754703369E-4]:4.230265063445E-1)[&rate=5.814206754703369E-4]:3.07740995356E-2,144[&rate=5.814206754703369E-4]:4.510608798527E-1)[&rate=5.814206754703369E-4]:3.180236201065E-1)[&rate=5.814206754703369E-4]:4.70199462651E-1,(((110[&rate=5.814206754703369E-4]:7.015868185073E-1,105[&rate=5.814206754703369E-4]:6.796690102882E-1)[&rate=5.814206754703369E-4]:1.13212752728E-1,(((9[&rate=5.814206754703369E-4]:6.027219720297E-1,113[&rate=5.814206754703369E-4]:6.109411501118E-1)[&rate=5.814206754703369E-4]:8.597728007785E-2,((117[&rate=5.814206754703369E-4]:2.995101512642E-1,112[&rate=5.814206754703369E-4]:2.967704252366E-1)[&rate=5.814206754703369E-4]:3.129324427274E-1,(4[&rate=5.814206754703369E-4]:1.754862958554E-1,30[&rate=5.814206754703369E-4]:3.480890355814E-1)[&rate=5.814206754703369E-4]:3.766823255335E-1)[&rate=5.814206754703369E-4]:8.721556222561E-2)[&rate=5.814206754703369E-4]:9.381669317117E-2,(17[&rate=5.814206754703369E-4]:5.616741133506E-1,14[&rate=5.814206754703369E-4]:5.233179489669E-1)[&rate=5.814206754703369E-4]:2.674171743939E-1)[&rate=5.814206754703369E-4]:2.954389992918E-2)[&rate=5.814206754703369E-4]:1.464104630917E-1,((((139[&rate=5.814206754703369E-4]:4.540519200035E-1,(106[&rate=5.814206754703369E-4]:2.417094031242E-1,111[&rate=5.814206754703369E-4]:2.581477592885E-1)[&rate=5.814206754703369E-4]:2.056169496157E-2)[&rate=5.814206754703369E-4]:2.432315762156E-1,116[&rate=5.814206754703369E-4]:4.452287016986E-1)[&rate=5.814206754703369E-4]:8.728754001788E-2,(148[&rate=5.814206754703369E-4]:2.023928760871E-1,143[&rate=5.814206754703369E-4]:1.996531500597E-1)[&rate=5.814206754703369E-4]:3.684795300131E-1)[&rate=5.814206754703369E-4]:1.82348288947E-1,((((107[&rate=5.814206754703369E-4]:4.533619608079E-1,(108[&rate=5.814206754703369E-4]:4.473897587121E-1,(114[&rate=5.814206754703369E-4]:6.867247034454E-2,104[&rate=5.814206754703369E-4]:1.289464429473E-1)[&rate=5.814206754703369E-4]:3.211830417921E-1)[&rate=5.814206754703369E-4]:3.232476068448E-3)[&rate=5.814206754703369E-4]:1.047346138017E-2,109[&rate=5.814206754703369E-4]:4.830135043798E-1)[&rate=5.814206754703369E-4]:2.238006055968E-1,115[&rate=5.814206754703369E-4]:6.27362055182E-1)[&rate=5.814206754703369E-4]:1.707611130964E-2,(13[&rate=5.814206754703369E-4]:4.92888284052E-1,19[&rate=5.814206754703369E-4]:5.312444484357E-1)[&rate=5.814206754703369E-4]:2.337416632615E-1)[&rate=5.814206754703369E-4]:7.042636417175E-2)[&rate=5.814206754703369E-4]:1.696331748964E-1)[&rate=5.814206754703369E-4]:1.054711885572E-1)[&rate=5.814206754703369E-4]:4.478157073377E-2)[&rate=5.814206754703369E-4]:1.528641638338E-1,((3[&rate=5.814206754703369E-4]:5.224294426885E-1,(((84[&rate=5.814206754703369E-4]:1.610923320479E-1,(((93[&rate=5.814206754703369E-4]:9.176976985543E-2,85[&rate=5.814206754703369E-4]:7.807113971842E-2)[&rate=5.814206754703369E-4]:5.590902092348E-3,86[&rate=5.814206754703369E-4]:8.366204181076E-2)[&rate=5.814206754703369E-4]:7.268561796195E-2,83[&rate=5.814206754703369E-4]:1.563476597727E-1)[&rate=5.814206754703369E-4]:4.744672275159E-3)[&rate=5.814206754703369E-4]:6.349593123923E-2,(87[&rate=5.814206754703369E-4]:2.243240102311E-1,((90[&rate=5.814206754703369E-4]:1.010898732807E-1,91[&rate=5.814206754703369E-4]:1.010898732807E-1)[&rate=5.814206754703369E-4]:8.664664422941E-2,92[&rate=5.814206754703369E-4]:1.877365175101E-1)[&rate=5.814206754703369E-4]:5.028612285802E-2)[&rate=5.814206754703369E-4]:2.6425305596E-4)[&rate=5.814206754703369E-4]:1.697727201901E-1,(88[&rate=5.814206754703369E-4]:1.603577467396E-1,89[&rate=5.814206754703369E-4]:1.740563768766E-1)[&rate=5.814206754703369E-4]:2.340032367376E-1)[&rate=5.814206754703369E-4]:6.677944866084E-1)[&rate=5.814206754703369E-4]:2.700838540866E-1,((18[&rate=5.814206754703369E-4]:5.934793889569E-1,6[&rate=5.814206754703369E-4]:5.304656903268E-1)[&rate=5.814206754703369E-4]:7.827805632651E-2,(10[&rate=5.814206754703369E-4]:4.041731517436E-1,15[&rate=5.814206754703369E-4]:4.425293161271E-1)[&rate=5.814206754703369E-4]:2.210089510741E-1)[&rate=5.814206754703369E-4]:2.358243446422E-1)[&rate=5.814206754703369E-4]:4.005807839645E-1)[&rate=5.814206754703369E-4]:1.010517486487E0)[&rate=5.814206754703369E-4]:1.40933696239E-1)[&rate=5.814206754703369E-4]:7.499576324309E-2,146[&rate=5.814206754703369E-4]:5.638557209219E-1)[&rate=5.814206754703369E-4]:7.440597569288E-3,(2[&rate=5.814206754703369E-4]:9.996412514441E-1,(31[&rate=5.814206754703369E-4]:1.101312516087E0,((22[&rate=5.814206754703369E-4]:3.137096831346E-1,27[&rate=5.814206754703369E-4]:3.30148039299E-1)[&rate=5.814206754703369E-4]:5.449760664071E-1,((7[&rate=5.814206754703369E-4]:2.470297299057E-1,8[&rate=5.814206754703369E-4]:2.470297299057E-1)[&rate=5.814206754703369E-4]:2.396453301287E-1,26[&rate=5.814206754703369E-4]:5.935243751029E-1)[&rate=5.814206754703369E-4]:2.761202785485E-1)[&rate=5.814206754703369E-4]:1.878322459968E-1)[&rate=5.814206754703369E-4]:1.257259956316E-1)[&rate=5.814206754703369E-4]:1.408162290642E0)[&rate=5.814206754703369E-4]:4.859295553327E-3,40[&rate=5.814206754703369E-4]:4.559370348096E-1)[&rate=5.814206754703369E-4]:8.954364766794E-3)[&rate=5.814206754703369E-4]:2.028715135932E-2)[&rate=5.814206754703369E-4]:2.854625750214E-2,97[&rate=5.814206754703369E-4]:4.426865570717E-1)[&rate=5.814206754703369E-4]:2.090612944669E-1,(38[&rate=5.814206754703369E-4]:5.501205437883E-1,(((99[&rate=5.814206754703369E-4]:3.2976113822E-1,96[&rate=5.814206754703369E-4]:2.942420125372E-1)[&rate=5.814206754703369E-4]:2.043101130762E-1,98[&rate=5.814206754703369E-4]:5.12213327799E-1)[&rate=5.814206754703369E-4]:7.028830714292E-2,((100[&rate=5.814206754703369E-4]:2.20210738301E-1,94[&rate=5.814206754703369E-4]:2.20210738301E-1)[&rate=5.814206754703369E-4]:7.926013530629E-2,95[&rate=5.814206754703369E-4]:3.841703271594E-1)[&rate=5.814206754703369E-4]:2.092602695313E-1)[&rate=5.814206754703369E-4]:1.643402203218E-1)[&rate=5.814206754703369E-4]:1.043595481875E-1)[&rate=5.814206754703369E-4]:3.235931474966E-1)[&rate=5.814206754703369E-4]:4.231422018095E-1,(((((52[&rate=5.814206754703369E-4]:4.569069093852E-1,(((29[&rate=5.814206754703369E-4]:8.496274980018E-1,(5[&rate=5.814206754703369E-4]:3.298524787117E-1,12[&rate=5.814206754703369E-4]:3.682086430951E-1)[&rate=5.814206754703369E-4]:3.745695398381E-1)[&rate=5.814206754703369E-4]:5.737108927089E-2,103[&rate=5.814206754703369E-4]:6.741218749439E-1)[&rate=5.814206754703369E-4]:1.400217919659E0,(133[&rate=5.814206754703369E-4]:6.506974473515E-1,(134[&rate=5.814206754703369E-4]:4.171499537797E-1,137[&rate=5.814206754703369E-4]:4.883828304919E-1)[&rate=5.814206754703369E-4]:2.034105072706E-1)[&rate=5.814206754703369E-4]:5.332313883476E-1)[&rate=5.814206754703369E-4]:4.686084934293E-2)[&rate=5.814206754703369E-4]:3.841788814942E-2,53[&rate=5.814206754703369E-4]:4.871280762232E-1)[&rate=5.814206754703369E-4]:1.467905763887E-1,((((81[&rate=5.814206754703369E-4]:1.224470454354E-1,80[&rate=5.814206754703369E-4]:1.224470454354E-1)[&rate=5.814206754703369E-4]:3.503588451423E-1,(79[&rate=5.814206754703369E-4]:4.296405518849E-1,((78[&rate=5.814206754703369E-4]:9.623921134498E-2,72[&rate=5.814206754703369E-4]:7.432140312566E-2)[&rate=5.814206754703369E-4]:2.438324388511E-1,82[&rate=5.814206754703369E-4]:3.482908282782E-1)[&rate=5.814206754703369E-4]:8.956890168879E-2)[&rate=5.814206754703369E-4]:5.1384516775E-2)[&rate=5.814206754703369E-4]:1.619115677745E-1,((77[&rate=5.814206754703369E-4]:1.311315164414E-1,71[&rate=5.814206754703369E-4]:6.811781781126E-2)[&rate=5.814206754703369E-4]:2.880097865541E-1,73[&rate=5.814206754703369E-4]:4.246207550502E-1)[&rate=5.814206754703369E-4]:2.59411771795E-1)[&rate=5.814206754703369E-4]:6.221662749622E-2,((70[&rate=5.814206754703369E-4]:3.748871644766E-1,(74[&rate=5.814206754703369E-4]:4.041986006492E-1,76[&rate=5.814206754703369E-4]:4.041986006492E-1)[&rate=5.814206754703369E-4]:9.044728210908E-3)[&rate=5.814206754703369E-4]:1.646091555647E-1,75[&rate=5.814206754703369E-4]:5.778524844248E-1)[&rate=5.814206754703369E-4]:1.683966699166E-1)[&rate=5.814206754703369E-4]:6.341325568825E-1)[&rate=5.814206754703369E-4]:1.096888902044E-1,125[&rate=5.814206754703369E-4]:5.33225029155E-1)[&rate=5.814206754703369E-4]:5.973343248352E-1,(((((56[&rate=5.814206754703369E-4]:1.16558751657E-1,55[&rate=5.814206754703369E-4]:1.16558751657E-1)[&rate=5.814206754703369E-4]:1.538121325603E-1,(37[&rate=5.814206754703369E-4]:1.397607760437E-1,54[&rate=5.814206754703369E-4]:6.325804380326E-2)[&rate=5.814206754703369E-4]:1.770581956054E-1)[&rate=5.814206754703369E-4]:2.000845828068E-2,(57[&rate=5.814206754703369E-4]:1.219481455264E-1,58[&rate=5.814206754703369E-4]:1.383415881494E-1)[&rate=5.814206754703369E-4]:1.793601587203E-1)[&rate=5.814206754703369E-4]:3.606181619194E-2,59[&rate=5.814206754703369E-4]:3.346378800015E-1)[&rate=5.814206754703369E-4]:2.658371281462E-1,68[&rate=5.814206754703369E-4]:5.512946802788E-1)[&rate=5.814206754703369E-4]:4.125980070447E-1)[&rate=5.814206754703369E-4]:3.826779452151E-1)[&rate=5.814206754703369E-4]:5.806562392618E-2,((((119[&rate=5.814206754703369E-4]:1.60208905259E0,(((138[&rate=5.814206754703369E-4]:2.03780498239E-1,136[&rate=5.814206754703369E-4]:7.227364892376E-2)[&rate=5.814206754703369E-4]:4.737195367008E-1,135[&rate=5.814206754703369E-4]:4.775000349397E-1)[&rate=5.814206754703369E-4]:2.163154527633E-1,120[&rate=5.814206754703369E-4]:9.458702822235E-1)[&rate=5.814206754703369E-4]:5.603283594081E-1)[&rate=5.814206754703369E-4]:3.722926860225E-1,126[&rate=5.814206754703369E-4]:1.188679215969E0)[&rate=5.814206754703369E-4]:1.395499662919E-1,66[&rate=5.814206754703369E-4]:8.105499257608E-2)[&rate=5.814206754703369E-4]:2.119289949224E-1,(67[&rate=5.814206754703369E-4]:2.281834955105E-1,((124[&rate=5.814206754703369E-4]:1.07507572286E-2,123[&rate=5.814206754703369E-4]:1.348299766572E-2)[&rate=5.814206754703369E-4]:3.254947400263E-1,122[&rate=5.814206754703369E-4]:3.38977737692E-1)[&rate=5.814206754703369E-4]:3.904783081591E-1)[&rate=5.814206754703369E-4]:6.480049198798E-2)[&rate=5.814206754703369E-4]:5.639316311941E-1)[&rate=5.814206754703369E-4]:2.175253077774E-2,34[&rate=5.814206754703369E-4]:1.565445084022E-2)[&rate=5.814206754703369E-4]:7.018722500666E-2,(32[&rate=5.814206754703369E-4]:5.81108508449E-2,33[&rate=5.814206754703369E-4]:6.359030289962E-2)[&rate=5.814206754703369E-4]:5.813016782894E-3);
tree STATE_51480000 [&joint=-20969.928766925186,lnP=-20969.928766925186] = [&R] ((((((((((62[&rate=5.450540271069735E-4]:3.035302541504E-1,(65[&rate=5.450540271069735E-4]:9.09479350601E-2,(64[&rate=5.450540271069735E-4]:1.703993694819E-1,60[&rate=5.450540271069735E-4]:1.971443797517E-2)[&rate=5.450540271069735E-4]:7.123349708492E-2)[&rate=5.450540271069735E-4]:2.080149717258E-2)[&rate=5.450540271069735E-4]:2.326090399034E-1,(61[&rate=5.450540271069735E-4]:4.298637115993E-2,63[&rate=5.450540271069735E-4]:1.890480748886E-3)[&rate=5.450540271069735E-4]:4.931529228939E-1)[&rate=5.450540271069735E-4]:8.709326610741E-1,((69[&rate=5.450540271069735E-4]:8.611195693398E-1,(((132[&rate=5.450540271069735E-4]:1.13929490545E-1,129[&rate=5.450540271069735E-4]:1.111897645177E-1)[&rate=5.450540271069735E-4]:1.306430177358E-1,(130[&rate=5.450540271069735E-4]:1.005303854144E-1,131[&rate=5.450540271069735E-4]:1.032701114418E-1)[&rate=5.450540271069735E-4]:1.41302396839E-1)[&rate=5.450540271069735E-4]:4.649127227197E-1,118[&rate=5.450540271069735E-4]:8.437318063431E-1)[&rate=5.450540271069735E-4]:6.428858887109E-3)[&rate=5.450540271069735E-4]:5.329327596559E-1,128[&rate=5.450540271069735E-4]:1.243367397489E0)[&rate=5.450540271069735E-4]:2.397853024184E-2)[&rate=5.450540271069735E-4]:5.130560380214E-1,(45[&rate=5.450540271069735E-4]:8.5710431901E-1,((((50[&rate=5.450540271069735E-4]:5.524389130396E-1,49[&rate=5.450540271069735E-4]:5.524389130396E-1)[&rate=5.450540271069735E-4]:5.770249854516E-2,((43[&rate=5.450540271069735E-4]:4.894293888078E-1,46[&rate=5.450540271069735E-4]:4.894293888078E-1)[&rate=5.450540271069735E-4]:1.735985305518E-2,(41[&rate=5.450540271069735E-4]:4.341154432455E-1,(42[&rate=5.450540271069735E-4]:4.267740483777E-1,48[&rate=5.450540271069735E-4]:4.650254144979E-1)[&rate=5.450540271069735E-4]:1.280587574204E-2)[&rate=5.450540271069735E-4]:1.802898987455E-2)[&rate=5.450540271069735E-4]:1.361390549675E-1)[&rate=5.450540271069735E-4]:2.442421292483E-2,(47[&rate=5.450540271069735E-4]:3.737292902223E-1,44[&rate=5.450540271069735E-4]:3.682648093481E-1)[&rate=5.450540271069735E-4]:2.93623219533E-1)[&rate=5.450540271069735E-4]:9.059033270961E-2,51[&rate=5.450540271069735E-4]:7.306204380934E-1)[&rate=5.450540271069735E-4]:1.073581978565E-1)[&rate=5.450540271069735E-4]:1.499014344507E-1)[&rate=5.450540271069735E-4]:1.562408596395E-1,((36[&rate=5.450540271069735E-4]:6.339540022333E-2,35[&rate=5.450540271069735E-4]:1.682005775757E-2)[&rate=5.450540271069735E-4]:1.974767622923E-1,(121[&rate=5.450540271069735E-4]:2.095231376048E0,127[&rate=5.450540271069735E-4]:2.536327266459E0)[&rate=5.450540271069735E-4]:2.450928412623E-1)[&rate=5.450540271069735E-4]:1.93578882054E-1)[&rate=5.450540271069735E-4]:1.169370217772E-1,(38[&rate=5.450540271069735E-4]:9.158257708344E-1,(((101[&rate=5.450540271069735E-4]:4.658703200134E-1,((((((87[&rate=5.450540271069735E-4]:1.35787252739E-1,(((85[&rate=5.450540271069735E-4]:5.615196484389E-2,86[&rate=5.450540271069735E-4]:5.615196484389E-2)[&rate=5.450540271069735E-4]:2.749487391082E-2,83[&rate=5.450540271069735E-4]:8.364683875471E-2)[&rate=5.450540271069735E-4]:3.610757574328E-2,(84[&rate=5.450540271069735E-4]:3.455133376881E-2,93[&rate=5.450540271069735E-4]:4.824996390582E-2)[&rate=5.450540271069735E-4]:8.520308072918E-2)[&rate=5.450540271069735E-4]:1.603283824097E-2)[&rate=5.450540271069735E-4]:6.671796077355E-2,((90[&rate=5.450540271069735E-4]:4.004901468379E-2,91[&rate=5.450540271069735E-4]:4.004901468379E-2)[&rate=5.450540271069735E-4]:5.291390200264E-2,92[&rate=5.450540271069735E-4]:9.296291668644E-2)[&rate=5.450540271069735E-4]:1.232409269631E-1)[&rate=5.450540271069735E-4]:8.131843106429E-2,(88[&rate=5.450540271069735E-4]:7.310925185392E-2,89[&rate=5.450540271069735E-4]:8.680788199093E-2)[&rate=5.450540271069735E-4]:2.107143927229E-1)[&rate=5.450540271069735E-4]:5.974792198218E-1,3[&rate=5.450540271069735E-4]:3.415768370015E-1)[&rate=5.450540271069735E-4]:2.7703333652E-1,((6[&rate=5.450540271069735E-4]:4.455016650703E-1,(10[&rate=5.450540271069735E-4]:2.66530087719E-1,15[&rate=5.450540271069735E-4]:3.048862521025E-1)[&rate=5.450540271069735E-4]:1.954099335156E-1)[&rate=5.450540271069735E-4]:4.719640217957E-2,18[&rate=5.450540271069735E-4]:5.5571176588E-1)[&rate=5.450540271069735E-4]:1.779669007921E-1)[&rate=5.450540271069735E-4]:6.704817751293E-1,(((142[&rate=5.450540271069735E-4]:7.238707035239E-1,((141[&rate=5.450540271069735E-4]:1.181156232346E-1,145[&rate=5.450540271069735E-4]:1.208553492622E-1)[&rate=5.450540271069735E-4]:4.397281029309E-1,144[&rate=5.450540271069735E-4]:5.551040001382E-1)[&rate=5.450540271069735E-4]:1.632872513308E-1)[&rate=5.450540271069735E-4]:7.680443291464E-1,((24[&rate=5.450540271069735E-4]:1.057464908877E0,((21[&rate=5.450540271069735E-4]:5.61351501959E-1,28[&rate=5.450540271069735E-4]:5.860090362054E-1)[&rate=5.450540271069735E-4]:3.221992857854E-1,1[&rate=5.450540271069735E-4]:1.219069521278E-1)[&rate=5.450540271069735E-4]:1.547360389411E-1)[&rate=5.450540271069735E-4]:2.09358454641E-1,(102[&rate=5.450540271069735E-4]:3.65824629286E-2,((11[&rate=5.450540271069735E-4]:4.705795099134E-1,140[&rate=5.450540271069735E-4]:4.514014277217E-1)[&rate=5.450540271069735E-4]:3.503235321456E-1,((25[&rate=5.450540271069735E-4]:5.505477454337E-1,20[&rate=5.450540271069735E-4]:5.31369663242E-1)[&rate=5.450540271069735E-4]:1.957351986734E-1,23[&rate=5.450540271069735E-4]:7.353240399975E-1)[&rate=5.450540271069735E-4]:1.705105089107E-1)[&rate=5.450540271069735E-4]:2.814328455271E-1)[&rate=5.450540271069735E-4]:6.859706497319E-2)[&rate=5.450540271069735E-4]:1.401601623027E-1)[&rate=5.450540271069735E-4]:2.196407078692E-2,((((4[&rate=5.450540271069735E-4]:2.608916373719E-1,30[&rate=5.450540271069735E-4]:4.334943770979E-1)[&rate=5.450540271069735E-4]:3.466927556817E-1,(((17[&rate=5.450540271069735E-4]:3.619779934826E-1,14[&rate=5.450540271069735E-4]:3.236218290989E-1)[&rate=5.450540271069735E-4]:2.339258206117E-1,(113[&rate=5.450540271069735E-4]:4.9046582431E-1,(117[&rate=5.450540271069735E-4]:3.655289739401E-1,112[&rate=5.450540271069735E-4]:3.627892479125E-1)[&rate=5.450540271069735E-4]:1.276765763974E-1)[&rate=5.450540271069735E-4]:6.70818254006E-2)[&rate=5.450540271069735E-4]:5.272493806271E-2,9[&rate=5.450540271069735E-4]:6.020534096912E-1)[&rate=5.450540271069735E-4]:5.484605185554E-2)[&rate=5.450540271069735E-4]:1.733605569219E-1,(110[&rate=5.450540271069735E-4]:3.922309166872E-1,105[&rate=5.450540271069735E-4]:3.703131084681E-1)[&rate=5.450540271069735E-4]:4.407688278088E-1)[&rate=5.450540271069735E-4]:3.770404119283E-1,(((116[&rate=5.450540271069735E-4]:7.136962186034E-1,(148[&rate=5.450540271069735E-4]:3.614541128063E-1,143[&rate=5.450540271069735E-4]:3.58714386779E-1)[&rate=5.450540271069735E-4]:3.905982701808E-1)[&rate=5.450540271069735E-4]:9.946343673066E-2,(139[&rate=5.450540271069735E-4]:7.228215842487E-1,(111[&rate=5.450540271069735E-4]:2.084529213553E-1,106[&rate=5.450540271069735E-4]:1.920145651909E-1)[&rate=5.450540271069735E-4]:3.3902619714E-1)[&rate=5.450540271069735E-4]:3.423928656059E-1)[&rate=5.450540271069735E-4]:1.272207047637E-1,(((107[&rate=5.450540271069735E-4]:4.192364619377E-1,109[&rate=5.450540271069735E-4]:4.384145441294E-1)[&rate=5.450540271069735E-4]:5.119401100575E-3,((114[&rate=5.450540271069735E-4]:2.685266034583E-3,104[&rate=5.450540271069735E-4]:6.295923863735E-2)[&rate=5.450540271069735E-4]:1.974947440461E-1,108[&rate=5.450540271069735E-4]:2.577142566561E-1)[&rate=5.450540271069735E-4]:1.639018803548E-1)[&rate=5.450540271069735E-4]:2.362313656606E-1,(115[&rate=5.450540271069735E-4]:4.035219207696E-1,(13[&rate=5.450540271069735E-4]:3.72615511538E-1,19[&rate=5.450540271069735E-4]:4.109716759217E-1)[&rate=5.450540271069735E-4]:1.130981900535E-1)[&rate=5.450540271069735E-4]:1.967913353265E-1)[&rate=5.450540271069735E-4]:3.400671040018E-1)[&rate=5.450540271069735E-4]:1.929474675594E-1)[&rate=5.450540271069735E-4]:1.257567552519E-1)[&rate=5.450540271069735E-4]:2.452791368674E-2)[&rate=5.450540271069735E-4]:1.795180973902E-1)[&rate=5.450540271069735E-4]:1.191033958327E0,((((96[&rate=5.450540271069735E-4]:5.356993943676E-1,99[&rate=5.450540271069735E-4]:5.712185200505E-1)[&rate=5.450540271069735E-4]:1.314201722891E-1,40[&rate=5.450540271069735E-4]:5.523654682961E-1)[&rate=5.450540271069735E-4]:7.009187657604E-2,((100[&rate=5.450540271069735E-4]:8.350482508923E-2,94[&rate=5.450540271069735E-4]:8.350482508923E-2)[&rate=5.450540271069735E-4]:4.168869688757E-1,95[&rate=5.450540271069735E-4]:5.85091247517E-1)[&rate=5.450540271069735E-4]:1.767103596501E-1)[&rate=5.450540271069735E-4]:5.227915347738E-2,(97[&rate=5.450540271069735E-4]:3.732386721302E-1,98[&rate=5.450540271069735E-4]:5.726922240427E-1)[&rate=5.450540271069735E-4]:2.304595748531E-1)[&rate=5.450540271069735E-4]:9.003620997243E-3)[&rate=5.450540271069735E-4]:9.228575394946E-2,((147[&rate=5.450540271069735E-4]:7.125500492586E-1,((16[&rate=5.450540271069735E-4]:2.727443393963E0,39[&rate=5.450540271069735E-4]:6.419504678461E-1)[&rate=5.450540271069735E-4]:1.310505271309E-2,(((22[&rate=5.450540271069735E-4]:3.66880990568E-1,27[&rate=5.450540271069735E-4]:3.833193467324E-1)[&rate=5.450540271069735E-4]:2.533371697678E-1,(31[&rate=5.450540271069735E-4]:6.571589148939E-1,((7[&rate=5.450540271069735E-4]:6.250703616179E-2,8[&rate=5.450540271069735E-4]:6.250703616179E-2)[&rate=5.450540271069735E-4]:3.347680254739E-1,26[&rate=5.450540271069735E-4]:5.041243767042E-1)[&rate=5.450540271069735E-4]:1.091989217513E-1)[&rate=5.450540271069735E-4]:1.785376599E-2)[&rate=5.450540271069735E-4]:1.430133438516E-1,2[&rate=5.450540271069735E-4]:5.906287644615E-1)[&rate=5.450540271069735E-4]:2.021152558927E0)[&rate=5.450540271069735E-4]:1.174795190768E-4)[&rate=5.450540271069735E-4]:1.170500345987E-1,146[&rate=5.450540271069735E-4]:8.924416139119E-1)[&rate=5.450540271069735E-4]:3.802838619224E-3)[&rate=5.450540271069735E-4]:2.081059084672E-1)[&rate=5.450540271069735E-4]:2.113523995621E-1)[&rate=5.450540271069735E-4]:1.163309285252E-1,((((122[&rate=5.450540271069735E-4]:2.897917458557E-1,(123[&rate=5.450540271069735E-4]:2.618740098605E-1,124[&rate=5.450540271069735E-4]:2.591417694234E-1)[&rate=5.450540271069735E-4]:2.791773599516E-2)[&rate=5.450540271069735E-4]:4.041527314798E-1,67[&rate=5.450540271069735E-4]:1.926719269949E-1)[&rate=5.450540271069735E-4]:1.894931661529E-1,((((120[&rate=5.450540271069735E-4]:1.671963292227E0,119[&rate=5.450540271069735E-4]:1.767853703186E0)[&rate=5.450540271069735E-4]:3.860476206703E-1,126[&rate=5.450540271069735E-4]:1.368198801213E0)[&rate=5.450540271069735E-4]:2.04432803653E-1,((138[&rate=5.450540271069735E-4]:4.682058834356E-1,136[&rate=5.450540271069735E-4]:3.366990341204E-1)[&rate=5.450540271069735E-4]:1.095934836112E0,135[&rate=5.450540271069735E-4]:1.364140719547E0)[&rate=5.450540271069735E-4]:6.462482024826E-1)[&rate=5.450540271069735E-4]:1.200012798518E-2,66[&rate=5.450540271069735E-4]:3.374575431658E-1)[&rate=5.450540271069735E-4]:4.470754998194E-2)[&rate=5.450540271069735E-4]:2.360340007529E-1,((((((58[&rate=5.450540271069735E-4]:1.839901288882E-1,54[&rate=5.450540271069735E-4]:1.266130797079E-1)[&rate=5.450540271069735E-4]:1.697544990162E-1,(37[&rate=5.450540271069735E-4]:3.449162726837E-1,(56[&rate=5.450540271069735E-4]:2.695110517084E-1,55[&rate=5.450540271069735E-4]:2.695110517084E-1)[&rate=5.450540271069735E-4]:2.895713354345E-2)[&rate=5.450540271069735E-4]:2.795403828087E-2)[&rate=5.450540271069735E-4]:3.084554853877E-2,57[&rate=5.450540271069735E-4]:3.681967338203E-1)[&rate=5.450540271069735E-4]:2.788883188092E-2,59[&rate=5.450540271069735E-4]:3.93353325264E-1)[&rate=5.450540271069735E-4]:2.348430639463E-1,68[&rate=5.450540271069735E-4]:5.790160613414E-1)[&rate=5.450540271069735E-4]:4.086989540512E-1,((((53[&rate=5.450540271069735E-4]:5.63965475445E-1,(133[&rate=5.450540271069735E-4]:9.11271508729E-1,(137[&rate=5.450540271069735E-4]:3.092660436911E-1,134[&rate=5.450540271069735E-4]:2.380331669789E-1)[&rate=5.450540271069735E-4]:6.431013554489E-1)[&rate=5.450540271069735E-4]:4.347734636842E-1)[&rate=5.450540271069735E-4]:1.435431414278E-1,(52[&rate=5.450540271069735E-4]:1.592575388929E-1,((29[&rate=5.450540271069735E-4]:8.015041124036E-1,(5[&rate=5.450540271069735E-4]:2.715821779066E-1,12[&rate=5.450540271069735E-4]:3.099383422901E-1)[&rate=5.450540271069735E-4]:3.84716455045E-1)[&rate=5.450540271069735E-4]:3.086187897363E-1,103[&rate=5.450540271069735E-4]:8.772461898111E-1)[&rate=5.450540271069735E-4]:9.463050836427E-1)[&rate=5.450540271069735E-4]:5.564477992913E-1)[&rate=5.450540271069735E-4]:1.615671890613E-1,((((((79[&rate=5.450540271069735E-4]:1.832215302653E-1,82[&rate=5.450540271069735E-4]:1.914407083474E-1)[&rate=5.450540271069735E-4]:9.676803273533E-2,(72[&rate=5.450540271069735E-4]:3.676236676152E-2,78[&rate=5.450540271069735E-4]:5.868017498083E-2)[&rate=5.450540271069735E-4]:2.213093880198E-1)[&rate=5.450540271069735E-4]:1.464678739681E-1,(80[&rate=5.450540271069735E-4]:1.429778785762E-1,81[&rate=5.450540271069735E-4]:1.429778785762E-1)[&rate=5.450540271069735E-4]:2.752603803102E-1)[&rate=5.450540271069735E-4]:4.512354153699E-2,71[&rate=5.450540271069735E-4]:4.441837182317E-1)[&rate=5.450540271069735E-4]:1.560264917416E-3,(77[&rate=5.450540271069735E-4]:3.476196346766E-1,73[&rate=5.450540271069735E-4]:3.530990867313E-1)[&rate=5.450540271069735E-4]:1.611380471026E-1)[&rate=5.450540271069735E-4]:3.021382262878E-1,(75[&rate=5.450540271069735E-4]:6.083797543126E-1,(76[&rate=5.450540271069735E-4]:4.907540554086E-1,(74[&rate=5.450540271069735E-4]:4.274181548381E-1,70[&rate=5.450540271069735E-4]:3.890619904547E-1)[&rate=5.450540271069735E-4]:6.333590057048E-2)[&rate=5.450540271069735E-4]:1.17625698904E-1)[&rate=5.450540271069735E-4]:2.079956058092E-1)[&rate=5.450540271069735E-4]:7.991635044244E-1)[&rate=5.450540271069735E-4]:3.430438425292E-1,125[&rate=5.450540271069735E-4]:1.001737134802E0)[&rate=5.450540271069735E-4]:1.526445472572E-1)[&rate=5.450540271069735E-4]:1.782047162804E-1)[&rate=5.450540271069735E-4]:2.294455850553E-2)[&rate=5.450540271069735E-4]:2.346811936491E-1,34[&rate=5.450540271069735E-4]:1.281114742527E-2)[&rate=5.450540271069735E-4]:1.606651013162E-2,32[&rate=5.450540271069735E-4]:6.959849337805E-3)[&rate=5.450540271069735E-4]:2.572350544319E-2,33[&rate=5.450540271069735E-4]:3.816280683571E-2);
tree STATE_51570000 [&joint=-20966.27248984485,lnP=-20966.27248984485] = [&R] ((32[&rate=6.275444343416896E-4]:3.065333508904E-2,(34[&rate=6.275444343416896E-4]:1.180655339296E-3,(((127[&rate=6.275444343416896E-4]:2.764548270864E0,((((((50[&rate=6.275444343416896E-4]:4.707981967014E-1,49[&rate=6.275444343416896E-4]:4.707981967014E-1)[&rate=6.275444343416896E-4]:1.512017634199E-1,((((41[&rate=6.275444343416896E-4]:2.333368317179E-1,42[&rate=6.275444343416896E-4]:2.388013125921E-1)[&rate=6.275444343416896E-4]:7.521585816856E-2,48[&rate=6.275444343416896E-4]:3.522685368809E-1)[&rate=6.275444343416896E-4]:1.569091091177E-1,(46[&rate=6.275444343416896E-4]:4.533503462276E-1,43[&rate=6.275444343416896E-4]:4.533503462276E-1)[&rate=6.275444343416896E-4]:6.675626151949E-2)[&rate=6.275444343416896E-4]:9.704657430526E-2,((47[&rate=6.275444343416896E-4]:4.338448599291E-1,51[&rate=6.275444343416896E-4]:4.065224555576E-1)[&rate=6.275444343416896E-4]:7.840451225237E-3,44[&rate=6.275444343416896E-4]:4.362208302801E-1)[&rate=6.275444343416896E-4]:1.754678708981E-1)[&rate=6.275444343416896E-4]:3.763366331463E-2)[&rate=6.275444343416896E-4]:8.14188336073E-3,45[&rate=6.275444343416896E-4]:6.547320074164E-1)[&rate=6.275444343416896E-4]:1.842795189811E-1,((((118[&rate=6.275444343416896E-4]:6.321135927528E-1,69[&rate=6.275444343416896E-4]:6.430724968625E-1)[&rate=6.275444343416896E-4]:2.969098231758E-2,(131[&rate=6.275444343416896E-4]:2.157146793844E-1,((132[&rate=6.275444343416896E-4]:3.771601289094E-2,129[&rate=6.275444343416896E-4]:3.497628686358E-2)[&rate=6.275444343416896E-4]:1.058850825503E-1,130[&rate=6.275444343416896E-4]:1.408613694139E-1)[&rate=6.275444343416896E-4]:7.211358394309E-2)[&rate=6.275444343416896E-4]:3.118433203435E-1)[&rate=6.275444343416896E-4]:6.134033694456E-1,128[&rate=6.275444343416896E-4]:1.135481917119E0)[&rate=6.275444343416896E-4]:2.024714962315E-1,((65[&rate=6.275444343416896E-4]:2.659496875E-1,((60[&rate=6.275444343416896E-4]:5.648598161242E-2,62[&rate=6.275444343416896E-4]:2.482668035302E-1)[&rate=6.275444343416896E-4]:2.471009540175E-2,64[&rate=6.275444343416896E-4]:2.318810085209E-1)[&rate=6.275444343416896E-4]:1.847536104858E-1)[&rate=6.275444343416896E-4]:1.380447720887E-1,(61[&rate=6.275444343416896E-4]:1.273423769462E-1,63[&rate=6.275444343416896E-4]:8.624648653513E-2)[&rate=6.275444343416896E-4]:4.684329045603E-1)[&rate=6.275444343416896E-4]:8.819041592411E-1)[&rate=6.275444343416896E-4]:2.744543253386E-1)[&rate=6.275444343416896E-4]:8.887752834319E-3,35[&rate=6.275444343416896E-4]:9.252836823547E-2)[&rate=6.275444343416896E-4]:9.392265714992E-2,(121[&rate=6.275444343416896E-4]:2.192224094741E0,36[&rate=6.275444343416896E-4]:1.127720399463E-1)[&rate=6.275444343416896E-4]:1.202543279048E-1)[&rate=6.275444343416896E-4]:1.097395780736E-2)[&rate=6.275444343416896E-4]:3.237269556833E-1,((146[&rate=6.275444343416896E-4]:7.298129421937E-1,(((40[&rate=6.275444343416896E-4]:5.148144746399E-1,147[&rate=6.275444343416896E-4]:5.721915238202E-1)[&rate=6.275444343416896E-4]:2.945340566922E-2,(2[&rate=6.275444343416896E-4]:7.642026928645E-1,(((31[&rate=6.275444343416896E-4]:7.263070144324E-1,26[&rate=6.275444343416896E-4]:6.82471397994E-1)[&rate=6.275444343416896E-4]:2.675696462671E-2,(7[&rate=6.275444343416896E-4]:2.44476803662E-1,8[&rate=6.275444343416896E-4]:2.44476803662E-1)[&rate=6.275444343416896E-4]:3.579022438902E-1)[&rate=6.275444343416896E-4]:8.857492102369E-2,(22[&rate=6.275444343416896E-4]:5.413613263353E-1,27[&rate=6.275444343416896E-4]:5.577996824997E-1)[&rate=6.275444343416896E-4]:2.454830531994E-1)[&rate=6.275444343416896E-4]:1.499610530557E-1)[&rate=6.275444343416896E-4]:1.736790990274E0)[&rate=6.275444343416896E-4]:3.988474083063E-2,(39[&rate=6.275444343416896E-4]:5.690306091121E-1,((101[&rate=6.275444343416896E-4]:7.250418559398E-1,((((10[&rate=6.275444343416896E-4]:3.668430451766E-1,15[&rate=6.275444343416896E-4]:4.0519920956E-1)[&rate=6.275444343416896E-4]:1.717151959257E-1,(18[&rate=6.275444343416896E-4]:5.365795404512E-1,6[&rate=6.275444343416896E-4]:4.735658418211E-1)[&rate=6.275444343416896E-4]:4.855404311682E-2)[&rate=6.275444343416896E-4]:3.663135640055E-1,(((89[&rate=6.275444343416896E-4]:2.861474033713E-2,88[&rate=6.275444343416896E-4]:1.491611020012E-2)[&rate=6.275444343416896E-4]:8.491675260735E-1,((((90[&rate=6.275444343416896E-4]:7.59821209474E-3,91[&rate=6.275444343416896E-4]:7.59821209474E-3)[&rate=6.275444343416896E-4]:6.427338929234E-2,92[&rate=6.275444343416896E-4]:7.187160138709E-2)[&rate=6.275444343416896E-4]:6.656144471165E-2,87[&rate=6.275444343416896E-4]:1.247344159617E-1)[&rate=6.275444343416896E-4]:8.800534609133E-2,(((85[&rate=6.275444343416896E-4]:9.780722273135E-2,(93[&rate=6.275444343416896E-4]:1.039300903221E-1,86[&rate=6.275444343416896E-4]:9.023146018505E-2)[&rate=6.275444343416896E-4]:7.575762546296E-3)[&rate=6.275444343416896E-4]:6.869367916078E-3,83[&rate=6.275444343416896E-4]:1.046765906474E-1)[&rate=6.275444343416896E-4]:3.54168685713E-2,84[&rate=6.275444343416896E-4]:1.400934592187E-1)[&rate=6.275444343416896E-4]:7.264630283432E-2)[&rate=6.275444343416896E-4]:6.513438742206E-1)[&rate=6.275444343416896E-4]:4.170427503401E-1,3[&rate=6.275444343416896E-4]:7.414003592166E-1)[&rate=6.275444343416896E-4]:9.497829520637E-2)[&rate=6.275444343416896E-4]:6.391139986661E-1,(((102[&rate=6.275444343416896E-4]:1.555608777397E-1,((24[&rate=6.275444343416896E-4]:9.231434255591E-1,((21[&rate=6.275444343416896E-4]:6.99642800485E-1,28[&rate=6.275444343416896E-4]:7.243003347314E-1)[&rate=6.275444343416896E-4]:9.126294442637E-2,1[&rate=6.275444343416896E-4]:2.926190929483E-2)[&rate=6.275444343416896E-4]:1.13059598456E-1)[&rate=6.275444343416896E-4]:3.875691556787E-1,(((25[&rate=6.275444343416896E-4]:4.841016041007E-1,20[&rate=6.275444343416896E-4]:4.64923521909E-1)[&rate=6.275444343416896E-4]:1.009551245398E-1,23[&rate=6.275444343416896E-4]:5.740978245309E-1)[&rate=6.275444343416896E-4]:1.802021605667E-1,(140[&rate=6.275444343416896E-4]:3.465383256133E-1,11[&rate=6.275444343416896E-4]:3.65716407805E-1)[&rate=6.275444343416896E-4]:3.036520704434E-1)[&rate=6.275444343416896E-4]:5.454536920306E-1)[&rate=6.275444343416896E-4]:6.492132118266E-3)[&rate=6.275444343416896E-4]:4.831948672696E-2,(142[&rate=6.275444343416896E-4]:7.424301291347E-1,((141[&rate=6.275444343416896E-4]:9.662014575918E-2,144[&rate=6.275444343416896E-4]:9.388041973182E-2)[&rate=6.275444343416896E-4]:1.904699146354E-1,145[&rate=6.275444343416896E-4]:2.898297864222E-1)[&rate=6.275444343416896E-4]:4.526003427125E-1)[&rate=6.275444343416896E-4]:7.080255777978E-1)[&rate=6.275444343416896E-4]:6.824412879397E-2,((((9[&rate=6.275444343416896E-4]:5.140597749881E-1,(17[&rate=6.275444343416896E-4]:2.239468356669E-1,14[&rate=6.275444343416896E-4]:1.855906712832E-1)[&rate=6.275444343416896E-4]:3.36688281787E-1)[&rate=6.275444343416896E-4]:5.600779003016E-2,(117[&rate=6.275444343416896E-4]:5.547771210617E-1,((4[&rate=6.275444343416896E-4]:1.972109415967E-1,30[&rate=6.275444343416896E-4]:3.698136813227E-1)[&rate=6.275444343416896E-4]:1.19608933861E-1,112[&rate=6.275444343416896E-4]:3.743541220329E-1)[&rate=6.275444343416896E-4]:1.776832730012E-1)[&rate=6.275444343416896E-4]:2.624934806628E-2)[&rate=6.275444343416896E-4]:1.904303312824E-1,((105[&rate=6.275444343416896E-4]:3.306819375768E-1,110[&rate=6.275444343416896E-4]:3.525997457959E-1)[&rate=6.275444343416896E-4]:1.783844414106E-1,113[&rate=6.275444343416896E-4]:5.364636392612E-1)[&rate=6.275444343416896E-4]:2.322534351216E-1)[&rate=6.275444343416896E-4]:3.071659658928E-1,(((109[&rate=6.275444343416896E-4]:4.716720537389E-1,((107[&rate=6.275444343416896E-4]:2.512704177113E-1,(114[&rate=6.275444343416896E-4]:6.509438355873E-2,104[&rate=6.275444343416896E-4]:1.253683561615E-1)[&rate=6.275444343416896E-4]:1.259020615498E-1)[&rate=6.275444343416896E-4]:1.180306236015E-1,108[&rate=6.275444343416896E-4]:3.665613152854E-1)[&rate=6.275444343416896E-4]:8.319293023437E-2)[&rate=6.275444343416896E-4]:1.84349021479E-1,((13[&rate=6.275444343416896E-4]:3.469285533733E-1,19[&rate=6.275444343416896E-4]:3.85284717757E-1)[&rate=6.275444343416896E-4]:2.077743605868E-1,115[&rate=6.275444343416896E-4]:4.725111331382E-1)[&rate=6.275444343416896E-4]:1.040578872852E-1)[&rate=6.275444343416896E-4]:1.380287863424E-1,((148[&rate=6.275444343416896E-4]:1.183993097061E-1,143[&rate=6.275444343416896E-4]:1.156595836787E-1)[&rate=6.275444343416896E-4]:6.028778140828E-1,(116[&rate=6.275444343416896E-4]:3.870495128269E-1,(106[&rate=6.275444343416896E-4]:1.12613055079E-1,(139[&rate=6.275444343416896E-4]:1.858838149342E-1,111[&rate=6.275444343416896E-4]:1.054134918085E-2)[&rate=6.275444343416896E-4]:1.185100620625E-1)[&rate=6.275444343416896E-4]:3.347104303507E-1)[&rate=6.275444343416896E-4]:2.958714465783E-1)[&rate=6.275444343416896E-4]:3.167684736073E-2)[&rate=6.275444343416896E-4]:2.790934526878E-1)[&rate=6.275444343416896E-4]:2.702140557247E-1)[&rate=6.275444343416896E-4]:2.061078858558E-1)[&rate=6.275444343416896E-4]:2.522889288783E-1)[&rate=6.275444343416896E-4]:7.964372253662E-1,16[&rate=6.275444343416896E-4]:2.63380784843E0)[&rate=6.275444343416896E-4]:2.071568679984E-2)[&rate=6.275444343416896E-4]:1.51220120276E-2)[&rate=6.275444343416896E-4]:2.544174181906E-2)[&rate=6.275444343416896E-4]:1.288728195899E-1,(38[&rate=6.275444343416896E-4]:6.128003350353E-1,(((95[&rate=6.275444343416896E-4]:3.58706073417E-1,(94[&rate=6.275444343416896E-4]:8.983427400204E-2,100[&rate=6.275444343416896E-4]:8.983427400204E-2)[&rate=6.275444343416896E-4]:1.841723458629E-1)[&rate=6.275444343416896E-4]:3.052005440975E-1,(99[&rate=6.275444343416896E-4]:6.407616437472E-1,(98[&rate=6.275444343416896E-4]:5.643740523123E-1,97[&rate=6.275444343416896E-4]:3.649205003998E-1)[&rate=6.275444343416896E-4]:5.45296679377E-2)[&rate=6.275444343416896E-4]:3.407393551584E-2)[&rate=6.275444343416896E-4]:3.332000650165E-2,96[&rate=6.275444343416896E-4]:6.726364600818E-1)[&rate=6.275444343416896E-4]:1.232239842432E-1)[&rate=6.275444343416896E-4]:5.736083658434E-2)[&rate=6.275444343416896E-4]:4.533562137719E-1)[&rate=6.275444343416896E-4]:1.800031121339E-1,((((59[&rate=6.275444343416896E-4]:3.585210179302E-1,(54[&rate=6.275444343416896E-4]:2.596493731595E-1,(58[&rate=6.275444343416896E-4]:2.97004298196E-1,((56[&rate=6.275444343416896E-4]:1.244197988892E-1,55[&rate=6.275444343416896E-4]:1.244197988892E-1)[&rate=6.275444343416896E-4]:1.160830355351E-1,(57[&rate=6.275444343416896E-4]:2.038546178753E-1,37[&rate=6.275444343416896E-4]:2.393737435584E-1)[&rate=6.275444343416896E-4]:4.757717829779E-2)[&rate=6.275444343416896E-4]:2.917905939994E-2)[&rate=6.275444343416896E-4]:2.002212414383E-2)[&rate=6.275444343416896E-4]:6.06202786505E-2)[&rate=6.275444343416896E-4]:8.503752630841E-2,68[&rate=6.275444343416896E-4]:3.943782163697E-1)[&rate=6.275444343416896E-4]:4.331445883573E-1,((((((73[&rate=6.275444343416896E-4]:4.645071474615E-1,(80[&rate=6.275444343416896E-4]:1.008771795007E-1,81[&rate=6.275444343416896E-4]:1.008771795007E-1)[&rate=6.275444343416896E-4]:3.143148994677E-1)[&rate=6.275444343416896E-4]:6.657223134763E-2,(((79[&rate=6.275444343416896E-4]:2.091390099354E-1,(72[&rate=6.275444343416896E-4]:5.401028587306E-2,78[&rate=6.275444343416896E-4]:7.592809409238E-2)[&rate=6.275444343416896E-4]:1.33210915843E-1)[&rate=6.275444343416896E-4]:5.396558973062E-2,(82[&rate=6.275444343416896E-4]:2.527326802374E-1,71[&rate=6.275444343416896E-4]:2.171162418813E-1)[&rate=6.275444343416896E-4]:1.859109751068E-2)[&rate=6.275444343416896E-4]:1.764260567224E-1,77[&rate=6.275444343416896E-4]:4.751470947445E-1)[&rate=6.275444343416896E-4]:5.045283200989E-2)[&rate=6.275444343416896E-4]:2.118904546066E-1,(75[&rate=6.275444343416896E-4]:6.547890609681E-1,(70[&rate=6.275444343416896E-4]:5.125674416997E-1,(76[&rate=6.275444343416896E-4]:4.853965796951E-1,74[&rate=6.275444343416896E-4]:4.853965796951E-1)[&rate=6.275444343416896E-4]:6.552702638801E-2)[&rate=6.275444343416896E-4]:1.03865454885E-1)[&rate=6.275444343416896E-4]:8.818077244764E-2)[&rate=6.275444343416896E-4]:5.287158718545E-1,((133[&rate=6.275444343416896E-4]:4.709337416227E-1,(137[&rate=6.275444343416896E-4]:4.386643800453E-1,134[&rate=6.275444343416896E-4]:3.674315033331E-1)[&rate=6.275444343416896E-4]:7.336525198845E-2)[&rate=6.275444343416896E-4]:8.216280840555E-1,53[&rate=6.275444343416896E-4]:5.1048232871E-1)[&rate=6.275444343416896E-4]:1.474031794813E-2)[&rate=6.275444343416896E-4]:2.118135581444E-1,(52[&rate=6.275444343416896E-4]:6.566945715725E-1,((29[&rate=6.275444343416896E-4]:4.770010529428E-1,(5[&rate=6.275444343416896E-4]:9.003777154391E-2,12[&rate=6.275444343416896E-4]:1.283939359274E-1)[&rate=6.275444343416896E-4]:2.417578019469E-1)[&rate=6.275444343416896E-4]:1.941701137308E-1,103[&rate=6.275444343416896E-4]:4.382944543448E-1)[&rate=6.275444343416896E-4]:1.882693851789E0)[&rate=6.275444343416896E-4]:8.853835454142E-2)[&rate=6.275444343416896E-4]:2.042300336454E-1,125[&rate=6.275444343416896E-4]:7.308837247867E-1)[&rate=6.275444343416896E-4]:2.63305746607E-1)[&rate=6.275444343416896E-4]:4.177401635978E-1,(((122[&rate=6.275444343416896E-4]:4.143640917683E-1,(123[&rate=6.275444343416896E-4]:3.128475214262E-2,124[&rate=6.275444343416896E-4]:2.855251170549E-2)[&rate=6.275444343416896E-4]:3.830793396257E-1)[&rate=6.275444343416896E-4]:4.288458902443E-1,67[&rate=6.275444343416896E-4]:3.41937431672E-1)[&rate=6.275444343416896E-4]:1.07061855825E-1,(66[&rate=6.275444343416896E-4]:4.469278352379E-1,(((120[&rate=6.275444343416896E-4]:9.572087070803E-1,119[&rate=6.275444343416896E-4]:1.053099118039E0)[&rate=6.275444343416896E-4]:5.20828021247E-1,((138[&rate=6.275444343416896E-4]:3.226436632223E-1,136[&rate=6.275444343416896E-4]:1.911368139071E-1)[&rate=6.275444343416896E-4]:7.091204729995E-1,135[&rate=6.275444343416896E-4]:8.317641362218E-1)[&rate=6.275444343416896E-4]:3.94217797585E-1)[&rate=6.275444343416896E-4]:5.039583675937E-1,126[&rate=6.275444343416896E-4]:1.292182984236E0)[&rate=6.275444343416896E-4]:4.019190406868E-1)[&rate=6.275444343416896E-4]:2.071452259144E-3)[&rate=6.275444343416896E-4]:2.485430430554E-1)[&rate=6.275444343416896E-4]:3.612720457434E-3)[&rate=6.275444343416896E-4]:1.630393029595E-1)[&rate=6.275444343416896E-4]:5.139048796883E-2)[&rate=6.275444343416896E-4]:1.428952045818E-1,33[&rate=6.275444343416896E-4]:1.790279917255E-1);
tree STATE_51660000 [&joint=-20958.563850025774,lnP=-20958.563850025774] = [&R] (33[&rate=6.065757336106602E-4]:8.429805769899E-2,(((((66[&rate=6.065757336106602E-4]:1.685467979274E-1,(((119[&rate=6.065757336106602E-4]:1.822328645753E0,126[&rate=6.065757336106602E-4]:1.03662612311E0)[&rate=6.065757336106602E-4]:1.268156369746E-1,((138[&rate=6.065757336106602E-4]:2.698401764128E-1,136[&rate=6.065757336106602E-4]:1.383333270976E-1)[&rate=6.065757336106602E-4]:5.449344538702E-1,(120[&rate=6.065757336106602E-4]:7.943532436072E-1,135[&rate=6.065757336106602E-4]:5.422984490866E-1)[&rate=6.065757336106602E-4]:7.247618119632E-2)[&rate=6.065757336106602E-4]:9.864244469656E-1)[&rate=6.065757336106602E-4]:2.304451437021E-1,(((123[&rate=6.065757336106602E-4]:1.056065567361E-1,124[&rate=6.065757336106602E-4]:1.02874316299E-1)[&rate=6.065757336106602E-4]:1.739046462936E-1,122[&rate=6.065757336106602E-4]:2.795112030297E-1)[&rate=6.065757336106602E-4]:2.757088343353E-1,67[&rate=6.065757336106602E-4]:5.394748702431E-2)[&rate=6.065757336106602E-4]:9.276522707697E-2)[&rate=6.065757336106602E-4]:2.183408382615E-2)[&rate=6.065757336106602E-4]:7.259421420177E-1,32[&rate=6.065757336106602E-4]:9.55743309599E-3)[&rate=6.065757336106602E-4]:4.696987321592E-3,34[&rate=6.065757336106602E-4]:3.617222863667E-2)[&rate=6.065757336106602E-4]:1.842400606282E-4,(((((52[&rate=6.065757336106602E-4]:2.299171271709E-1,((29[&rate=6.065757336106602E-4]:3.907183565959E-1,(5[&rate=6.065757336106602E-4]:1.172680736635E-1,12[&rate=6.065757336106602E-4]:1.556242380469E-1)[&rate=6.065757336106602E-4]:1.282448034804E-1)[&rate=6.065757336106602E-4]:2.131400306362E-1,103[&rate=6.065757336106602E-4]:3.709816749033E-1)[&rate=6.065757336106602E-4]:1.523229186829E0)[&rate=6.065757336106602E-4]:4.858659627255E-1,((134[&rate=6.065757336106602E-4]:4.335124061685E-2,137[&rate=6.065757336106602E-4]:1.14584117329E-1)[&rate=6.065757336106602E-4]:2.102166509397E-1,133[&rate=6.065757336106602E-4]:2.837048778577E-1)[&rate=6.065757336106602E-4]:1.205960987696E0)[&rate=6.065757336106602E-4]:9.332809496081E-2,(53[&rate=6.065757336106602E-4]:7.613940369569E-1,((((76[&rate=6.065757336106602E-4]:3.640241429911E-1,70[&rate=6.065757336106602E-4]:3.256679786076E-1)[&rate=6.065757336106602E-4]:5.985730184684E-2,74[&rate=6.065757336106602E-4]:4.238814448379E-1)[&rate=6.065757336106602E-4]:1.747723075971E-1,75[&rate=6.065757336106602E-4]:5.986537524351E-1)[&rate=6.065757336106602E-4]:3.029476019218E-1,(77[&rate=6.065757336106602E-4]:6.076452545646E-1,(71[&rate=6.065757336106602E-4]:5.243461372963E-1,((((82[&rate=6.065757336106602E-4]:2.528854851794E-1,79[&rate=6.065757336106602E-4]:2.446663070973E-1)[&rate=6.065757336106602E-4]:1.126193004912E-2,(72[&rate=6.065757336106602E-4]:4.080238389797E-3,78[&rate=6.065757336106602E-4]:2.599804660911E-2)[&rate=6.065757336106602E-4]:2.299301905373E-1)[&rate=6.065757336106602E-4]:2.346209884394E-1,(80[&rate=6.065757336106602E-4]:3.198694087271E-2,81[&rate=6.065757336106602E-4]:3.198694087271E-2)[&rate=6.065757336106602E-4]:4.503431066308E-1)[&rate=6.065757336106602E-4]:2.833167954807E-3,73[&rate=6.065757336106602E-4]:5.344782839515E-1)[&rate=6.065757336106602E-4]:5.836100402969E-2)[&rate=6.065757336106602E-4]:2.028541863819E-2)[&rate=6.065757336106602E-4]:2.884766477375E-1)[&rate=6.065757336106602E-4]:6.062557412121E-1)[&rate=6.065757336106602E-4]:3.952042658902E-2)[&rate=6.065757336106602E-4]:6.0556411567E-2,125[&rate=6.065757336106602E-4]:6.510883614517E-1)[&rate=6.065757336106602E-4]:5.832029299529E-1,((59[&rate=6.065757336106602E-4]:4.846982589083E-1,((56[&rate=6.065757336106602E-4]:4.127127770982E-1,55[&rate=6.065757336106602E-4]:4.127127770982E-1)[&rate=6.065757336106602E-4]:2.12882707934E-2,(58[&rate=6.065757336106602E-4]:3.986911550906E-1,((37[&rate=6.065757336106602E-4]:9.59793843136E-2,57[&rate=6.065757336106602E-4]:6.04602586305E-2)[&rate=6.065757336106602E-4]:1.820043714312E-1,54[&rate=6.065757336106602E-4]:2.014810235043E-1)[&rate=6.065757336106602E-4]:1.398330824059E-1)[&rate=6.065757336106602E-4]:6.263229717276E-2)[&rate=6.065757336106602E-4]:4.250048970509E-2)[&rate=6.065757336106602E-4]:2.181768209728E-1,68[&rate=6.065757336106602E-4]:6.536947520122E-1)[&rate=6.065757336106602E-4]:4.139298727257E-1)[&rate=6.065757336106602E-4]:3.794661803618E-1)[&rate=6.065757336106602E-4]:2.715103528644E-2,((38[&rate=6.065757336106602E-4]:6.752515209013E-1,((((((((7[&rate=6.065757336106602E-4]:1.922625909889E-1,8[&rate=6.065757336106602E-4]:1.922625909889E-1)[&rate=6.065757336106602E-4]:1.878405187702E-1,26[&rate=6.065757336106602E-4]:4.869524248276E-1)[&rate=6.065757336106602E-4]:3.727231771165E-1,((22[&rate=6.065757336106602E-4]:3.614965038835E-1,27[&rate=6.065757336106602E-4]:3.779348600479E-1)[&rate=6.065757336106602E-4]:3.341446471423E-1,31[&rate=6.065757336106602E-4]:7.504356715739E-1)[&rate=6.065757336106602E-4]:1.530755468086E-1)[&rate=6.065757336106602E-4]:3.240400126844E-1,2[&rate=6.065757336106602E-4]:1.000153970793E0)[&rate=6.065757336106602E-4]:1.403924272074E0,(101[&rate=6.065757336106602E-4]:4.446279185163E-1,(((3[&rate=6.065757336106602E-4]:4.772265197824E-1,((89[&rate=6.065757336106602E-4]:1.171916451258E-1,88[&rate=6.065757336106602E-4]:1.034930149888E-1)[&rate=6.065757336106602E-4]:1.736993245535E-1,((87[&rate=6.065757336106602E-4]:1.398469919918E-1,(((85[&rate=6.065757336106602E-4]:8.27017662868E-2,86[&rate=6.065757336106602E-4]:8.27017662868E-2)[&rate=6.065757336106602E-4]:2.234399646892E-2,(84[&rate=6.065757336106602E-4]:3.067220937264E-2,93[&rate=6.065757336106602E-4]:4.437083950966E-2)[&rate=6.065757336106602E-4]:7.437355338307E-2)[&rate=6.065757336106602E-4]:6.569383628699E-3,83[&rate=6.065757336106602E-4]:1.116151463844E-1)[&rate=6.065757336106602E-4]:2.823184560735E-2)[&rate=6.065757336106602E-4]:4.956392674343E-2,((90[&rate=6.065757336106602E-4]:3.831868175717E-2,91[&rate=6.065757336106602E-4]:3.831868175717E-2)[&rate=6.065757336106602E-4]:1.119663345252E-1,92[&rate=6.065757336106602E-4]:1.502850162823E-1)[&rate=6.065757336106602E-4]:5.282453258988E-2)[&rate=6.065757336106602E-4]:8.778142080705E-2)[&rate=6.065757336106602E-4]:7.397602076373E-1)[&rate=6.065757336106602E-4]:4.817730516662E-2,((18[&rate=6.065757336106602E-4]:5.531399114727E-1,(10[&rate=6.065757336106602E-4]:3.760660970765E-1,15[&rate=6.065757336106602E-4]:4.1442226146E-1)[&rate=6.065757336106602E-4]:1.304984719304E-1)[&rate=6.065757336106602E-4]:2.776952121648E-2,6[&rate=6.065757336106602E-4]:5.17895734059E-1)[&rate=6.065757336106602E-4]:5.956288541048E-2)[&rate=6.065757336106602E-4]:7.001022630925E-1,(((((105[&rate=6.065757336106602E-4]:4.296574619842E-1,110[&rate=6.065757336106602E-4]:4.515752702033E-1)[&rate=6.065757336106602E-4]:1.606805275012E-1,(((112[&rate=6.065757336106602E-4]:3.173645942807E-1,(4[&rate=6.065757336106602E-4]:7.243368469693E-2,30[&rate=6.065757336106602E-4]:2.450364244229E-1)[&rate=6.065757336106602E-4]:1.873966630086E-1)[&rate=6.065757336106602E-4]:1.098296895926E-1,(17[&rate=6.065757336106602E-4]:3.631622486164E-1,14[&rate=6.065757336106602E-4]:3.248060842327E-1)[&rate=6.065757336106602E-4]:1.023881996405E-1)[&rate=6.065757336106602E-4]:1.03500368737E-1,(117[&rate=6.065757336106602E-4]:4.897675619799E-1,(113[&rate=6.065757336106602E-4]:4.735885841787E-1,9[&rate=6.065757336106602E-4]:4.653694060967E-1)[&rate=6.065757336106602E-4]:1.343925177356E-2)[&rate=6.065757336106602E-4]:4.3666816658E-2)[&rate=6.065757336106602E-4]:8.704059714889E-2)[&rate=6.065757336106602E-4]:2.610474781889E-1,(((((106[&rate=6.065757336106602E-4]:7.950593452363E-2,111[&rate=6.065757336106602E-4]:9.5944290688E-2)[&rate=6.065757336106602E-4]:2.271845166927E-1,139[&rate=6.065757336106602E-4]:4.98471273134E-1)[&rate=6.065757336106602E-4]:1.993583222413E-1,116[&rate=6.065757336106602E-4]:4.457748008548E-1)[&rate=6.065757336106602E-4]:1.90023990292E-1,(148[&rate=6.065757336106602E-4]:3.286366493521E-1,143[&rate=6.065757336106602E-4]:3.258969233247E-1)[&rate=6.065757336106602E-4]:3.455183061784E-1)[&rate=6.065757336106602E-4]:5.208642016464E-2,((109[&rate=6.065757336106602E-4]:5.483559799454E-1,(108[&rate=6.065757336106602E-4]:4.208432778878E-1,(107[&rate=6.065757336106602E-4]:3.734348229718E-1,(114[&rate=6.065757336106602E-4]:2.806020528452E-2,104[&rate=6.065757336106602E-4]:8.83341778873E-2)[&rate=6.065757336106602E-4]:2.851006450845E-1)[&rate=6.065757336106602E-4]:5.014818094335E-2)[&rate=6.065757336106602E-4]:1.055948938385E-1)[&rate=6.065757336106602E-4]:1.229344042149E-1,(115[&rate=6.065757336106602E-4]:4.397739311797E-1,(13[&rate=6.065757336106602E-4]:3.660799240327E-1,19[&rate=6.065757336106602E-4]:4.044360884163E-1)[&rate=6.065757336106602E-4]:1.558857879689E-1)[&rate=6.065757336106602E-4]:1.520643981861E-1)[&rate=6.065757336106602E-4]:9.604688194564E-2)[&rate=6.065757336106602E-4]:1.087057358147E-1)[&rate=6.065757336106602E-4]:2.323540964813E-1,((142[&rate=6.065757336106602E-4]:4.290262767823E-1,((141[&rate=6.065757336106602E-4]:9.314371697335E-2,145[&rate=6.065757336106602E-4]:9.588344300094E-2)[&rate=6.065757336106602E-4]:2.798382187492E-1,144[&rate=6.065757336106602E-4]:3.702422096952E-1)[&rate=6.065757336106602E-4]:5.330461503219E-2)[&rate=6.065757336106602E-4]:8.096460809243E-1,((28[&rate=6.065757336106602E-4]:5.587899123013E-1,21[&rate=6.065757336106602E-4]:5.341323780549E-1)[&rate=6.065757336106602E-4]:3.936359476114E-1,(24[&rate=6.065757336106602E-4]:8.780453857691E-1,1[&rate=6.065757336106602E-4]:9.722346796089E-2)[&rate=6.065757336106602E-4]:6.890102208889E-2)[&rate=6.065757336106602E-4]:2.067944429992E-1)[&rate=6.065757336106602E-4]:4.506720644888E-2)[&rate=6.065757336106602E-4]:5.256926638009E-2,(102[&rate=6.065757336106602E-4]:4.740534486884E-2,((23[&rate=6.065757336106602E-4]:5.366915153967E-1,(25[&rate=6.065757336106602E-4]:5.04084478008E-1,20[&rate=6.065757336106602E-4]:4.849063958162E-1)[&rate=6.065757336106602E-4]:4.356594149835E-2)[&rate=6.065757336106602E-4]:1.19730813334E-1,(11[&rate=6.065757336106602E-4]:5.316908663077E-1,140[&rate=6.065757336106602E-4]:5.125127841159E-1)[&rate=6.065757336106602E-4]:3.979995557382E-2)[&rate=6.065757336106602E-4]:5.416679476448E-1)[&rate=6.065757336106602E-4]:4.232814320101E-2)[&rate=6.065757336106602E-4]:1.38512325999E-1)[&rate=6.065757336106602E-4]:2.218615565024E-1)[&rate=6.065757336106602E-4]:9.758886805151E-1)[&rate=6.065757336106602E-4]:1.376093434398E-1,((98[&rate=6.065757336106602E-4]:6.508201220666E-1,(95[&rate=6.065757336106602E-4]:5.180250565073E-1,(94[&rate=6.065757336106602E-4]:3.596638102565E-1,100[&rate=6.065757336106602E-4]:3.596638102565E-1)[&rate=6.065757336106602E-4]:7.366179269876E-2)[&rate=6.065757336106602E-4]:1.437240273081E-1)[&rate=6.065757336106602E-4]:4.942235504454E-2,(99[&rate=6.065757336106602E-4]:5.389272471346E-1,96[&rate=6.065757336106602E-4]:5.034081214517E-1)[&rate=6.065757336106602E-4]:1.831731534739E-1)[&rate=6.065757336106602E-4]:1.31346069126E-2)[&rate=6.065757336106602E-4]:2.138633661942E-3,((146[&rate=6.065757336106602E-4]:5.087180270837E-1,40[&rate=6.065757336106602E-4]:3.884994478487E-1)[&rate=6.065757336106602E-4]:1.222104809582E-1,97[&rate=6.065757336106602E-4]:4.396716774407E-1)[&rate=6.065757336106602E-4]:7.639048833249E-2)[&rate=6.065757336106602E-4]:1.212261693061E-2,(39[&rate=6.065757336106602E-4]:4.619143287765E-1,(16[&rate=6.065757336106602E-4]:2.526942210768E0,147[&rate=6.065757336106602E-4]:4.988263338307E-1)[&rate=6.065757336106602E-4]:2.046504412621E-2)[&rate=6.065757336106602E-4]:1.373087052935E-1)[&rate=6.065757336106602E-4]:1.443344977603E-1)[&rate=6.065757336106602E-4]:4.952680333337E-1,(((((128[&rate=6.065757336106602E-4]:1.362500804591E0,(((62[&rate=6.065757336106602E-4]:4.133048400729E-1,65[&rate=6.065757336106602E-4]:2.215240181552E-1)[&rate=6.065757336106602E-4]:3.487155454647E-2,(60[&rate=6.065757336106602E-4]:6.367198030132E-2,64[&rate=6.065757336106602E-4]:2.14356911808E-1)[&rate=6.065757336106602E-4]:1.927235924003E-1)[&rate=6.065757336106602E-4]:3.784634405922E-1,(61[&rate=6.065757336106602E-4]:4.538187566026E-2,63[&rate=6.065757336106602E-4]:4.285985249217E-3)[&rate=6.065757336106602E-4]:7.812579595514E-1)[&rate=6.065757336106602E-4]:6.755869967767E-1)[&rate=6.065757336106602E-4]:3.206141331034E-2,(((131[&rate=6.065757336106602E-4]:3.290417732385E-1,((130[&rate=6.065757336106602E-4]:1.823137855891E-1,129[&rate=6.065757336106602E-4]:1.823137855891E-1)[&rate=6.065757336106602E-4]:3.723565006743E-2,132[&rate=6.065757336106602E-4]:2.222891616839E-1)[&rate=6.065757336106602E-4]:1.067526115546E-1)[&rate=6.065757336106602E-4]:2.269975338241E-1,69[&rate=6.065757336106602E-4]:7.012447865148E-1)[&rate=6.065757336106602E-4]:2.164687582136E-2,118[&rate=6.065757336106602E-4]:7.119327582265E-1)[&rate=6.065757336106602E-4]:8.223554870722E-1)[&rate=6.065757336106602E-4]:5.050740944579E-2,(((49[&rate=6.065757336106602E-4]:4.468385120053E-1,50[&rate=6.065757336106602E-4]:4.468385120053E-1)[&rate=6.065757336106602E-4]:1.222922852578E-1,(((43[&rate=6.065757336106602E-4]:4.546705968363E-1,46[&rate=6.065757336106602E-4]:4.546705968363E-1)[&rate=6.065757336106602E-4]:6.462243121476E-3,(48[&rate=6.065757336106602E-4]:3.980499689576E-1,(41[&rate=6.065757336106602E-4]:3.078541109936E-1,42[&rate=6.065757336106602E-4]:3.133185918678E-1)[&rate=6.065757336106602E-4]:4.648001096961E-2)[&rate=6.065757336106602E-4]:5.215390925167E-2)[&rate=6.065757336106602E-4]:2.708106505901E-2,51[&rate=6.065757336106602E-4]:4.608915006453E-1)[&rate=6.065757336106602E-4]:1.13703777492E-1)[&rate=6.065757336106602E-4]:4.672884558275E-2,(45[&rate=6.065757336106602E-4]:6.051420358234E-1,(47[&rate=6.065757336106602E-4]:7.999413591775E-2,44[&rate=6.065757336106602E-4]:7.452965504349E-2)[&rate=6.065757336106602E-4]:5.33344621217E-1)[&rate=6.065757336106602E-4]:3.530777095677E-2)[&rate=6.065757336106602E-4]:3.122360827565E-2)[&rate=6.065757336106602E-4]:1.924679542121E-1,(35[&rate=6.065757336106602E-4]:9.699074944832E-3,36[&rate=6.065757336106602E-4]:5.627441741059E-2)[&rate=6.065757336106602E-4]:9.907138332669E-2)[&rate=6.065757336106602E-4]:2.899928378625E-2,(121[&rate=6.065757336106602E-4]:1.934635123034E0,127[&rate=6.065757336106602E-4]:2.375731013445E0)[&rate=6.065757336106602E-4]:3.29162016284E-1)[&rate=6.065757336106602E-4]:4.303843656618E-1)[&rate=6.065757336106602E-4]:3.583670948943E-1)[&rate=6.065757336106602E-4]:3.722890987962E-2);
tree STATE_51750000 [&joint=-20960.91187086516,lnP=-20960.91187086516] = [&R] ((32[&rate=5.807692898579553E-4]:4.851422991323E-3,(((((122[&rate=5.807692898579553E-4]:2.982644770064E-1,(123[&rate=5.807692898579553E-4]:1.387900747858E-1,124[&rate=5.807692898579553E-4]:1.360578343487E-1)[&rate=5.807692898579553E-4]:1.594744022206E-1)[&rate=5.807692898579553E-4]:5.028263231569E-1,67[&rate=5.807692898579553E-4]:2.998182498226E-1)[&rate=5.807692898579553E-4]:6.379625849773E-2,(((((135[&rate=5.807692898579553E-4]:6.674365390642E-1,(138[&rate=5.807692898579553E-4]:1.656633882752E-1,136[&rate=5.807692898579553E-4]:3.415653896E-2)[&rate=5.807692898579553E-4]:7.017731507891E-1)[&rate=5.807692898579553E-4]:8.475474665356E-2,120[&rate=5.807692898579553E-4]:1.004246080238E0)[&rate=5.807692898579553E-4]:8.562443579491E-1,119[&rate=5.807692898579553E-4]:1.956380849146E0)[&rate=5.807692898579553E-4]:4.442919470395E-2,126[&rate=5.807692898579553E-4]:1.215107521206E0)[&rate=5.807692898579553E-4]:3.609873087441E-1,66[&rate=5.807692898579553E-4]:3.289206402656E-1)[&rate=5.807692898579553E-4]:3.46938680548E-2)[&rate=5.807692898579553E-4]:3.98348654902E-1,((38[&rate=5.807692898579553E-4]:9.99757199599E-1,(((146[&rate=5.807692898579553E-4]:5.818710248364E-1,147[&rate=5.807692898579553E-4]:5.190294947818E-1)[&rate=5.807692898579553E-4]:1.708614822646E-1,((40[&rate=5.807692898579553E-4]:5.026139425172E-1,(97[&rate=5.807692898579553E-4]:3.052770053892E-1,((101[&rate=5.807692898579553E-4]:6.869582628953E-1,(((((10[&rate=5.807692898579553E-4]:1.461245964473E-1,15[&rate=5.807692898579553E-4]:1.844807608308E-1)[&rate=5.807692898579553E-4]:2.556764025495E-1,18[&rate=5.807692898579553E-4]:4.483763414626E-1)[&rate=5.807692898579553E-4]:1.234286278625E-1,6[&rate=5.807692898579553E-4]:5.087912706949E-1)[&rate=5.807692898579553E-4]:1.57469165186E-1,(3[&rate=5.807692898579553E-4]:3.857974489506E-1,(((((90[&rate=5.807692898579553E-4]:1.368432616626E-1,91[&rate=5.807692898579553E-4]:1.368432616626E-1)[&rate=5.807692898579553E-4]:2.283778220916E-2,92[&rate=5.807692898579553E-4]:1.596810438717E-1)[&rate=5.807692898579553E-4]:6.154038645369E-2,((93[&rate=5.807692898579553E-4]:1.179832765755E-1,84[&rate=5.807692898579553E-4]:1.042846464385E-1)[&rate=5.807692898579553E-4]:3.156648511534E-2,((86[&rate=5.807692898579553E-4]:9.149188577638E-2,83[&rate=5.807692898579553E-4]:9.149188577638E-2)[&rate=5.807692898579553E-4]:1.202997879134E-2,85[&rate=5.807692898579553E-4]:1.035218645677E-1)[&rate=5.807692898579553E-4]:3.23292669861E-2)[&rate=5.807692898579553E-4]:7.16716686346E-2)[&rate=5.807692898579553E-4]:9.274148356808E-3,87[&rate=5.807692898579553E-4]:2.167969485452E-1)[&rate=5.807692898579553E-4]:1.551095519E-1,(89[&rate=5.807692898579553E-4]:1.210809794786E-1,88[&rate=5.807692898579553E-4]:1.073823493416E-1)[&rate=5.807692898579553E-4]:2.645241511036E-1)[&rate=5.807692898579553E-4]:5.536169759025E-1)[&rate=5.807692898579553E-4]:2.284081924098E-1)[&rate=5.807692898579553E-4]:6.49436904805E-1,((142[&rate=5.807692898579553E-4]:3.482583055894E-1,((145[&rate=5.807692898579553E-4]:8.383145582926E-2,141[&rate=5.807692898579553E-4]:8.109172980167E-2)[&rate=5.807692898579553E-4]:7.800317496658E-2,144[&rate=5.807692898579553E-4]:1.563551787409E-1)[&rate=5.807692898579553E-4]:1.864236747936E-1)[&rate=5.807692898579553E-4]:1.069595329896E0,(((((23[&rate=5.807692898579553E-4]:5.324138484125E-1,(25[&rate=5.807692898579553E-4]:3.744720906607E-1,20[&rate=5.807692898579553E-4]:3.55294008469E-1)[&rate=5.807692898579553E-4]:1.689006618615E-1)[&rate=5.807692898579553E-4]:3.134939596248E-1,(11[&rate=5.807692898579553E-4]:4.47686359626E-1,140[&rate=5.807692898579553E-4]:4.285082774343E-1)[&rate=5.807692898579553E-4]:3.132899415621E-1)[&rate=5.807692898579553E-4]:3.82792958019E-1,(((28[&rate=5.807692898579553E-4]:7.198240918377E-1,21[&rate=5.807692898579553E-4]:6.951665575913E-1)[&rate=5.807692898579553E-4]:1.098018091769E-1,1[&rate=5.807692898579553E-4]:4.332453115169E-2)[&rate=5.807692898579553E-4]:2.889033424045E-2,24[&rate=5.807692898579553E-4]:8.530367832004E-1)[&rate=5.807692898579553E-4]:3.866228869656E-1)[&rate=5.807692898579553E-4]:1.193018253117E-2,102[&rate=5.807692898579553E-4]:8.994601708081E-2)[&rate=5.807692898579553E-4]:7.234981523089E-2,(((110[&rate=5.807692898579553E-4]:6.558182614328E-1,105[&rate=5.807692898579553E-4]:6.339004532137E-1)[&rate=5.807692898579553E-4]:1.73488306059E-1,((117[&rate=5.807692898579553E-4]:6.536587351521E-1,112[&rate=5.807692898579553E-4]:6.509190091245E-1)[&rate=5.807692898579553E-4]:9.579114547038E-2,(((9[&rate=5.807692898579553E-4]:6.53680491969E-1,(17[&rate=5.807692898579553E-4]:4.428026431823E-1,14[&rate=5.807692898579553E-4]:4.044464787986E-1)[&rate=5.807692898579553E-4]:2.574531912525E-1)[&rate=5.807692898579553E-4]:1.619446720921E-2,(4[&rate=5.807692898579553E-4]:2.870815069976E-2,30[&rate=5.807692898579553E-4]:2.013108904258E-1)[&rate=5.807692898579553E-4]:5.918517399853E-1)[&rate=5.807692898579553E-4]:4.876453615851E-2,113[&rate=5.807692898579553E-4]:7.268586734188E-1)[&rate=5.807692898579553E-4]:1.985148117613E-2)[&rate=5.807692898579553E-4]:8.807586495162E-2)[&rate=5.807692898579553E-4]:7.943245210496E-2,(((((108[&rate=5.807692898579553E-4]:4.547917958492E-1,((114[&rate=5.807692898579553E-4]:4.560887068986E-2,104[&rate=5.807692898579553E-4]:1.058828432926E-1)[&rate=5.807692898579553E-4]:2.343888146009E-1,107[&rate=5.807692898579553E-4]:3.402716578936E-1)[&rate=5.807692898579553E-4]:1.17259863983E-1)[&rate=5.807692898579553E-4]:1.93490593702E-2,109[&rate=5.807692898579553E-4]:4.960586634385E-1)[&rate=5.807692898579553E-4]:1.646040800701E-1,(13[&rate=5.807692898579553E-4]:5.611218239516E-1,19[&rate=5.807692898579553E-4]:5.994779883353E-1)[&rate=5.807692898579553E-4]:1.022806455843E-1)[&rate=5.807692898579553E-4]:9.947914819729E-2,115[&rate=5.807692898579553E-4]:6.806898369114E-1)[&rate=5.807692898579553E-4]:8.650745310441E-2,((((111[&rate=5.807692898579553E-4]:1.474387851349E-1,139[&rate=5.807692898579553E-4]:3.227812508883E-1)[&rate=5.807692898579553E-4]:1.297062455853E-1,106[&rate=5.807692898579553E-4]:2.607066745558E-1)[&rate=5.807692898579553E-4]:2.868102142278E-1,116[&rate=5.807692898579553E-4]:4.872429161808E-1)[&rate=5.807692898579553E-4]:5.279786914427E-3,(148[&rate=5.807692898579553E-4]:1.116284063646E-1,143[&rate=5.807692898579553E-4]:1.088886803373E-1)[&rate=5.807692898579553E-4]:4.192504611142E-1)[&rate=5.807692898579553E-4]:2.746745869206E-1)[&rate=5.807692898579553E-4]:6.482940081388E-2)[&rate=5.807692898579553E-4]:3.220499633998E-1)[&rate=5.807692898579553E-4]:8.98246070751E-3)[&rate=5.807692898579553E-4]:9.51039791736E-2)[&rate=5.807692898579553E-4]:4.260554427574E-1)[&rate=5.807692898579553E-4]:6.036513128637E-1,16[&rate=5.807692898579553E-4]:2.402938342883E0)[&rate=5.807692898579553E-4]:5.886983999014E-2)[&rate=5.807692898579553E-4]:1.262986857617E-1)[&rate=5.807692898579553E-4]:1.046347409239E-1,39[&rate=5.807692898579553E-4]:6.07248683441E-1)[&rate=5.807692898579553E-4]:2.526524442508E-2)[&rate=5.807692898579553E-4]:1.732758246094E-1,(((95[&rate=5.807692898579553E-4]:4.632306127886E-1,(94[&rate=5.807692898579553E-4]:1.570440439519E-1,100[&rate=5.807692898579553E-4]:1.570440439519E-1)[&rate=5.807692898579553E-4]:2.214871152847E-1)[&rate=5.807692898579553E-4]:3.082221162338E-1,((2[&rate=5.807692898579553E-4]:6.895982188628E-1,(((22[&rate=5.807692898579553E-4]:6.559728790675E-1,27[&rate=5.807692898579553E-4]:6.724112352319E-1)[&rate=5.807692898579553E-4]:6.744767187913E-2,(26[&rate=5.807692898579553E-4]:6.951992491831E-1,(7[&rate=5.807692898579553E-4]:1.347890202785E-1,8[&rate=5.807692898579553E-4]:1.347890202785E-1)[&rate=5.807692898579553E-4]:4.535609138361E-1)[&rate=5.807692898579553E-4]:3.918020587321E-2)[&rate=5.807692898579553E-4]:4.23407901548E-2,31[&rate=5.807692898579553E-4]:8.205558616495E-1)[&rate=5.807692898579553E-4]:9.643961748738E-2)[&rate=5.807692898579553E-4]:1.870308067472E0,98[&rate=5.807692898579553E-4]:7.315957840516E-1)[&rate=5.807692898579553E-4]:2.892798322206E-2)[&rate=5.807692898579553E-4]:8.465911868405E-2,(99[&rate=5.807692898579553E-4]:7.507267156142E-1,96[&rate=5.807692898579553E-4]:7.152075899314E-1)[&rate=5.807692898579553E-4]:1.163140938407E-1)[&rate=5.807692898579553E-4]:8.902216706411E-2)[&rate=5.807692898579553E-4]:2.622734580525E-1)[&rate=5.807692898579553E-4]:3.102372125129E-1,((127[&rate=5.807692898579553E-4]:2.61528324328E0,(35[&rate=5.807692898579553E-4]:4.687993819253E-2,(((((65[&rate=5.807692898579553E-4]:1.897004543437E-1,(64[&rate=5.807692898579553E-4]:2.312427985811E-1,(60[&rate=5.807692898579553E-4]:5.645738077717E-2,62[&rate=5.807692898579553E-4]:2.482382026949E-1)[&rate=5.807692898579553E-4]:2.410048629725E-2)[&rate=5.807692898579553E-4]:1.091425872693E-1)[&rate=5.807692898579553E-4]:4.068900708057E-1,(61[&rate=5.807692898579553E-4]:5.573846802341E-1,63[&rate=5.807692898579553E-4]:5.16288789823E-1)[&rate=5.807692898579553E-4]:2.309866668331E-1)[&rate=5.807692898579553E-4]:7.354321181453E-1,(((118[&rate=5.807692898579553E-4]:5.951280102377E-1,((130[&rate=5.807692898579553E-4]:1.489226495856E-1,(129[&rate=5.807692898579553E-4]:1.267812536288E-1,132[&rate=5.807692898579553E-4]:1.295209796562E-1)[&rate=5.807692898579553E-4]:2.21413959568E-2)[&rate=5.807692898579553E-4]:3.557211942665E-2,131[&rate=5.807692898579553E-4]:1.872344950396E-1)[&rate=5.807692898579553E-4]:2.736469398555E-1)[&rate=5.807692898579553E-4]:6.004277980213E-2,69[&rate=5.807692898579553E-4]:6.661296941495E-1)[&rate=5.807692898579553E-4]:7.782422502875E-1,128[&rate=5.807692898579553E-4]:1.29368701293E0)[&rate=5.807692898579553E-4]:9.039042488521E-2)[&rate=5.807692898579553E-4]:1.027503928204E-1,(((51[&rate=5.807692898579553E-4]:4.399641117533E-1,(50[&rate=5.807692898579553E-4]:3.283285046453E-1,49[&rate=5.807692898579553E-4]:3.283285046453E-1)[&rate=5.807692898579553E-4]:1.061711262338E-1)[&rate=5.807692898579553E-4]:7.369014599463E-2,(((41[&rate=5.807692898579553E-4]:3.041623407294E-1,(48[&rate=5.807692898579553E-4]:3.343558423853E-1,42[&rate=5.807692898579553E-4]:2.961044762651E-1)[&rate=5.807692898579553E-4]:1.352234533856E-2)[&rate=5.807692898579553E-4]:1.227446320241E-1,46[&rate=5.807692898579553E-4]:4.815517814964E-1)[&rate=5.807692898579553E-4]:1.583219442113E-2,43[&rate=5.807692898579553E-4]:4.973839759175E-1)[&rate=5.807692898579553E-4]:4.359268620187E-2)[&rate=5.807692898579553E-4]:1.779612487792E-2,(47[&rate=5.807692898579553E-4]:3.866130581402E-1,(45[&rate=5.807692898579553E-4]:3.773390304446E-1,44[&rate=5.807692898579553E-4]:3.800712708817E-1)[&rate=5.807692898579553E-4]:1.077306384252E-3)[&rate=5.807692898579553E-4]:1.721597288572E-1)[&rate=5.807692898579553E-4]:1.628555526584E-1)[&rate=5.807692898579553E-4]:2.765511915946E-2,36[&rate=5.807692898579553E-4]:3.229116897321E-2)[&rate=5.807692898579553E-4]:6.116411168508E-2)[&rate=5.807692898579553E-4]:1.280017415957E-3)[&rate=5.807692898579553E-4]:7.503185866705E-2,121[&rate=5.807692898579553E-4]:2.249219211536E0)[&rate=5.807692898579553E-4]:5.844371513209E-1)[&rate=5.807692898579553E-4]:5.433419762595E-2)[&rate=5.807692898579553E-4]:1.624016590903E-2,((((((((76[&rate=5.807692898579553E-4]:2.664136840496E-1,70[&rate=5.807692898579553E-4]:2.280575196661E-1)[&rate=5.807692898579553E-4]:6.267729326777E-2,74[&rate=5.807692898579553E-4]:3.290909773174E-1)[&rate=5.807692898579553E-4]:8.264726867343E-2,75[&rate=5.807692898579553E-4]:4.117382459908E-1)[&rate=5.807692898579553E-4]:3.055546640129E-1,((77[&rate=5.807692898579553E-4]:3.247589587957E-1,(73[&rate=5.807692898579553E-4]:3.003531035638E-1,((79[&rate=5.807692898579553E-4]:1.146822126917E-1,(72[&rate=5.807692898579553E-4]:3.027210863539E-2,78[&rate=5.807692898579553E-4]:5.218991685471E-2)[&rate=5.807692898579553E-4]:6.2492295837E-2)[&rate=5.807692898579553E-4]:9.322614407501E-2,82[&rate=5.807692898579553E-4]:2.161275348488E-1)[&rate=5.807692898579553E-4]:5.134885638624E-2)[&rate=5.807692898579553E-4]:2.98853072866E-2)[&rate=5.807692898579553E-4]:6.542707858992E-2,(71[&rate=5.807692898579553E-4]:2.851688013825E-1,(80[&rate=5.807692898579553E-4]:4.218150103999E-2,81[&rate=5.807692898579553E-4]:4.218150103999E-2)[&rate=5.807692898579553E-4]:2.621653825342E-1)[&rate=5.807692898579553E-4]:4.200353737297E-2)[&rate=5.807692898579553E-4]:3.216274205634E-1)[&rate=5.807692898579553E-4]:6.034836979888E-1,((52[&rate=5.807692898579553E-4]:5.165348784558E-1,((29[&rate=5.807692898579553E-4]:7.406396075719E-1,(5[&rate=5.807692898579553E-4]:3.815207204953E-1,12[&rate=5.807692898579553E-4]:4.198768848788E-1)[&rate=5.807692898579553E-4]:2.139134076246E-1)[&rate=5.807692898579553E-4]:8.243150910863E-2,103[&rate=5.807692898579553E-4]:5.901944043518E-1)[&rate=5.807692898579553E-4]:1.590634208665E0)[&rate=5.807692898579553E-4]:1.984856925319E-2,((137[&rate=5.807692898579553E-4]:6.232959716415E-1,133[&rate=5.807692898579553E-4]:5.822000812304E-1)[&rate=5.807692898579553E-4]:1.290257564528E-2,134[&rate=5.807692898579553E-4]:5.649656705745E-1)[&rate=5.807692898579553E-4]:7.151635664902E-1)[&rate=5.807692898579553E-4]:4.612682298275E-2)[&rate=5.807692898579553E-4]:6.647803247116E-2,53[&rate=5.807692898579553E-4]:6.407915818516E-1)[&rate=5.807692898579553E-4]:2.167090168162E-1,125[&rate=5.807692898579553E-4]:6.471180850065E-1)[&rate=5.807692898579553E-4]:6.124816606985E-1,((59[&rate=5.807692898579553E-4]:3.115601278655E-1,(58[&rate=5.807692898579553E-4]:3.014847393548E-1,((57[&rate=5.807692898579553E-4]:1.723570119325E-1,(54[&rate=5.807692898579553E-4]:1.027581954089E-1,37[&rate=5.807692898579553E-4]:1.792609276493E-1)[&rate=5.807692898579553E-4]:2.861520996632E-2)[&rate=5.807692898579553E-4]:1.012214771317E-1,(56[&rate=5.807692898579553E-4]:1.926161568652E-1,55[&rate=5.807692898579553E-4]:1.926161568652E-1)[&rate=5.807692898579553E-4]:7.003337045025E-2)[&rate=5.807692898579553E-4]:1.151280766764E-2)[&rate=5.807692898579553E-4]:2.920107157084E-2)[&rate=5.807692898579553E-4]:2.753011478055E-1,68[&rate=5.807692898579553E-4]:5.376809478021E-1)[&rate=5.807692898579553E-4]:5.552521312362E-1)[&rate=5.807692898579553E-4]:2.329908878654E-1)[&rate=5.807692898579553E-4]:1.115796007091E-1)[&rate=5.807692898579553E-4]:3.584130142295E-2,(33[&rate=5.807692898579553E-4]:1.676122159628E-2,34[&rate=5.807692898579553E-4]:3.319957776065E-2)[&rate=5.807692898579553E-4]:2.941095487271E-2);
tree STATE_51840000 [&joint=-20973.52672916926,lnP=-20973.52672916926] = [&R] (((((((59[&rate=5.914931046633332E-4]:3.600530730967E-1,(((57[&rate=5.914931046633332E-4]:2.532041563988E-1,54[&rate=5.914931046633332E-4]:2.122205498415E-1)[&rate=5.914931046633332E-4]:5.15916654546E-2,(56[&rate=5.914931046633332E-4]:2.710535225767E-1,55[&rate=5.914931046633332E-4]:2.710535225767E-1)[&rate=5.914931046633332E-4]:2.281333752804E-2)[&rate=5.914931046633332E-4]:3.089938769504E-2,(58[&rate=5.914931046633332E-4]:1.400258296972E-1,37[&rate=5.914931046633332E-4]:1.591515127573E-1)[&rate=5.914931046633332E-4]:2.120628224742E-1)[&rate=5.914931046633332E-4]:2.709010398535E-2)[&rate=5.914931046633332E-4]:4.46707169009E-1,68[&rate=5.914931046633332E-4]:7.575799142367E-1)[&rate=5.914931046633332E-4]:2.938094435984E-1,(((((137[&rate=5.914931046633332E-4]:3.206612632868E-1,133[&rate=5.914931046633332E-4]:2.795653728757E-1)[&rate=5.914931046633332E-4]:4.707638528869E-1,134[&rate=5.914931046633332E-4]:7.201922394614E-1)[&rate=5.914931046633332E-4]:8.012779650128E-1,53[&rate=5.914931046633332E-4]:7.695276938072E-1)[&rate=5.914931046633332E-4]:2.565838064415E-2,((52[&rate=5.914931046633332E-4]:7.346587155712E-1,((29[&rate=5.914931046633332E-4]:6.357571644043E-1,(5[&rate=5.914931046633332E-4]:2.494272013198E-1,12[&rate=5.914931046633332E-4]:2.877833657033E-1)[&rate=5.914931046633332E-4]:2.411244836325E-1)[&rate=5.914931046633332E-4]:1.097058202088E-1,103[&rate=5.914931046633332E-4]:5.125862722843E-1)[&rate=5.914931046633332E-4]:1.886366177848E0)[&rate=5.914931046633332E-4]:3.122351719031E-2,((((76[&rate=5.914931046633332E-4]:2.814740883072E-1,70[&rate=5.914931046633332E-4]:2.431179239237E-1)[&rate=5.914931046633332E-4]:4.33833679058E-2,74[&rate=5.914931046633332E-4]:3.24857456213E-1)[&rate=5.914931046633332E-4]:1.152151643293E-1,75[&rate=5.914931046633332E-4]:4.400726205422E-1)[&rate=5.914931046633332E-4]:2.614722755277E-1,(((73[&rate=5.914931046633332E-4]:2.112879699279E-1,77[&rate=5.914931046633332E-4]:2.058085178731E-1)[&rate=5.914931046633332E-4]:3.441028505376E-2,(81[&rate=5.914931046633332E-4]:1.74967791812E-2,80[&rate=5.914931046633332E-4]:1.74967791812E-2)[&rate=5.914931046633332E-4]:1.788864073073E-1)[&rate=5.914931046633332E-4]:1.378514282313E-1,(((72[&rate=5.914931046633332E-4]:1.399139707911E-3,78[&rate=5.914931046633332E-4]:2.331694792723E-2)[&rate=5.914931046633332E-4]:1.852307551781E-1,(71[&rate=5.914931046633332E-4]:2.132775995982E-3,79[&rate=5.914931046633332E-4]:2.953003627001E-2)[&rate=5.914931046633332E-4]:1.790176668353E-1)[&rate=5.914931046633332E-4]:1.016370791501E-1,82[&rate=5.914931046633332E-4]:3.184039603375E-1)[&rate=5.914931046633332E-4]:3.226901054666E-2)[&rate=5.914931046633332E-4]:3.17995212857E-1)[&rate=5.914931046633332E-4]:8.026036739923E-1)[&rate=5.914931046633332E-4]:3.750056300122E-2)[&rate=5.914931046633332E-4]:3.658872588758E-1,125[&rate=5.914931046633332E-4]:9.506908196659E-1)[&rate=5.914931046633332E-4]:2.673652048359E-1)[&rate=5.914931046633332E-4]:2.768594590244E-1,((126[&rate=5.914931046633332E-4]:1.359161782915E0,((119[&rate=5.914931046633332E-4]:8.494489231884E-1,120[&rate=5.914931046633332E-4]:7.535585122295E-1)[&rate=5.914931046633332E-4]:1.592433283875E-1,(135[&rate=5.914931046633332E-4]:4.612980197179E-1,(138[&rate=5.914931046633332E-4]:2.325859013064E-1,136[&rate=5.914931046633332E-4]:1.010790519912E-1)[&rate=5.914931046633332E-4]:4.287121184115E-1)[&rate=5.914931046633332E-4]:1.994490263787E-1)[&rate=5.914931046633332E-4]:1.136172053982E0)[&rate=5.914931046633332E-4]:3.452480294044E-1,((((123[&rate=5.914931046633332E-4]:1.206077918186E-1,124[&rate=5.914931046633332E-4]:1.178755513815E-1)[&rate=5.914931046633332E-4]:2.79364960957E-1,122[&rate=5.914931046633332E-4]:3.999727527756E-1)[&rate=5.914931046633332E-4]:3.501925322288E-1,67[&rate=5.914931046633332E-4]:2.488927346637E-1)[&rate=5.914931046633332E-4]:1.10379332735E-1,66[&rate=5.914931046633332E-4]:3.592720673987E-1)[&rate=5.914931046633332E-4]:9.796355523528E-2)[&rate=5.914931046633332E-4]:3.232925564533E-1)[&rate=5.914931046633332E-4]:2.02696503927E-2,((38[&rate=5.914931046633332E-4]:7.530472697649E-1,((99[&rate=5.914931046633332E-4]:7.176671383664E-1,((97[&rate=5.914931046633332E-4]:2.523208793494E-1,96[&rate=5.914931046633332E-4]:4.381132290763E-1)[&rate=5.914931046633332E-4]:2.394910418579E-1,(98[&rate=5.914931046633332E-4]:6.765934550299E-1,(95[&rate=5.914931046633332E-4]:4.492469711287E-1,(100[&rate=5.914931046633332E-4]:3.206175153356E-1,94[&rate=5.914931046633332E-4]:3.206175153356E-1)[&rate=5.914931046633332E-4]:4.393000224105E-2)[&rate=5.914931046633332E-4]:2.3827544565E-1)[&rate=5.914931046633332E-4]:1.467201808979E-2)[&rate=5.914931046633332E-4]:4.543741749383E-3)[&rate=5.914931046633332E-4]:1.800441194351E-1,((((2[&rate=5.914931046633332E-4]:7.01107086391E-1,((31[&rate=5.914931046633332E-4]:6.931397413081E-1,(26[&rate=5.914931046633332E-4]:5.529052252036E-1,(7[&rate=5.914931046633332E-4]:1.213551048016E-1,8[&rate=5.914931046633332E-4]:1.213551048016E-1)[&rate=5.914931046633332E-4]:3.247008053334E-1)[&rate=5.914931046633332E-4]:9.639889966615E-2)[&rate=5.914931046633332E-4]:6.104912518463E-2,(22[&rate=5.914931046633332E-4]:5.094558974372E-1,27[&rate=5.914931046633332E-4]:5.258942536015E-1)[&rate=5.914931046633332E-4]:1.899384485075E-1)[&rate=5.914931046633332E-4]:1.743154801723E-1)[&rate=5.914931046633332E-4]:1.768783161469E0,(16[&rate=5.914931046633332E-4]:2.388110434312E0,147[&rate=5.914931046633332E-4]:3.599945573748E-1)[&rate=5.914931046633332E-4]:2.10546936836E-1)[&rate=5.914931046633332E-4]:4.64730476434E-3,39[&rate=5.914931046633332E-4]:5.178117497948E-1)[&rate=5.914931046633332E-4]:7.725473618826E-2,((146[&rate=5.914931046633332E-4]:6.476150919261E-1,(101[&rate=5.914931046633332E-4]:7.73729331562E-1,(((3[&rate=5.914931046633332E-4]:3.119277099029E-1,(((((93[&rate=5.914931046633332E-4]:3.682135180317E-2,84[&rate=5.914931046633332E-4]:2.312272166615E-2)[&rate=5.914931046633332E-4]:4.175838783321E-2,(86[&rate=5.914931046633332E-4]:4.894145930872E-2,83[&rate=5.914931046633332E-4]:4.894145930872E-2)[&rate=5.914931046633332E-4]:1.593965019065E-2)[&rate=5.914931046633332E-4]:2.253108067596E-2,85[&rate=5.914931046633332E-4]:8.741219017532E-2)[&rate=5.914931046633332E-4]:4.87331707735E-2,(87[&rate=5.914931046633332E-4]:1.088264969889E-1,((90[&rate=5.914931046633332E-4]:2.935761184321E-2,91[&rate=5.914931046633332E-4]:2.935761184321E-2)[&rate=5.914931046633332E-4]:4.448787973781E-2,92[&rate=5.914931046633332E-4]:7.384549158102E-2)[&rate=5.914931046633332E-4]:4.867963554489E-2)[&rate=5.914931046633332E-4]:2.731886395993E-2)[&rate=5.914931046633332E-4]:1.797691901564E-1,(89[&rate=5.914931046633332E-4]:7.168618870043E-2,88[&rate=5.914931046633332E-4]:5.798755856342E-2)[&rate=5.914931046633332E-4]:2.579269925418E-1)[&rate=5.914931046633332E-4]:5.357391861949E-1)[&rate=5.914931046633332E-4]:5.939910679205E-1,((18[&rate=5.914931046633332E-4]:7.481813950407E-1,6[&rate=5.914931046633332E-4]:6.851676964106E-1)[&rate=5.914931046633332E-4]:6.925529283345E-2,(10[&rate=5.914931046633332E-4]:4.011890838393E-1,15[&rate=5.914931046633332E-4]:4.395452482228E-1)[&rate=5.914931046633332E-4]:3.696722615691E-1)[&rate=5.914931046633332E-4]:2.035505830998E-1)[&rate=5.914931046633332E-4]:4.354307259103E-1,(((((23[&rate=5.914931046633332E-4]:3.913759867427E-1,(25[&rate=5.914931046633332E-4]:3.85132708682E-1,20[&rate=5.914931046633332E-4]:3.659546264903E-1)[&rate=5.914931046633332E-4]:1.720218217038E-2)[&rate=5.914931046633332E-4]:3.312636777195E-1,(11[&rate=5.914931046633332E-4]:3.613522202296E-1,140[&rate=5.914931046633332E-4]:3.421741380379E-1)[&rate=5.914931046633332E-4]:2.763559373834E-1)[&rate=5.914931046633332E-4]:4.862285213783E-1,((24[&rate=5.914931046633332E-4]:9.028051803957E-1,(1[&rate=5.914931046633332E-4]:4.481304588813E-2,(28[&rate=5.914931046633332E-4]:6.483788406805E-1,21[&rate=5.914931046633332E-4]:6.23721306434E-1)[&rate=5.914931046633332E-4]:1.827355750706E-1)[&rate=5.914931046633332E-4]:7.717021669936E-2)[&rate=5.914931046633332E-4]:2.771604118158E-1,102[&rate=5.914931046633332E-4]:1.832175659519E-2)[&rate=5.914931046633332E-4]:3.986149773868E-2)[&rate=5.914931046633332E-4]:1.06337134478E-1,(142[&rate=5.914931046633332E-4]:3.809182490143E-1,((145[&rate=5.914931046633332E-4]:1.150642327197E-1,144[&rate=5.914931046633332E-4]:1.095847806647E-1)[&rate=5.914931046633332E-4]:5.189430992266E-2,141[&rate=5.914931046633332E-4]:1.642188166148E-1)[&rate=5.914931046633332E-4]:2.13959706372E-1)[&rate=5.914931046633332E-4]:1.030177482263E0)[&rate=5.914931046633332E-4]:1.76646983244E-2,((((17[&rate=5.914931046633332E-4]:5.275919022544E-1,14[&rate=5.914931046633332E-4]:4.892357378708E-1)[&rate=5.914931046633332E-4]:2.155532817425E-1,((117[&rate=5.914931046633332E-4]:2.962887471593E-1,105[&rate=5.914931046633332E-4]:2.661517608579E-1)[&rate=5.914931046633332E-4]:1.170642741792E-1,110[&rate=5.914931046633332E-4]:4.051338432562E-1)[&rate=5.914931046633332E-4]:2.941757243023E-1)[&rate=5.914931046633332E-4]:1.934119280458E-1,((112[&rate=5.914931046633332E-4]:6.232650768713E-1,(4[&rate=5.914931046633332E-4]:1.710600038886E-1,30[&rate=5.914931046633332E-4]:3.436627436146E-1)[&rate=5.914931046633332E-4]:3.946708264075E-1)[&rate=5.914931046633332E-4]:1.002587922221E-1,(113[&rate=5.914931046633332E-4]:6.216133176734E-1,9[&rate=5.914931046633332E-4]:6.133941395914E-1)[&rate=5.914931046633332E-4]:1.0191055142E-1)[&rate=5.914931046633332E-4]:1.746770785656E-1)[&rate=5.914931046633332E-4]:2.208729917429E-1,((((106[&rate=5.914931046633332E-4]:2.018066279657E-1,(139[&rate=5.914931046633332E-4]:2.296534690261E-1,111[&rate=5.914931046633332E-4]:5.431100327276E-2)[&rate=5.914931046633332E-4]:1.639339808573E-1)[&rate=5.914931046633332E-4]:1.233552642598E-1,116[&rate=5.914931046633332E-4]:2.648879196227E-1)[&rate=5.914931046633332E-4]:4.257107716973E-1,(148[&rate=5.914931046633332E-4]:2.261174103133E-1,143[&rate=5.914931046633332E-4]:2.233776842859E-1)[&rate=5.914931046633332E-4]:5.028374453904E-1)[&rate=5.914931046633332E-4]:1.598502753582E-1,((109[&rate=5.914931046633332E-4]:6.624393821134E-1,((114[&rate=5.914931046633332E-4]:4.268893608025E-3,104[&rate=5.914931046633332E-4]:6.45428662108E-2)[&rate=5.914931046633332E-4]:3.667514505368E-1,(107[&rate=5.914931046633332E-4]:3.603532120043E-1,108[&rate=5.914931046633332E-4]:3.576134859769E-1)[&rate=5.914931046633332E-4]:7.094110474335E-2)[&rate=5.914931046633332E-4]:2.119669831741E-1)[&rate=5.914931046633332E-4]:1.666094834327E-1,((13[&rate=5.914931046633332E-4]:2.903129958635E-1,19[&rate=5.914931046633332E-4]:3.286691602472E-1)[&rate=5.914931046633332E-4]:2.714813812292E-1,115[&rate=5.914931046633332E-4]:4.796025962708E-1)[&rate=5.914931046633332E-4]:2.699942144808E-1)[&rate=5.914931046633332E-4]:1.008521559266E-1)[&rate=5.914931046633332E-4]:1.864331919019E-1)[&rate=5.914931046633332E-4]:1.370837504739E-1)[&rate=5.914931046633332E-4]:1.619041426248E-1)[&rate=5.914931046633332E-4]:4.351195538559E-1)[&rate=5.914931046633332E-4]:7.26831340123E-1)[&rate=5.914931046633332E-4]:2.482031533598E-2,40[&rate=5.914931046633332E-4]:5.522168280272E-1)[&rate=5.914931046633332E-4]:4.284965795589E-2)[&rate=5.914931046633332E-4]:1.523715477748E-1)[&rate=5.914931046633332E-4]:7.391524693612E-2)[&rate=5.914931046633332E-4]:4.285533579315E-1,((((((50[&rate=5.914931046633332E-4]:4.962580784007E-1,49[&rate=5.914931046633332E-4]:4.962580784007E-1)[&rate=5.914931046633332E-4]:7.05510032598E-2,(((46[&rate=5.914931046633332E-4]:3.653912755229E-1,43[&rate=5.914931046633332E-4]:3.653912755229E-1)[&rate=5.914931046633332E-4]:1.167210997894E-2,(41[&rate=5.914931046633332E-4]:1.552279081495E-1,(42[&rate=5.914931046633332E-4]:5.49152412012E-2,48[&rate=5.914931046633332E-4]:9.316660732142E-2)[&rate=5.914931046633332E-4]:1.057771478226E-1)[&rate=5.914931046633332E-4]:1.671906686094E-1)[&rate=5.914931046633332E-4]:2.034014505103E-1,51[&rate=5.914931046633332E-4]:5.531424316407E-1)[&rate=5.914931046633332E-4]:1.913113089403E-2)[&rate=5.914931046633332E-4]:5.467393224267E-2,44[&rate=5.914931046633332E-4]:6.488054182746E-1)[&rate=5.914931046633332E-4]:1.836753377084E-2,(47[&rate=5.914931046633332E-4]:6.28498335295E-1,45[&rate=5.914931046633332E-4]:6.203016139836E-1)[&rate=5.914931046633332E-4]:4.413909762476E-2)[&rate=5.914931046633332E-4]:7.76045956111E-2,((((62[&rate=5.914931046633332E-4]:3.590015792517E-1,(64[&rate=5.914931046633332E-4]:1.563361420873E-1,60[&rate=5.914931046633332E-4]:5.651210580608E-3)[&rate=5.914931046633332E-4]:1.615695467534E-1)[&rate=5.914931046633332E-4]:1.142229736018E-1,65[&rate=5.914931046633332E-4]:2.814437309358E-1)[&rate=5.914931046633332E-4]:1.748226220588E-1,(61[&rate=5.914931046633332E-4]:3.523880418751E-1,63[&rate=5.914931046633332E-4]:3.112921514641E-1)[&rate=5.914931046633332E-4]:2.956591330372E-1)[&rate=5.914931046633332E-4]:9.27931004893E-1,((((132[&rate=5.914931046633332E-4]:1.96638598451E-1,(131[&rate=5.914931046633332E-4]:1.515869375371E-1,130[&rate=5.914931046633332E-4]:1.488472115098E-1)[&rate=5.914931046633332E-4]:4.505166091387E-2)[&rate=5.914931046633332E-4]:3.047964225612E-2,129[&rate=5.914931046633332E-4]:2.243785146797E-1)[&rate=5.914931046633332E-4]:2.484733628476E-1,118[&rate=5.914931046633332E-4]:6.098381788973E-1)[&rate=5.914931046633332E-4]:2.400314126875E-2,69[&rate=5.914931046633332E-4]:6.448002242757E-1)[&rate=5.914931046633332E-4]:9.421368596393E-1)[&rate=5.914931046633332E-4]:7.918936710271E-2)[&rate=5.914931046633332E-4]:2.468912034296E-1,((35[&rate=5.914931046633332E-4]:9.999117933015E-2,36[&rate=5.914931046633332E-4]:1.465665217959E-1)[&rate=5.914931046633332E-4]:2.514742636709E-2,(128[&rate=5.914931046633332E-4]:1.331302253922E0,(127[&rate=5.914931046633332E-4]:1.316623282823E0,121[&rate=5.914931046633332E-4]:8.755273924121E-1)[&rate=5.914931046633332E-4]:1.053035135482E0)[&rate=5.914931046633332E-4]:3.226034750631E-1)[&rate=5.914931046633332E-4]:1.084269939554E-1)[&rate=5.914931046633332E-4]:3.456695815282E-1)[&rate=5.914931046633332E-4]:2.21562648299E-1)[&rate=5.914931046633332E-4]:1.028745910605E-1,32[&rate=5.914931046633332E-4]:1.87409136913E-2)[&rate=5.914931046633332E-4]:3.425558313154E-2,(34[&rate=5.914931046633332E-4]:5.286285811361E-2,33[&rate=5.914931046633332E-4]:3.642450194924E-2)[&rate=5.914931046633332E-4]:2.205144692832E-2);
tree STATE_51930000 [&joint=-20977.150160272457,lnP=-20977.150160272457] = [&R] (33[&rate=5.946258804544941E-4]:5.76009832187E-2,((34[&rate=5.946258804544941E-4]:1.08393161929E-2,((((122[&rate=5.946258804544941E-4]:3.917747075089E-1,(123[&rate=5.946258804544941E-4]:1.812672463815E-1,124[&rate=5.946258804544941E-4]:1.785350059444E-1)[&rate=5.946258804544941E-4]:2.105074611274E-1)[&rate=5.946258804544941E-4]:5.551889191517E-1,67[&rate=5.946258804544941E-4]:4.456910763199E-1)[&rate=5.946258804544941E-4]:3.804044316406E-2,(66[&rate=5.946258804544941E-4]:2.163649578092E-1,(126[&rate=5.946258804544941E-4]:1.036110911072E0,((120[&rate=5.946258804544941E-4]:1.135496179329E0,(135[&rate=5.946258804544941E-4]:5.365197972201E-1,(138[&rate=5.946258804544941E-4]:2.586981708411E-1,136[&rate=5.946258804544941E-4]:1.271913215259E-1)[&rate=5.946258804544941E-4]:4.77821626379E-1)[&rate=5.946258804544941E-4]:3.469215875883E-1)[&rate=5.946258804544941E-4]:3.048785281094E-1,119[&rate=5.946258804544941E-4]:1.536265118397E0)[&rate=5.946258804544941E-4]:2.855483153187E-1)[&rate=5.946258804544941E-4]:4.274282364219E-1)[&rate=5.946258804544941E-4]:2.673665616748E-1)[&rate=5.946258804544941E-4]:2.704040582612E-1,(((38[&rate=5.946258804544941E-4]:8.473593505335E-1,(((((((7[&rate=5.946258804544941E-4]:3.024428941041E-1,8[&rate=5.946258804544941E-4]:3.024428941041E-1)[&rate=5.946258804544941E-4]:3.823747612906E-1,26[&rate=5.946258804544941E-4]:7.916669704632E-1)[&rate=5.946258804544941E-4]:5.746329697728E-2,((22[&rate=5.946258804544941E-4]:3.01539951686E-1,27[&rate=5.946258804544941E-4]:3.179783078504E-1)[&rate=5.946258804544941E-4]:4.524533951543E-1,31[&rate=5.946258804544941E-4]:8.087878673884E-1)[&rate=5.946258804544941E-4]:8.417801649048E-2)[&rate=5.946258804544941E-4]:2.273390099361E-1,2[&rate=5.946258804544941E-4]:8.929076335409E-1)[&rate=5.946258804544941E-4]:1.6017075566E0,(146[&rate=5.946258804544941E-4]:6.368128215408E-1,97[&rate=5.946258804544941E-4]:4.455559909397E-1)[&rate=5.946258804544941E-4]:2.129514500576E-2)[&rate=5.946258804544941E-4]:3.882911879821E-3,((147[&rate=5.946258804544941E-4]:5.213499000518E-1,((((101[&rate=5.946258804544941E-4]:1.114260809868E0,((((10[&rate=5.946258804544941E-4]:2.965603684171E-1,15[&rate=5.946258804544941E-4]:3.349165328006E-1)[&rate=5.946258804544941E-4]:3.901992091052E-1,((3[&rate=5.946258804544941E-4]:2.544721765349E-1,18[&rate=5.946258804544941E-4]:3.695406696855E-1)[&rate=5.946258804544941E-4]:2.301245344375E-1,6[&rate=5.946258804544941E-4]:5.366515054929E-1)[&rate=5.946258804544941E-4]:1.336697158651E-1)[&rate=5.946258804544941E-4]:8.127769950808E-1,(((((86[&rate=5.946258804544941E-4]:8.601207903197E-2,(84[&rate=5.946258804544941E-4]:2.759059177202E-3,93[&rate=5.946258804544941E-4]:1.645768931422E-2)[&rate=5.946258804544941E-4]:8.325301985477E-2)[&rate=5.946258804544941E-4]:2.680589304719E-2,(85[&rate=5.946258804544941E-4]:1.08183135104E-1,83[&rate=5.946258804544941E-4]:1.08183135104E-1)[&rate=5.946258804544941E-4]:4.634836975178E-3)[&rate=5.946258804544941E-4]:7.935172001587E-2,87[&rate=5.946258804544941E-4]:1.92169692095E-1)[&rate=5.946258804544941E-4]:8.262415563093E-3,((90[&rate=5.946258804544941E-4]:7.115503379813E-2,91[&rate=5.946258804544941E-4]:7.115503379813E-2)[&rate=5.946258804544941E-4]:2.960702820367E-2,92[&rate=5.946258804544941E-4]:1.007620620018E-1)[&rate=5.946258804544941E-4]:1.133686757933E-1)[&rate=5.946258804544941E-4]:4.250854667736E-1,(89[&rate=5.946258804544941E-4]:1.68721362458E-1,88[&rate=5.946258804544941E-4]:1.550227323209E-1)[&rate=5.946258804544941E-4]:4.704948421108E-1)[&rate=5.946258804544941E-4]:1.345251874884E0)[&rate=5.946258804544941E-4]:3.522988699983E-2,((142[&rate=5.946258804544941E-4]:3.766978269522E-1,((141[&rate=5.946258804544941E-4]:1.727894055826E-1,144[&rate=5.946258804544941E-4]:1.700496795553E-1)[&rate=5.946258804544941E-4]:6.099430464737E-2,145[&rate=5.946258804544941E-4]:2.365234362576E-1)[&rate=5.946258804544941E-4]:1.401743906946E-1)[&rate=5.946258804544941E-4]:1.12219215589E0,(((102[&rate=5.946258804544941E-4]:4.173364002966E-2,((23[&rate=5.946258804544941E-4]:6.739319744611E-1,(20[&rate=5.946258804544941E-4]:4.964904937922E-1,25[&rate=5.946258804544941E-4]:5.15668575984E-1)[&rate=5.946258804544941E-4]:1.692223025868E-1)[&rate=5.946258804544941E-4]:1.235293106005E-1,(11[&rate=5.946258804544941E-4]:6.328148127401E-1,140[&rate=5.946258804544941E-4]:6.136367305484E-1)[&rate=5.946258804544941E-4]:7.971496547231E-2)[&rate=5.946258804544941E-4]:3.949572864748E-1)[&rate=5.946258804544941E-4]:5.503721672824E-2,(((21[&rate=5.946258804544941E-4]:6.424482092262E-1,28[&rate=5.946258804544941E-4]:6.671057434727E-1)[&rate=5.946258804544941E-4]:1.997070896174E-1,1[&rate=5.946258804544941E-4]:8.051146322711E-2)[&rate=5.946258804544941E-4]:2.15839192921E-1,24[&rate=5.946258804544941E-4]:1.077172573956E0)[&rate=5.946258804544941E-4]:1.81242118418E-1)[&rate=5.946258804544941E-4]:1.039790694194E-1,((((148[&rate=5.946258804544941E-4]:3.473445352425E-1,143[&rate=5.946258804544941E-4]:3.446048092151E-1)[&rate=5.946258804544941E-4]:4.711491152357E-1,(116[&rate=5.946258804544941E-4]:5.191217729338E-1,((106[&rate=5.946258804544941E-4]:6.677014369301E-2,139[&rate=5.946258804544941E-4]:2.585509656108E-1)[&rate=5.946258804544941E-4]:9.470955711692E-2,111[&rate=5.946258804544941E-4]:1.779180569743E-1)[&rate=5.946258804544941E-4]:4.179160447266E-1)[&rate=5.946258804544941E-4]:2.610157131607E-1)[&rate=5.946258804544941E-4]:4.668010806153E-2,(((13[&rate=5.946258804544941E-4]:3.582143914455E-1,19[&rate=5.946258804544941E-4]:3.965705558292E-1)[&rate=5.946258804544941E-4]:2.292922325501E-1,(108[&rate=5.946258804544941E-4]:3.537304350009E-1,((107[&rate=5.946258804544941E-4]:3.083788140505E-1,109[&rate=5.946258804544941E-4]:3.275568962422E-1)[&rate=5.946258804544941E-4]:8.86231528648E-3,(114[&rate=5.946258804544941E-4]:1.334195911946E-1,104[&rate=5.946258804544941E-4]:1.936935637974E-1)[&rate=5.946258804544941E-4]:1.235475655396E-1)[&rate=5.946258804544941E-4]:3.922903169128E-2)[&rate=5.946258804544941E-4]:2.091186547482E-1)[&rate=5.946258804544941E-4]:2.890439915839E-2,115[&rate=5.946258804544941E-4]:5.342192423321E-1)[&rate=5.946258804544941E-4]:2.925983518239E-1)[&rate=5.946258804544941E-4]:9.635362200891E-2,((105[&rate=5.946258804544941E-4]:5.604637110129E-1,110[&rate=5.946258804544941E-4]:5.82381519232E-1)[&rate=5.946258804544941E-4]:1.143409260516E-1,((117[&rate=5.946258804544941E-4]:4.728275900023E-1,9[&rate=5.946258804544941E-4]:4.618686858926E-1)[&rate=5.946258804544941E-4]:1.885932341648E-1,(113[&rate=5.946258804544941E-4]:6.275292766168E-1,(((4[&rate=5.946258804544941E-4]:2.46596031924E-1,30[&rate=5.946258804544941E-4]:4.191987716501E-1)[&rate=5.946258804544941E-4]:2.09384825378E-1,112[&rate=5.946258804544941E-4]:5.135151038772E-1)[&rate=5.946258804544941E-4]:4.886609053267E-2,(17[&rate=5.946258804544941E-4]:4.143949996638E-1,14[&rate=5.946258804544941E-4]:3.760388352801E-1)[&rate=5.946258804544941E-4]:1.863423591297E-1)[&rate=5.946258804544941E-4]:6.514808220695E-2)[&rate=5.946258804544941E-4]:3.115182152269E-2)[&rate=5.946258804544941E-4]:4.352079919887E-2)[&rate=5.946258804544941E-4]:3.031610996484E-1)[&rate=5.946258804544941E-4]:2.693595319301E-1)[&rate=5.946258804544941E-4]:5.156471419942E-2)[&rate=5.946258804544941E-4]:2.166983945688E-1)[&rate=5.946258804544941E-4]:6.507272269778E-1)[&rate=5.946258804544941E-4]:2.523057175939E-1,((94[&rate=5.946258804544941E-4]:1.119039398148E-1,100[&rate=5.946258804544941E-4]:1.119039398148E-1)[&rate=5.946258804544941E-4]:2.207316173512E-1,95[&rate=5.946258804544941E-4]:4.17335010718E-1)[&rate=5.946258804544941E-4]:1.154116200455E-1)[&rate=5.946258804544941E-4]:3.923898843892E-2,98[&rate=5.946258804544941E-4]:5.610566574537E-1)[&rate=5.946258804544941E-4]:7.363241524926E-3,(99[&rate=5.946258804544941E-4]:4.583912360393E-1,96[&rate=5.946258804544941E-4]:4.228721103564E-1)[&rate=5.946258804544941E-4]:1.318865864366E-1)[&rate=5.946258804544941E-4]:2.396825243913E-2)[&rate=5.946258804544941E-4]:4.801606305334E-4,(16[&rate=5.946258804544941E-4]:2.540162284549E0,39[&rate=5.946258804544941E-4]:4.546693584321E-1)[&rate=5.946258804544941E-4]:9.783653069897E-3)[&rate=5.946258804544941E-4]:7.731928768951E-2)[&rate=5.946258804544941E-4]:5.301610573131E-2,40[&rate=5.946258804544941E-4]:5.947884049228E-1)[&rate=5.946258804544941E-4]:3.208769565397E-1)[&rate=5.946258804544941E-4]:3.385122136398E-1,((((51[&rate=5.946258804544941E-4]:5.462555798255E-1,(((41[&rate=5.946258804544941E-4]:2.720705907805E-1,(42[&rate=5.946258804544941E-4]:2.332527502769E-1,48[&rate=5.946258804544941E-4]:2.715041163972E-1)[&rate=5.946258804544941E-4]:4.428232137784E-2)[&rate=5.946258804544941E-4]:1.599780738267E-1,46[&rate=5.946258804544941E-4]:4.866934733502E-1)[&rate=5.946258804544941E-4]:1.230103766284E-2,43[&rate=5.946258804544941E-4]:4.98994511013E-1)[&rate=5.946258804544941E-4]:7.4583473184E-2)[&rate=5.946258804544941E-4]:4.57274019601E-3,(50[&rate=5.946258804544941E-4]:4.936762460736E-1,(((49[&rate=5.946258804544941E-4]:2.312654594506E-1,47[&rate=5.946258804544941E-4]:2.640523446963E-1)[&rate=5.946258804544941E-4]:8.947078843231E-2,44[&rate=5.946258804544941E-4]:3.480586522544E-1)[&rate=5.946258804544941E-4]:1.693518503085E-1,45[&rate=5.946258804544941E-4]:5.146782621257E-1)[&rate=5.946258804544941E-4]:3.588147882227E-3)[&rate=5.946258804544941E-4]:5.168759307373E-2)[&rate=5.946258804544941E-4]:1.429251391748E-1,(((129[&rate=5.946258804544941E-4]:3.039824338315E-1,((131[&rate=5.946258804544941E-4]:5.43803493604E-2,130[&rate=5.946258804544941E-4]:5.164062333304E-2)[&rate=5.946258804544941E-4]:1.165207904725E-1,132[&rate=5.946258804544941E-4]:1.709011398329E-1)[&rate=5.946258804544941E-4]:1.35821020026E-1)[&rate=5.946258804544941E-4]:4.324028784524E-1,(118[&rate=5.946258804544941E-4]:5.082746673261E-1,69[&rate=5.946258804544941E-4]:5.192335714358E-1)[&rate=5.946258804544941E-4]:3.650969463276E-1)[&rate=5.946258804544941E-4]:7.044673996708E-1,(((60[&rate=5.946258804544941E-4]:2.472046242853E-1,(64[&rate=5.946258804544941E-4]:3.77555233718E-1,62[&rate=5.946258804544941E-4]:4.186511241291E-1)[&rate=5.946258804544941E-4]:2.033432207401E-2)[&rate=5.946258804544941E-4]:4.115146749677E-3,65[&rate=5.946258804544941E-4]:2.51319771035E-1)[&rate=5.946258804544941E-4]:1.151347990077E-1,(61[&rate=5.946258804544941E-4]:3.318469547784E-1,63[&rate=5.946258804544941E-4]:2.907510643673E-1)[&rate=5.946258804544941E-4]:2.263884371821E-1)[&rate=5.946258804544941E-4]:1.019603621364E0)[&rate=5.946258804544941E-4]:4.816236862049E-2)[&rate=5.946258804544941E-4]:2.363303186851E-1,((((127[&rate=5.946258804544941E-4]:2.247731164982E0,128[&rate=5.946258804544941E-4]:1.209375000599E0)[&rate=5.946258804544941E-4]:6.117815108371E-2,121[&rate=5.946258804544941E-4]:1.867813425655E0)[&rate=5.946258804544941E-4]:2.960487306551E-1,35[&rate=5.946258804544941E-4]:3.783475904979E-2)[&rate=5.946258804544941E-4]:4.09579107387E-2,36[&rate=5.946258804544941E-4]:1.253680122542E-1)[&rate=5.946258804544941E-4]:1.150458801567E-1)[&rate=5.946258804544941E-4]:3.896675677127E-1)[&rate=5.946258804544941E-4]:8.625463893693E-2,(((57[&rate=5.946258804544941E-4]:4.679247529983E-1,((37[&rate=5.946258804544941E-4]:3.40403835007E-1,(59[&rate=5.946258804544941E-4]:2.610642759079E-1,58[&rate=5.946258804544941E-4]:2.80189958968E-1)[&rate=5.946258804544941E-4]:4.10881929788E-2)[&rate=5.946258804544941E-4]:2.410956492751E-2,((56[&rate=5.946258804544941E-4]:1.433835627194E-1,55[&rate=5.946258804544941E-4]:1.433835627194E-1)[&rate=5.946258804544941E-4]:1.392485891619E-1,54[&rate=5.946258804544941E-4]:2.525775070727E-1)[&rate=5.946258804544941E-4]:3.54331606213E-2)[&rate=5.946258804544941E-4]:1.38930478747E-1)[&rate=5.946258804544941E-4]:2.646439417933E-1,68[&rate=5.946258804544941E-4]:6.806561264856E-1)[&rate=5.946258804544941E-4]:4.197123768677E-1,((((((((70[&rate=5.946258804544941E-4]:3.967568936208E-1,74[&rate=5.946258804544941E-4]:4.351130580042E-1)[&rate=5.946258804544941E-4]:3.987720855189E-2,76[&rate=5.946258804544941E-4]:4.749902665561E-1)[&rate=5.946258804544941E-4]:1.76647231973E-2,75[&rate=5.946258804544941E-4]:4.926549897534E-1)[&rate=5.946258804544941E-4]:4.249017629942E-1,(((73[&rate=5.946258804544941E-4]:4.55235464889E-1,71[&rate=5.946258804544941E-4]:3.867423142042E-1)[&rate=5.946258804544941E-4]:9.314734310677E-2,(77[&rate=5.946258804544941E-4]:5.140906677753E-1,(79[&rate=5.946258804544941E-4]:3.811302380392E-1,((72[&rate=5.946258804544941E-4]:1.977528235893E-2,78[&rate=5.946258804544941E-4]:4.169309057824E-2)[&rate=5.946258804544941E-4]:8.811212087151E-2,82[&rate=5.946258804544941E-4]:1.380243895318E-1)[&rate=5.946258804544941E-4]:2.513250265895E-1)[&rate=5.946258804544941E-4]:9.734399137996E-2)[&rate=5.946258804544941E-4]:2.881268816576E-2)[&rate=5.946258804544941E-4]:8.733934799049E-3,(81[&rate=5.946258804544941E-4]:4.299298105403E-2,80[&rate=5.946258804544941E-4]:4.299298105403E-2)[&rate=5.946258804544941E-4]:4.648086932477E-1)[&rate=5.946258804544941E-4]:3.604400099528E-1)[&rate=5.946258804544941E-4]:5.130512787215E-1,53[&rate=5.946258804544941E-4]:6.84144972857E-1)[&rate=5.946258804544941E-4]:6.063520954381E-2,(((29[&rate=5.946258804544941E-4]:7.376411218445E-1,(5[&rate=5.946258804544941E-4]:1.003480934582E-1,12[&rate=5.946258804544941E-4]:1.387042578417E-1)[&rate=5.946258804544941E-4]:4.920875489343E-1)[&rate=5.946258804544941E-4]:1.459671335044E-1,103[&rate=5.946258804544941E-4]:6.507315430201E-1)[&rate=5.946258804544941E-4]:1.378006312923E0,52[&rate=5.946258804544941E-4]:3.644441213825E-1)[&rate=5.946258804544941E-4]:3.885327823297E-1)[&rate=5.946258804544941E-4]:9.433071711262E-2,((134[&rate=5.946258804544941E-4]:3.288096351395E-1,137[&rate=5.946258804544941E-4]:4.000425118517E-1)[&rate=5.946258804544941E-4]:2.249770076421E-1,133[&rate=5.946258804544941E-4]:5.839236290828E-1)[&rate=5.946258804544941E-4]:1.037266767399E0)[&rate=5.946258804544941E-4]:2.887567238378E-1,125[&rate=5.946258804544941E-4]:9.174851096901E-1)[&rate=5.946258804544941E-4]:3.4955006033E-1)[&rate=5.946258804544941E-4]:1.171128910138E-1)[&rate=5.946258804544941E-4]:8.437482115035E-2)[&rate=5.946258804544941E-4]:1.197174370779E-1)[&rate=5.946258804544941E-4]:4.674769618335E-2,32[&rate=5.946258804544941E-4]:3.566920415717E-2)[&rate=5.946258804544941E-4]:1.645232700682E-2);
tree STATE_52020000 [&joint=-20956.35890901255,lnP=-20956.35890901255] = [&R] ((33[&rate=5.970839311606635E-4]:2.751538395017E-2,32[&rate=5.970839311606635E-4]:2.203593189545E-2)[&rate=5.970839311606635E-4]:2.094540384696E-3,((((((((58[&rate=5.970839311606635E-4]:3.831764221089E-1,(56[&rate=5.970839311606635E-4]:2.428041900062E-1,55[&rate=5.970839311606635E-4]:2.428041900062E-1)[&rate=5.970839311606635E-4]:1.13049827731E-1)[&rate=5.970839311606635E-4]:9.393715203298E-3,(37[&rate=5.970839311606635E-4]:3.105986344948E-1,(54[&rate=5.970839311606635E-4]:2.218813657944E-1,57[&rate=5.970839311606635E-4]:2.628649723517E-1)[&rate=5.970839311606635E-4]:1.221453645998E-2)[&rate=5.970839311606635E-4]:1.010971858776E-1)[&rate=5.970839311606635E-4]:2.721666822829E-2,59[&rate=5.970839311606635E-4]:4.006611224804E-1)[&rate=5.970839311606635E-4]:2.285168044667E-1,68[&rate=5.970839311606635E-4]:5.799975990781E-1)[&rate=5.970839311606635E-4]:3.478934245559E-1,((((134[&rate=5.970839311606635E-4]:3.474878776072E-1,133[&rate=5.970839311606635E-4]:3.776248639083E-1)[&rate=5.970839311606635E-4]:4.848237962027E-2,137[&rate=5.970839311606635E-4]:4.672031339396E-1)[&rate=5.970839311606635E-4]:1.088147134756E0,((53[&rate=5.970839311606635E-4]:6.880220602016E-1,((75[&rate=5.970839311606635E-4]:6.005436431549E-1,((74[&rate=5.970839311606635E-4]:3.402817238216E-1,76[&rate=5.970839311606635E-4]:3.402817238216E-1)[&rate=5.970839311606635E-4]:1.112655166548E-1,70[&rate=5.970839311606635E-4]:4.13191076093E-1)[&rate=5.970839311606635E-4]:1.489964026784E-1)[&rate=5.970839311606635E-4]:1.405196828432E-1,(((((71[&rate=5.970839311606635E-4]:2.871253765668E-1,(78[&rate=5.970839311606635E-4]:2.324017000792E-2,72[&rate=5.970839311606635E-4]:1.32236178861E-3)[&rate=5.970839311606635E-4]:2.912824668329E-1)[&rate=5.970839311606635E-4]:1.167775281452E-2,82[&rate=5.970839311606635E-4]:3.344195677374E-1)[&rate=5.970839311606635E-4]:1.009862612626E-2,79[&rate=5.970839311606635E-4]:3.362990157816E-1)[&rate=5.970839311606635E-4]:7.546215524582E-2,77[&rate=5.970839311606635E-4]:4.473776093835E-1)[&rate=5.970839311606635E-4]:8.080828696785E-2,(73[&rate=5.970839311606635E-4]:4.574827130801E-1,(81[&rate=5.970839311606635E-4]:1.00256853495E-1,80[&rate=5.970839311606635E-4]:1.00256853495E-1)[&rate=5.970839311606635E-4]:3.07910791092E-1)[&rate=5.970839311606635E-4]:7.618263532598E-2)[&rate=5.970839311606635E-4]:2.073979775919E-1)[&rate=5.970839311606635E-4]:6.934217928156E-1)[&rate=5.970839311606635E-4]:3.333863455027E-3,(52[&rate=5.970839311606635E-4]:6.462968677432E-1,((29[&rate=5.970839311606635E-4]:3.334607217962E-1,(5[&rate=5.970839311606635E-4]:1.14767161746E-1,12[&rate=5.970839311606635E-4]:1.531233261294E-1)[&rate=5.970839311606635E-4]:7.348808059823E-2)[&rate=5.970839311606635E-4]:5.504634602114E-1,103[&rate=5.970839311606635E-4]:6.510474696788E-1)[&rate=5.970839311606635E-4]:1.659543132625E0)[&rate=5.970839311606635E-4]:5.325577722479E-2)[&rate=5.970839311606635E-4]:4.081895765978E-2)[&rate=5.970839311606635E-4]:1.716512283104E-1,125[&rate=5.970839311606635E-4]:6.934435959656E-1)[&rate=5.970839311606635E-4]:4.011140943352E-1)[&rate=5.970839311606635E-4]:7.661659269912E-2,((38[&rate=5.970839311606635E-4]:6.302928272109E-1,((((146[&rate=5.970839311606635E-4]:5.856145030863E-1,(147[&rate=5.970839311606635E-4]:4.877044244303E-1,(101[&rate=5.970839311606635E-4]:6.445836587716E-1,(((((((90[&rate=5.970839311606635E-4]:1.429561242249E-1,91[&rate=5.970839311606635E-4]:1.429561242249E-1)[&rate=5.970839311606635E-4]:2.908629692568E-2,92[&rate=5.970839311606635E-4]:1.720424211506E-1)[&rate=5.970839311606635E-4]:9.885809983333E-2,(87[&rate=5.970839311606635E-4]:2.069364111319E-1,(((93[&rate=5.970839311606635E-4]:5.13313446353E-2,85[&rate=5.970839311606635E-4]:3.763271449829E-2)[&rate=5.970839311606635E-4]:3.991246693376E-2,86[&rate=5.970839311606635E-4]:7.754518143205E-2)[&rate=5.970839311606635E-4]:4.992405927963E-2,(84[&rate=5.970839311606635E-4]:7.664019891267E-2,83[&rate=5.970839311606635E-4]:7.664019891267E-2)[&rate=5.970839311606635E-4]:5.082904179902E-2)[&rate=5.970839311606635E-4]:7.946717042022E-2)[&rate=5.970839311606635E-4]:5.026547971501E-2)[&rate=5.970839311606635E-4]:1.782433323668E-1,(89[&rate=5.970839311606635E-4]:1.578628837301E-1,88[&rate=5.970839311606635E-4]:1.441642535931E-1)[&rate=5.970839311606635E-4]:2.912809696206E-1)[&rate=5.970839311606635E-4]:9.212566779264E-1,3[&rate=5.970839311606635E-4]:8.169758737429E-1)[&rate=5.970839311606635E-4]:1.186242574647E-1,((10[&rate=5.970839311606635E-4]:5.500192307896E-1,15[&rate=5.970839311606635E-4]:5.883753951731E-1)[&rate=5.970839311606635E-4]:2.391473917933E-1,(6[&rate=5.970839311606635E-4]:7.36244396748E-1,18[&rate=5.970839311606635E-4]:7.992580953781E-1)[&rate=5.970839311606635E-4]:3.648386967054E-2)[&rate=5.970839311606635E-4]:2.149266593095E-1)[&rate=5.970839311606635E-4]:4.72478150892E-1,(((((117[&rate=5.970839311606635E-4]:7.347514425379E-1,9[&rate=5.970839311606635E-4]:7.237925384282E-1)[&rate=5.970839311606635E-4]:1.593997211195E-1,((4[&rate=5.970839311606635E-4]:2.102576499247E-1,30[&rate=5.970839311606635E-4]:3.828603896507E-1)[&rate=5.970839311606635E-4]:5.896413697165E-1,(112[&rate=5.970839311606635E-4]:8.375796711184E-1,(17[&rate=5.970839311606635E-4]:6.524240068894E-1,14[&rate=5.970839311606635E-4]:6.140678425057E-1)[&rate=5.970839311606635E-4]:2.235118286128E-1)[&rate=5.970839311606635E-4]:1.98535950979E-2)[&rate=5.970839311606635E-4]:3.397817141353E-2)[&rate=5.970839311606635E-4]:4.908489514713E-2,(113[&rate=5.970839311606635E-4]:9.291748004035E-1,(105[&rate=5.970839311606635E-4]:6.397674037227E-1,110[&rate=5.970839311606635E-4]:6.616852119418E-1)[&rate=5.970839311606635E-4]:2.62010136407E-1)[&rate=5.970839311606635E-4]:1.132153237344E-2)[&rate=5.970839311606635E-4]:2.910418486494E-1,((116[&rate=5.970839311606635E-4]:7.779959500064E-1,((106[&rate=5.970839311606635E-4]:5.810659533704E-1,(111[&rate=5.970839311606635E-4]:3.119194236174E-2,139[&rate=5.970839311606635E-4]:2.065344081151E-1)[&rate=5.970839311606635E-4]:5.66312367173E-1)[&rate=5.970839311606635E-4]:2.153974873248E-1,(148[&rate=5.970839311606635E-4]:1.709130476398E-1,143[&rate=5.970839311606635E-4]:1.681733216124E-1)[&rate=5.970839311606635E-4]:6.036325848363E-1)[&rate=5.970839311606635E-4]:4.180648191407E-2)[&rate=5.970839311606635E-4]:1.186642657416E-1,(((13[&rate=5.970839311606635E-4]:7.434613533035E-1,19[&rate=5.970839311606635E-4]:7.818175176872E-1)[&rate=5.970839311606635E-4]:1.091051151604E-1,115[&rate=5.970839311606635E-4]:7.703746876421E-1)[&rate=5.970839311606635E-4]:6.191003135115E-3,(((107[&rate=5.970839311606635E-4]:2.265090105348E-1,108[&rate=5.970839311606635E-4]:2.237692845075E-1)[&rate=5.970839311606635E-4]:3.029161255457E-1,(114[&rate=5.970839311606635E-4]:1.61838882344E-3,104[&rate=5.970839311606635E-4]:6.189236142621E-2)[&rate=5.970839311606635E-4]:4.675327746543E-1)[&rate=5.970839311606635E-4]:1.276204840797E-1,109[&rate=5.970839311606635E-4]:6.762237023519E-1)[&rate=5.970839311606635E-4]:1.797940432197E-1)[&rate=5.970839311606635E-4]:1.200945249708E-1)[&rate=5.970839311606635E-4]:2.526861848565E-1)[&rate=5.970839311606635E-4]:1.586779787927E-1,(((((23[&rate=5.970839311606635E-4]:7.694275373135E-1,(20[&rate=5.970839311606635E-4]:4.266807800976E-1,25[&rate=5.970839311606635E-4]:4.458588622893E-1)[&rate=5.970839311606635E-4]:3.345275791338E-1)[&rate=5.970839311606635E-4]:1.227967550322E-1,(140[&rate=5.970839311606635E-4]:6.927693496926E-1,11[&rate=5.970839311606635E-4]:7.119474318843E-1)[&rate=5.970839311606635E-4]:9.534535361216E-2)[&rate=5.970839311606635E-4]:2.203657840904E-1,((1[&rate=5.970839311606635E-4]:1.166197543113E-1,(21[&rate=5.970839311606635E-4]:8.398244669193E-1,28[&rate=5.970839311606635E-4]:8.644820011658E-1)[&rate=5.970839311606635E-4]:3.843912300853E-2)[&rate=5.970839311606635E-4]:1.993612809705E-2,24[&rate=5.970839311606635E-4]:9.173778002166E-1)[&rate=5.970839311606635E-4]:2.061711803291E-1)[&rate=5.970839311606635E-4]:1.807351683819E-1,102[&rate=5.970839311606635E-4]:1.426403133112E-1)[&rate=5.970839311606635E-4]:1.464741574178E-1,(142[&rate=5.970839311606635E-4]:4.37394760094E-1,((141[&rate=5.970839311606635E-4]:1.656576099277E-1,144[&rate=5.970839311606635E-4]:1.629178839003E-1)[&rate=5.970839311606635E-4]:2.387363327595E-2,145[&rate=5.970839311606635E-4]:1.922709692312E-1)[&rate=5.970839311606635E-4]:2.451237908627E-1)[&rate=5.970839311606635E-4]:1.098295053101E0)[&rate=5.970839311606635E-4]:2.712908675054E-2)[&rate=5.970839311606635E-4]:9.457445064739E-2)[&rate=5.970839311606635E-4]:2.392451026996E-1)[&rate=5.970839311606635E-4]:7.589078754722E-1)[&rate=5.970839311606635E-4]:3.506854860137E-2)[&rate=5.970839311606635E-4]:1.930707522556E-2,(97[&rate=5.970839311606635E-4]:3.939330265759E-1,(98[&rate=5.970839311606635E-4]:5.648372995971E-1,39[&rate=5.970839311606635E-4]:4.364219990508E-1)[&rate=5.970839311606635E-4]:2.854927889127E-2)[&rate=5.970839311606635E-4]:1.973172113488E-2)[&rate=5.970839311606635E-4]:1.417560234455E-1,((16[&rate=5.970839311606635E-4]:2.401029429803E0,(2[&rate=5.970839311606635E-4]:8.923290209552E-1,(((22[&rate=5.970839311606635E-4]:3.714260338464E-1,27[&rate=5.970839311606635E-4]:3.878643900108E-1)[&rate=5.970839311606635E-4]:4.326675076304E-1,26[&rate=5.970839311606635E-4]:8.150524455864E-1)[&rate=5.970839311606635E-4]:8.102311188623E-2,(31[&rate=5.970839311606635E-4]:9.242803737264E-1,(7[&rate=5.970839311606635E-4]:1.593014146376E-1,8[&rate=5.970839311606635E-4]:1.593014146376E-1)[&rate=5.970839311606635E-4]:6.142940275819E-1)[&rate=5.970839311606635E-4]:1.563080018465E-2)[&rate=5.970839311606635E-4]:1.798151073182E-1)[&rate=5.970839311606635E-4]:1.37993328556E0)[&rate=5.970839311606635E-4]:2.839420273666E-1,40[&rate=5.970839311606635E-4]:5.994785310523E-1)[&rate=5.970839311606635E-4]:2.698049147011E-2)[&rate=5.970839311606635E-4]:3.384578855445E-2,((95[&rate=5.970839311606635E-4]:5.790749880249E-1,(100[&rate=5.970839311606635E-4]:4.353167877335E-1,94[&rate=5.970839311606635E-4]:4.353167877335E-1)[&rate=5.970839311606635E-4]:5.905874673927E-2)[&rate=5.970839311606635E-4]:1.730203930716E-1,(99[&rate=5.970839311606635E-4]:7.278867280139E-1,96[&rate=5.970839311606635E-4]:6.923676023311E-1)[&rate=5.970839311606635E-4]:3.513761483101E-2)[&rate=5.970839311606635E-4]:4.755369227547E-2)[&rate=5.970839311606635E-4]:3.829402706311E-2)[&rate=5.970839311606635E-4]:3.550191320362E-1,((((((43[&rate=5.970839311606635E-4]:5.233853375331E-1,(41[&rate=5.970839311606635E-4]:2.827605794221E-1,(42[&rate=5.970839311606635E-4]:1.316052301435E-1,48[&rate=5.970839311606635E-4]:1.698565962637E-1)[&rate=5.970839311606635E-4]:1.566198301529E-1)[&rate=5.970839311606635E-4]:1.85979949368E-1)[&rate=5.970839311606635E-4]:1.758104929568E-2,46[&rate=5.970839311606635E-4]:5.409663868288E-1)[&rate=5.970839311606635E-4]:6.386158709213E-2,((49[&rate=5.970839311606635E-4]:3.406330397655E-1,50[&rate=5.970839311606635E-4]:3.406330397655E-1)[&rate=5.970839311606635E-4]:1.111279870042E-1,(51[&rate=5.970839311606635E-4]:4.410753156694E-1,(44[&rate=5.970839311606635E-4]:3.65916555872E-3,47[&rate=5.970839311606635E-4]:9.123646432972E-3)[&rate=5.970839311606635E-4]:4.59274073608E-1)[&rate=5.970839311606635E-4]:1.615019197456E-2)[&rate=5.970839311606635E-4]:1.202800619054E-1)[&rate=5.970839311606635E-4]:4.209929311089E-2,45[&rate=5.970839311606635E-4]:6.387305457205E-1)[&rate=5.970839311606635E-4]:9.063180509511E-2,(((((62[&rate=5.970839311606635E-4]:3.336404124755E-1,65[&rate=5.970839311606635E-4]:1.418595905578E-1)[&rate=5.970839311606635E-4]:4.270629346581E-2,(60[&rate=5.970839311606635E-4]:1.81221194179E-1,64[&rate=5.970839311606635E-4]:3.319061256857E-1)[&rate=5.970839311606635E-4]:3.344689844573E-3)[&rate=5.970839311606635E-4]:4.567427676229E-1,(61[&rate=5.970839311606635E-4]:1.364152300056E-1,63[&rate=5.970839311606635E-4]:9.531933959458E-2)[&rate=5.970839311606635E-4]:6.966742435586E-1)[&rate=5.970839311606635E-4]:5.963691096863E-1,128[&rate=5.970839311606635E-4]:1.289732555853E0)[&rate=5.970839311606635E-4]:2.979426953177E-2,((((132[&rate=5.970839311606635E-4]:8.714514776855E-2,129[&rate=5.970839311606635E-4]:8.440542174119E-2)[&rate=5.970839311606635E-4]:1.395540764231E-1,131[&rate=5.970839311606635E-4]:2.266992241917E-1)[&rate=5.970839311606635E-4]:3.271642443638E-2,130[&rate=5.970839311606635E-4]:2.566759226007E-1)[&rate=5.970839311606635E-4]:2.470658457265E-1,(69[&rate=5.970839311606635E-4]:6.408184222678E-1,118[&rate=5.970839311606635E-4]:6.298595181582E-1)[&rate=5.970839311606635E-4]:1.086855153894E-2)[&rate=5.970839311606635E-4]:8.185247830851E-1)[&rate=5.970839311606635E-4]:1.832317377219E-1)[&rate=5.970839311606635E-4]:1.801964748129E-1,(((36[&rate=5.970839311606635E-4]:2.183036711048E-2,127[&rate=5.970839311606635E-4]:2.542378312316E0)[&rate=5.970839311606635E-4]:1.947355654932E-2,121[&rate=5.970839311606635E-4]:2.120755978454E0)[&rate=5.970839311606635E-4]:1.220671889795E-1,35[&rate=5.970839311606635E-4]:1.167957701735E-1)[&rate=5.970839311606635E-4]:3.739214445859E-2)[&rate=5.970839311606635E-4]:2.287585980996E-1)[&rate=5.970839311606635E-4]:7.384046582915E-2)[&rate=5.970839311606635E-4]:3.90628823524E-2,(((((123[&rate=5.970839311606635E-4]:2.770968863065E-1,124[&rate=5.970839311606635E-4]:2.743646458694E-1)[&rate=5.970839311606635E-4]:2.156192763288E-2,122[&rate=5.970839311606635E-4]:2.986588139394E-1)[&rate=5.970839311606635E-4]:3.437729594256E-1,67[&rate=5.970839311606635E-4]:1.411592230243E-1)[&rate=5.970839311606635E-4]:2.228832475729E-1,(126[&rate=5.970839311606635E-4]:1.234299741261E0,((119[&rate=5.970839311606635E-4]:1.122675101288E0,(135[&rate=5.970839311606635E-4]:7.64916125211E-1,(138[&rate=5.970839311606635E-4]:1.838032944254E-1,136[&rate=5.970839311606635E-4]:5.229644511022E-2)[&rate=5.970839311606635E-4]:7.811128307856E-1)[&rate=5.970839311606635E-4]:9.813770597737E-3)[&rate=5.970839311606635E-4]:1.429430963202E-1,120[&rate=5.970839311606635E-4]:1.169727786649E0)[&rate=5.970839311606635E-4]:7.543840662967E-1)[&rate=5.970839311606635E-4]:3.769169190209E-1)[&rate=5.970839311606635E-4]:1.076631396209E-2,66[&rate=5.970839311606635E-4]:3.748087845593E-1)[&rate=5.970839311606635E-4]:1.21041076354E-1)[&rate=5.970839311606635E-4]:3.724760805907E-1,34[&rate=5.970839311606635E-4]:5.312242873874E-3)[&rate=5.970839311606635E-4]:4.073603762536E-2);
tree STATE_52110000 [&joint=-20953.895642583782,lnP=-20953.895642583782] = [&R] ((32[&rate=5.727506382501379E-4]:1.166001529956E-2,33[&rate=5.727506382501379E-4]:1.713946735427E-2)[&rate=5.727506382501379E-4]:6.006941393811E-2,(((((((123[&rate=5.727506382501379E-4]:2.007671845103E-2,124[&rate=5.727506382501379E-4]:1.73444780139E-2)[&rate=5.727506382501379E-4]:2.337560265262E-1,122[&rate=5.727506382501379E-4]:2.538327449773E-1)[&rate=5.727506382501379E-4]:5.609644644981E-1,67[&rate=5.727506382501379E-4]:3.135246591347E-1)[&rate=5.727506382501379E-4]:3.256308600433E-1,(66[&rate=5.727506382501379E-4]:1.675696404661E-1,(((135[&rate=5.727506382501379E-4]:6.253905589394E-1,(138[&rate=5.727506382501379E-4]:1.860742640894E-1,136[&rate=5.727506382501379E-4]:5.456741477421E-2)[&rate=5.727506382501379E-4]:6.3931629485E-1)[&rate=5.727506382501379E-4]:7.464574513289E-1,(126[&rate=5.727506382501379E-4]:5.33757710467E-1,120[&rate=5.727506382501379E-4]:1.223569822152E0)[&rate=5.727506382501379E-4]:4.003329826369E-1)[&rate=5.727506382501379E-4]:1.788864911639E-1,119[&rate=5.727506382501379E-4]:1.898679706912E0)[&rate=5.727506382501379E-4]:3.017666458832E-1)[&rate=5.727506382501379E-4]:4.715858787118E-1)[&rate=5.727506382501379E-4]:1.426394051182E-1,((38[&rate=5.727506382501379E-4]:8.790371903358E-1,(((40[&rate=5.727506382501379E-4]:4.944796427962E-1,((((31[&rate=5.727506382501379E-4]:8.677128831083E-1,(22[&rate=5.727506382501379E-4]:5.06752722891E-1,27[&rate=5.727506382501379E-4]:5.231910790554E-1)[&rate=5.727506382501379E-4]:3.061656396693E-1)[&rate=5.727506382501379E-4]:5.581127213849E-2,((7[&rate=5.727506382501379E-4]:4.728342200215E-1,8[&rate=5.727506382501379E-4]:4.728342200215E-1)[&rate=5.727506382501379E-4]:2.891879584989E-1,26[&rate=5.727506382501379E-4]:8.68871493589E-1)[&rate=5.727506382501379E-4]:1.081704521947E-2)[&rate=5.727506382501379E-4]:1.95824679568E-1,2[&rate=5.727506382501379E-4]:8.919515745407E-1)[&rate=5.727506382501379E-4]:1.535909528477E0,(((101[&rate=5.727506382501379E-4]:5.541316608521E-1,(((((((90[&rate=5.727506382501379E-4]:2.922668387463E-2,91[&rate=5.727506382501379E-4]:2.922668387463E-2)[&rate=5.727506382501379E-4]:9.943970981449E-2,92[&rate=5.727506382501379E-4]:1.286663936891E-1)[&rate=5.727506382501379E-4]:6.927261714846E-2,(((83[&rate=5.727506382501379E-4]:7.002255712687E-2,86[&rate=5.727506382501379E-4]:7.002255712687E-2)[&rate=5.727506382501379E-4]:3.831826424124E-2,85[&rate=5.727506382501379E-4]:1.083408213681E-1)[&rate=5.727506382501379E-4]:4.500535956888E-2,(93[&rate=5.727506382501379E-4]:2.822538086997E-2,84[&rate=5.727506382501379E-4]:1.452675073296E-2)[&rate=5.727506382501379E-4]:1.38819430204E-1)[&rate=5.727506382501379E-4]:3.089419976357E-2)[&rate=5.727506382501379E-4]:3.828562915446E-2,((89[&rate=5.727506382501379E-4]:3.443682436691E-2,88[&rate=5.727506382501379E-4]:2.073819422989E-2)[&rate=5.727506382501379E-4]:1.926763767321E-1,87[&rate=5.727506382501379E-4]:2.134145709619E-1)[&rate=5.727506382501379E-4]:9.111438893075E-3)[&rate=5.727506382501379E-4]:1.13614679373E0,3[&rate=5.727506382501379E-4]:8.189467761883E-1)[&rate=5.727506382501379E-4]:5.942176190772E-2,((10[&rate=5.727506382501379E-4]:5.958239554558E-1,15[&rate=5.727506382501379E-4]:6.341801198393E-1)[&rate=5.727506382501379E-4]:2.072508055012E-1,(6[&rate=5.727506382501379E-4]:7.472415072176E-1,18[&rate=5.727506382501379E-4]:8.102552058477E-1)[&rate=5.727506382501379E-4]:3.939489757513E-2)[&rate=5.727506382501379E-4]:1.437869278238E-1)[&rate=5.727506382501379E-4]:4.890533789674E-1,((((((115[&rate=5.727506382501379E-4]:7.653412765544E-1,(13[&rate=5.727506382501379E-4]:5.1901548187E-1,19[&rate=5.727506382501379E-4]:5.573716462537E-1)[&rate=5.727506382501379E-4]:3.285175755063E-1)[&rate=5.727506382501379E-4]:1.805491559546E-1,(107[&rate=5.727506382501379E-4]:7.997642746519E-1,(109[&rate=5.727506382501379E-4]:7.390887549039E-1,(108[&rate=5.727506382501379E-4]:6.936024505702E-1,(114[&rate=5.727506382501379E-4]:4.882049478208E-2,104[&rate=5.727506382501379E-4]:1.090944673849E-1)[&rate=5.727506382501379E-4]:5.872477092127E-1)[&rate=5.727506382501379E-4]:2.356849611467E-2)[&rate=5.727506382501379E-4]:7.985360193973E-2)[&rate=5.727506382501379E-4]:2.064001304599E-1)[&rate=5.727506382501379E-4]:1.060513874182E-1,(((139[&rate=5.727506382501379E-4]:3.328668093619E-1,(111[&rate=5.727506382501379E-4]:5.624080623308E-2,106[&rate=5.727506382501379E-4]:3.980245006871E-2)[&rate=5.727506382501379E-4]:1.012835373754E-1)[&rate=5.727506382501379E-4]:6.571454976067E-1,(148[&rate=5.727506382501379E-4]:2.016500467089E-1,143[&rate=5.727506382501379E-4]:1.989103206815E-1)[&rate=5.727506382501379E-4]:5.746636301228E-1)[&rate=5.727506382501379E-4]:8.611357651663E-2,116[&rate=5.727506382501379E-4]:8.240710889646E-1)[&rate=5.727506382501379E-4]:2.278707309626E-1)[&rate=5.727506382501379E-4]:8.438890797656E-2,((105[&rate=5.727506382501379E-4]:5.442308717509E-1,110[&rate=5.727506382501379E-4]:5.6614867997E-1)[&rate=5.727506382501379E-4]:4.275459716501E-1,((112[&rate=5.727506382501379E-4]:8.965105712501E-1,117[&rate=5.727506382501379E-4]:8.992502972777E-1)[&rate=5.727506382501379E-4]:2.762281877369E-3,((4[&rate=5.727506382501379E-4]:1.00693107275E-1,30[&rate=5.727506382501379E-4]:2.73295847001E-1)[&rate=5.727506382501379E-4]:7.126381318629E-1,((9[&rate=5.727506382501379E-4]:6.588509317199E-1,(17[&rate=5.727506382501379E-4]:5.033816354835E-1,14[&rate=5.727506382501379E-4]:4.650254710998E-1)[&rate=5.727506382501379E-4]:2.020446387022E-1)[&rate=5.727506382501379E-4]:1.595472860119E-1,113[&rate=5.727506382501379E-4]:8.266173958138E-1)[&rate=5.727506382501379E-4]:4.424808989929E-2)[&rate=5.727506382501379E-4]:2.840736741438E-2)[&rate=5.727506382501379E-4]:9.990125054736E-2)[&rate=5.727506382501379E-4]:2.193484050508E-1)[&rate=5.727506382501379E-4]:1.683576306801E-2,(142[&rate=5.727506382501379E-4]:2.882168961041E-1,(144[&rate=5.727506382501379E-4]:7.457399112372E-2,(145[&rate=5.727506382501379E-4]:5.582882875178E-2,141[&rate=5.727506382501379E-4]:5.30891027242E-2)[&rate=5.727506382501379E-4]:2.422461442688E-2)[&rate=5.727506382501379E-4]:2.081634529254E-1)[&rate=5.727506382501379E-4]:1.119744115416E0)[&rate=5.727506382501379E-4]:1.070037507068E-1,((((23[&rate=5.727506382501379E-4]:7.197492497506E-1,(20[&rate=5.727506382501379E-4]:5.615483383102E-1,25[&rate=5.727506382501379E-4]:5.80726420502E-1)[&rate=5.727506382501379E-4]:1.499817333583E-1)[&rate=5.727506382501379E-4]:1.069504810356E-1,(140[&rate=5.727506382501379E-4]:6.02383514033E-1,11[&rate=5.727506382501379E-4]:6.215615962247E-1)[&rate=5.727506382501379E-4]:1.202066277123E-1)[&rate=5.727506382501379E-4]:4.683344681852E-1,102[&rate=5.727506382501379E-4]:1.443492674648E-1)[&rate=5.727506382501379E-4]:3.585403206872E-2,(24[&rate=5.727506382501379E-4]:1.037438561109E0,(1[&rate=5.727506382501379E-4]:1.185548731577E-1,(21[&rate=5.727506382501379E-4]:5.265101257593E-1,28[&rate=5.727506382501379E-4]:5.511676600057E-1)[&rate=5.727506382501379E-4]:3.536885830149E-1)[&rate=5.727506382501379E-4]:1.380617701431E-1)[&rate=5.727506382501379E-4]:3.044085740409E-1)[&rate=5.727506382501379E-4]:8.818612022737E-2)[&rate=5.727506382501379E-4]:1.017722233299E-1)[&rate=5.727506382501379E-4]:1.894494698163E-1)[&rate=5.727506382501379E-4]:8.671165188451E-1,(39[&rate=5.727506382501379E-4]:3.655416727036E-1,97[&rate=5.727506382501379E-4]:2.945034213374E-1)[&rate=5.727506382501379E-4]:8.254234799987E-2)[&rate=5.727506382501379E-4]:3.192989998476E-3,146[&rate=5.727506382501379E-4]:5.714955899368E-1)[&rate=5.727506382501379E-4]:1.98582894866E-2)[&rate=5.727506382501379E-4]:2.334434260772E-2)[&rate=5.727506382501379E-4]:3.201664969339E-2,16[&rate=5.727506382501379E-4]:2.611989218607E0)[&rate=5.727506382501379E-4]:2.219346549576E-1,(147[&rate=5.727506382501379E-4]:7.306112648494E-1,((96[&rate=5.727506382501379E-4]:6.221796006311E-1,99[&rate=5.727506382501379E-4]:6.57698726314E-1)[&rate=5.727506382501379E-4]:1.021797060397E-1,(98[&rate=5.727506382501379E-4]:6.482895084697E-1,((100[&rate=5.727506382501379E-4]:3.254855117113E-1,94[&rate=5.727506382501379E-4]:3.254855117113E-1)[&rate=5.727506382501379E-4]:7.716522960163E-2,95[&rate=5.727506382501379E-4]:4.873501948649E-1)[&rate=5.727506382501379E-4]:1.718682753534E-1)[&rate=5.727506382501379E-4]:8.97310003868E-2)[&rate=5.727506382501379E-4]:6.362900735888E-2)[&rate=5.727506382501379E-4]:7.519673177816E-2)[&rate=5.727506382501379E-4]:1.989122538177E-1)[&rate=5.727506382501379E-4]:2.346046403373E-1,(35[&rate=5.727506382501379E-4]:6.145686473833E-2,((36[&rate=5.727506382501379E-4]:8.350222997999E-2,(121[&rate=5.727506382501379E-4]:1.869324677003E0,127[&rate=5.727506382501379E-4]:2.310420567414E0)[&rate=5.727506382501379E-4]:2.93629607771E-1)[&rate=5.727506382501379E-4]:1.265012940606E-2,(((((51[&rate=5.727506382501379E-4]:5.078633852979E-1,(44[&rate=5.727506382501379E-4]:4.834934275846E-1,(49[&rate=5.727506382501379E-4]:4.099849319796E-1,50[&rate=5.727506382501379E-4]:4.099849319796E-1)[&rate=5.727506382501379E-4]:4.618609123357E-2)[&rate=5.727506382501379E-4]:4.622788121055E-2)[&rate=5.727506382501379E-4]:3.135345043302E-2,47[&rate=5.727506382501379E-4]:5.665392401024E-1)[&rate=5.727506382501379E-4]:4.4074842398E-2,((48[&rate=5.727506382501379E-4]:3.556404625817E-1,(42[&rate=5.727506382501379E-4]:3.157364789086E-1,41[&rate=5.727506382501379E-4]:3.102719980344E-1)[&rate=5.727506382501379E-4]:1.652617552908E-3)[&rate=5.727506382501379E-4]:1.599416287314E-1,(46[&rate=5.727506382501379E-4]:5.065332831527E-1,43[&rate=5.727506382501379E-4]:5.065332831527E-1)[&rate=5.727506382501379E-4]:1.997776990891E-2)[&rate=5.727506382501379E-4]:8.410302943884E-2)[&rate=5.727506382501379E-4]:2.142855371659E-2,45[&rate=5.727506382501379E-4]:6.238459149057E-1)[&rate=5.727506382501379E-4]:1.217056007013E-1,(((65[&rate=5.727506382501379E-4]:1.933645846751E-1,((64[&rate=5.727506382501379E-4]:2.869595020867E-1,62[&rate=5.727506382501379E-4]:3.280553924977E-1)[&rate=5.727506382501379E-4]:4.048557657161E-2,60[&rate=5.727506382501379E-4]:1.767601471516E-1)[&rate=5.727506382501379E-4]:1.660443752348E-2)[&rate=5.727506382501379E-4]:1.752059184733E-1,(61[&rate=5.727506382501379E-4]:1.383096348704E-1,63[&rate=5.727506382501379E-4]:9.721374445935E-2)[&rate=5.727506382501379E-4]:4.220416901957E-1)[&rate=5.727506382501379E-4]:9.142513259564E-1,(128[&rate=5.727506382501379E-4]:1.244112458348E0,(((129[&rate=5.727506382501379E-4]:2.639866059985E-1,(132[&rate=5.727506382501379E-4]:2.369044425058E-1,(130[&rate=5.727506382501379E-4]:9.121552702744E-2,131[&rate=5.727506382501379E-4]:9.39552530548E-2)[&rate=5.727506382501379E-4]:1.42949189451E-1)[&rate=5.727506382501379E-4]:2.982188952009E-2)[&rate=5.727506382501379E-4]:2.78363817745E-1,69[&rate=5.727506382501379E-4]:6.902956292231E-1)[&rate=5.727506382501379E-4]:5.430489155659E-2,118[&rate=5.727506382501379E-4]:7.3364161667E-1)[&rate=5.727506382501379E-4]:6.501968690753E-1)[&rate=5.727506382501379E-4]:9.076416527714E-2)[&rate=5.727506382501379E-4]:1.840711042731E-1)[&rate=5.727506382501379E-4]:5.939641230974E-2)[&rate=5.727506382501379E-4]:1.187984781805E-2)[&rate=5.727506382501379E-4]:4.498195194193E-1)[&rate=5.727506382501379E-4]:2.705185401385E-1)[&rate=5.727506382501379E-4]:2.098050577912E-2,(((57[&rate=5.727506382501379E-4]:3.843770244068E-1,(((54[&rate=5.727506382501379E-4]:2.813689572258E-1,(56[&rate=5.727506382501379E-4]:2.835442782268E-1,55[&rate=5.727506382501379E-4]:2.835442782268E-1)[&rate=5.727506382501379E-4]:2.787932380764E-2)[&rate=5.727506382501379E-4]:2.830112425938E-3,(58[&rate=5.727506382501379E-4]:3.054445794214E-1,59[&rate=5.727506382501379E-4]:2.863188963613E-1)[&rate=5.727506382501379E-4]:3.613153941067E-2)[&rate=5.727506382501379E-4]:2.599107209069E-2,37[&rate=5.727506382501379E-4]:3.866928739829E-1)[&rate=5.727506382501379E-4]:3.320327610703E-2)[&rate=5.727506382501379E-4]:2.641140885792E-1,68[&rate=5.727506382501379E-4]:5.965785446799E-1)[&rate=5.727506382501379E-4]:5.082494887371E-1,(((((133[&rate=5.727506382501379E-4]:5.01422964369E-1,137[&rate=5.727506382501379E-4]:5.425188547801E-1)[&rate=5.727506382501379E-4]:5.13189674168E-2,134[&rate=5.727506382501379E-4]:5.226049454846E-1)[&rate=5.727506382501379E-4]:8.591409751281E-1,(52[&rate=5.727506382501379E-4]:4.622887283554E-1,((29[&rate=5.727506382501379E-4]:4.884201839446E-1,(5[&rate=5.727506382501379E-4]:7.020756270528E-2,12[&rate=5.727506382501379E-4]:1.085637270887E-1)[&rate=5.727506382501379E-4]:2.730071417874E-1)[&rate=5.727506382501379E-4]:3.704459339336E-1,103[&rate=5.727506382501379E-4]:6.259894055495E-1)[&rate=5.727506382501379E-4]:1.500593057367E0)[&rate=5.727506382501379E-4]:1.757114029017E-1)[&rate=5.727506382501379E-4]:7.940252517939E-2,(((75[&rate=5.727506382501379E-4]:5.893861936367E-1,(70[&rate=5.727506382501379E-4]:4.857285902847E-1,(76[&rate=5.727506382501379E-4]:5.08686230653E-1,74[&rate=5.727506382501379E-4]:5.08686230653E-1)[&rate=5.727506382501379E-4]:1.539852401515E-2)[&rate=5.727506382501379E-4]:6.530143896856E-2)[&rate=5.727506382501379E-4]:1.352956130765E-1,(((81[&rate=5.727506382501379E-4]:1.899568869876E-1,80[&rate=5.727506382501379E-4]:1.899568869876E-1)[&rate=5.727506382501379E-4]:2.997057042347E-1,(77[&rate=5.727506382501379E-4]:4.775017967109E-1,73[&rate=5.727506382501379E-4]:4.829812487657E-1)[&rate=5.727506382501379E-4]:5.599641094979E-2)[&rate=5.727506382501379E-4]:4.117005921073E-3,(71[&rate=5.727506382501379E-4]:3.90850230672E-1,(82[&rate=5.727506382501379E-4]:3.664926127349E-1,((78[&rate=5.727506382501379E-4]:5.362968729991E-2,72[&rate=5.727506382501379E-4]:3.171187908059E-2)[&rate=5.727506382501379E-4]:2.477978654434E-1,79[&rate=5.727506382501379E-4]:3.014275527433E-1)[&rate=5.727506382501379E-4]:5.684588190951E-2)[&rate=5.727506382501379E-4]:5.997405629319E-2)[&rate=5.727506382501379E-4]:8.375128427969E-2)[&rate=5.727506382501379E-4]:1.815871410767E-1)[&rate=5.727506382501379E-4]:5.588787539548E-1,53[&rate=5.727506382501379E-4]:5.370975020559E-1)[&rate=5.727506382501379E-4]:1.721084330691E-1)[&rate=5.727506382501379E-4]:2.478395108212E-1,125[&rate=5.727506382501379E-4]:7.46662932285E-1)[&rate=5.727506382501379E-4]:5.248317677987E-1)[&rate=5.727506382501379E-4]:2.456680344305E-1)[&rate=5.727506382501379E-4]:6.952470316844E-2,34[&rate=5.727506382501379E-4]:9.286434613643E-3)[&rate=5.727506382501379E-4]:8.436080284311E-2);
tree STATE_52200000 [&joint=-20977.773096339977,lnP=-20977.773096339977] = [&R] (33[&rate=5.710058818717514E-4]:7.40900566615E-2,((((((66[&rate=5.710058818717514E-4]:4.041611819321E-1,((120[&rate=5.710058818717514E-4]:9.531816524521E-1,(135[&rate=5.710058818717514E-4]:4.217526031776E-1,(138[&rate=5.710058818717514E-4]:1.824529036432E-1,136[&rate=5.710058818717514E-4]:5.094605432798E-2)[&rate=5.710058818717514E-4]:4.392996995345E-1)[&rate=5.710058818717514E-4]:2.793742547539E-1)[&rate=5.710058818717514E-4]:8.496180250707E-1,(126[&rate=5.710058818717514E-4]:1.086940050037E0,119[&rate=5.710058818717514E-4]:1.87264257268E0)[&rate=5.710058818717514E-4]:2.604751580125E-2)[&rate=5.710058818717514E-4]:5.383478057792E-1)[&rate=5.710058818717514E-4]:2.414726988158E-1,(((124[&rate=5.710058818717514E-4]:2.679397813514E-1,123[&rate=5.710058818717514E-4]:2.706720217885E-1)[&rate=5.710058818717514E-4]:7.406762202556E-2,122[&rate=5.710058818717514E-4]:3.447396438141E-1)[&rate=5.710058818717514E-4]:5.029857903079E-1,67[&rate=5.710058818717514E-4]:3.464528837813E-1)[&rate=5.710058818717514E-4]:2.991809969666E-1)[&rate=5.710058818717514E-4]:1.91107829298E-1,(((((55[&rate=5.710058818717514E-4]:3.529516229788E-1,56[&rate=5.710058818717514E-4]:3.529516229788E-1)[&rate=5.710058818717514E-4]:2.002000726315E-2,(58[&rate=5.710058818717514E-4]:3.848771026314E-1,(37[&rate=5.710058818717514E-4]:3.791627142909E-1,(54[&rate=5.710058818717514E-4]:1.923953155894E-1,57[&rate=5.710058818717514E-4]:2.333789221468E-1)[&rate=5.710058818717514E-4]:1.10264666461E-1)[&rate=5.710058818717514E-4]:2.484007140063E-2)[&rate=5.710058818717514E-4]:1.541693198219E-2)[&rate=5.710058818717514E-4]:1.620054790344E-2,59[&rate=5.710058818717514E-4]:3.97368899457E-1)[&rate=5.710058818717514E-4]:5.01089006922E-1,68[&rate=5.710058818717514E-4]:8.4927757851E-1)[&rate=5.710058818717514E-4]:2.471415067605E-1,(125[&rate=5.710058818717514E-4]:5.24456723119E-1,(((((74[&rate=5.710058818717514E-4]:3.93977358078E-1,76[&rate=5.710058818717514E-4]:3.93977358078E-1)[&rate=5.710058818717514E-4]:3.407732545557E-2,70[&rate=5.710058818717514E-4]:3.896985191501E-1)[&rate=5.710058818717514E-4]:2.566382609293E-1,75[&rate=5.710058818717514E-4]:6.846929444629E-1)[&rate=5.710058818717514E-4]:2.4837303574E-2,(((71[&rate=5.710058818717514E-4]:3.364290984048E-1,(73[&rate=5.710058818717514E-4]:3.880199605629E-1,77[&rate=5.710058818717514E-4]:3.825405085082E-1)[&rate=5.710058818717514E-4]:1.690228852675E-2)[&rate=5.710058818717514E-4]:1.19557293876E-1,((82[&rate=5.710058818717514E-4]:2.156270890153E-1,79[&rate=5.710058818717514E-4]:2.074079109332E-1)[&rate=5.710058818717514E-4]:7.990783568693E-2,(72[&rate=5.710058818717514E-4]:1.885533617712E-1,78[&rate=5.710058818717514E-4]:2.104711699905E-1)[&rate=5.710058818717514E-4]:7.684457662959E-2)[&rate=5.710058818717514E-4]:1.960679059347E-1)[&rate=5.710058818717514E-4]:4.45328200397E-3,(81[&rate=5.710058818717514E-4]:3.048166254472E-2,80[&rate=5.710058818717514E-4]:3.048166254472E-2)[&rate=5.710058818717514E-4]:4.491360939318E-1)[&rate=5.710058818717514E-4]:1.805974230673E-1)[&rate=5.710058818717514E-4]:6.958705843259E-1,(53[&rate=5.710058818717514E-4]:5.580792525383E-1,(((133[&rate=5.710058818717514E-4]:3.428405254543E-1,(134[&rate=5.710058818717514E-4]:2.458745966782E-1,137[&rate=5.710058818717514E-4]:3.171074733904E-1)[&rate=5.710058818717514E-4]:6.682894247496E-2)[&rate=5.710058818717514E-4]:5.169061952788E-1,((29[&rate=5.710058818717514E-4]:6.874856217238E-1,(5[&rate=5.710058818717514E-4]:1.670296868118E-1,12[&rate=5.710058818717514E-4]:2.053858511953E-1)[&rate=5.710058818717514E-4]:3.7525045546E-1)[&rate=5.710058818717514E-4]:2.568810083958E-1,103[&rate=5.710058818717514E-4]:7.114899177908E-1)[&rate=5.710058818717514E-4]:1.038667761846E0)[&rate=5.710058818717514E-4]:1.588527370294E-1,52[&rate=5.710058818717514E-4]:2.447166821057E-1)[&rate=5.710058818717514E-4]:3.21559291744E-1)[&rate=5.710058818717514E-4]:1.008585212124E-1)[&rate=5.710058818717514E-4]:7.590146302957E-2)[&rate=5.710058818717514E-4]:7.386290288182E-1)[&rate=5.710058818717514E-4]:2.880432625476E-1)[&rate=5.710058818717514E-4]:4.707990753385E-2,34[&rate=5.710058818717514E-4]:2.080791894968E-2)[&rate=5.710058818717514E-4]:2.045028492141E-3,((38[&rate=5.710058818717514E-4]:7.453616370415E-1,(((((2[&rate=5.710058818717514E-4]:6.465862850361E-1,((((7[&rate=5.710058818717514E-4]:1.924870973341E-1,8[&rate=5.710058818717514E-4]:1.924870973341E-1)[&rate=5.710058818717514E-4]:3.01270455867E-1,26[&rate=5.710058818717514E-4]:6.006068682697E-1)[&rate=5.710058818717514E-4]:1.306277651772E-1,31[&rate=5.710058818717514E-4]:7.750702498853E-1)[&rate=5.710058818717514E-4]:2.951543462332E-3,(22[&rate=5.710058818717514E-4]:3.709515276854E-1,27[&rate=5.710058818717514E-4]:3.873898838498E-1)[&rate=5.710058818717514E-4]:3.522757451141E-1)[&rate=5.710058818717514E-4]:9.59617519626E-2)[&rate=5.710058818717514E-4]:1.587696392077E0,16[&rate=5.710058818717514E-4]:2.363049800401E0)[&rate=5.710058818717514E-4]:1.805058661192E-1,(((101[&rate=5.710058818717514E-4]:1.065794365763E0,((((((83[&rate=5.710058818717514E-4]:1.500890981826E-1,(84[&rate=5.710058818717514E-4]:4.16545329742E-2,(86[&rate=5.710058818717514E-4]:1.998646908533E-2,93[&rate=5.710058818717514E-4]:3.368509922234E-2)[&rate=5.710058818717514E-4]:2.166806388887E-2)[&rate=5.710058818717514E-4]:1.084345652084E-1)[&rate=5.710058818717514E-4]:2.736725606689E-2,85[&rate=5.710058818717514E-4]:1.774563542495E-1)[&rate=5.710058818717514E-4]:8.622711933466E-2,(87[&rate=5.710058818717514E-4]:2.071192516487E-1,((90[&rate=5.710058818717514E-4]:1.646218026166E-2,91[&rate=5.710058818717514E-4]:1.646218026166E-2)[&rate=5.710058818717514E-4]:1.005862775227E-1,92[&rate=5.710058818717514E-4]:1.170484577843E-1)[&rate=5.710058818717514E-4]:1.037694240014E-1)[&rate=5.710058818717514E-4]:5.656422193543E-2)[&rate=5.710058818717514E-4]:9.883254337501E-2,(89[&rate=5.710058818717514E-4]:1.493079574687E-1,88[&rate=5.710058818717514E-4]:1.356093273317E-1)[&rate=5.710058818717514E-4]:2.269066896275E-1)[&rate=5.710058818717514E-4]:1.822301926743E0,((((((112[&rate=5.710058818717514E-4]:5.385837710892E-1,117[&rate=5.710058818717514E-4]:5.413234971168E-1)[&rate=5.710058818717514E-4]:2.420561612653E-2,(4[&rate=5.710058818717514E-4]:2.183118736248E-1,30[&rate=5.710058818717514E-4]:3.909146133509E-1)[&rate=5.710058818717514E-4]:2.869432670157E-1)[&rate=5.710058818717514E-4]:1.364671796691E-1,9[&rate=5.710058818717514E-4]:6.910373888027E-1)[&rate=5.710058818717514E-4]:3.039252331251E-1,((105[&rate=5.710058818717514E-4]:6.199958570657E-1,(110[&rate=5.710058818717514E-4]:4.815627103247E-1,113[&rate=5.710058818717514E-4]:4.870421623794E-1)[&rate=5.710058818717514E-4]:1.603509549601E-1)[&rate=5.710058818717514E-4]:1.876459857251E-1,(17[&rate=5.710058818717514E-4]:6.739888464587E-1,14[&rate=5.710058818717514E-4]:6.35632682075E-1)[&rate=5.710058818717514E-4]:1.994064209896E-1)[&rate=5.710058818717514E-4]:1.681426969452E-1)[&rate=5.710058818717514E-4]:2.111112058909E-1,(((115[&rate=5.710058818717514E-4]:5.9445487781E-1,(13[&rate=5.710058818717514E-4]:9.647479036288E-2,19[&rate=5.710058818717514E-4]:1.348309547466E-1)[&rate=5.710058818717514E-4]:5.801718682689E-1)[&rate=5.710058818717514E-4]:9.734125955698E-2,((109[&rate=5.710058818717514E-4]:1.9976613841E-1,107[&rate=5.710058818717514E-4]:1.805880562183E-1)[&rate=5.710058818717514E-4]:1.84674194237E-1,((114[&rate=5.710058818717514E-4]:3.386456631774E-4,104[&rate=5.710058818717514E-4]:6.061261826595E-2)[&rate=5.710058818717514E-4]:2.35277824251E-1,108[&rate=5.710058818717514E-4]:2.931507164896E-1)[&rate=5.710058818717514E-4]:6.937180793835E-2)[&rate=5.710058818717514E-4]:3.868078595144E-1)[&rate=5.710058818717514E-4]:6.984626007082E-2,((((111[&rate=5.710058818717514E-4]:1.037112367255E-1,106[&rate=5.710058818717514E-4]:8.727288056118E-2)[&rate=5.710058818717514E-4]:3.926918895515E-1,139[&rate=5.710058818717514E-4]:6.717455920304E-1)[&rate=5.710058818717514E-4]:1.156378151249E-1,116[&rate=5.710058818717514E-4]:5.353286126348E-1)[&rate=5.710058818717514E-4]:6.199897028839E-2,(148[&rate=5.710058818717514E-4]:3.062328740822E-1,143[&rate=5.710058818717514E-4]:3.034931480548E-1)[&rate=5.710058818717514E-4]:3.294508732247E-1)[&rate=5.710058818717514E-4]:1.643148145145E-1)[&rate=5.710058818717514E-4]:3.704588276411E-1)[&rate=5.710058818717514E-4]:1.483457458845E-1,((142[&rate=5.710058818717514E-4]:4.050643920332E-1,(145[&rate=5.710058818717514E-4]:2.292652667723E-1,(144[&rate=5.710058818717514E-4]:1.821272624058E-1,141[&rate=5.710058818717514E-4]:1.848669884331E-1)[&rate=5.710058818717514E-4]:4.165855231153E-2)[&rate=5.710058818717514E-4]:1.757991252609E-1)[&rate=5.710058818717514E-4]:1.108013009572E0,((((23[&rate=5.710058818717514E-4]:6.031615509189E-1,(25[&rate=5.710058818717514E-4]:5.761795280303E-1,20[&rate=5.710058818717514E-4]:5.570014458386E-1)[&rate=5.710058818717514E-4]:3.794092699828E-2)[&rate=5.710058818717514E-4]:2.458399179136E-1,(140[&rate=5.710058818717514E-4]:4.47860492336E-1,11[&rate=5.710058818717514E-4]:4.670385745277E-1)[&rate=5.710058818717514E-4]:2.970313874556E-1)[&rate=5.710058818717514E-4]:4.521997221587E-1,102[&rate=5.710058818717514E-4]:1.505162594846E-1)[&rate=5.710058818717514E-4]:7.955498904068E-3,(((21[&rate=5.710058818717514E-4]:3.722180972687E-1,28[&rate=5.710058818717514E-4]:3.968756315152E-1)[&rate=5.710058818717514E-4]:6.166636692876E-1,1[&rate=5.710058818717514E-4]:2.272379309398E-1)[&rate=5.710058818717514E-4]:1.338336460374E-2,24[&rate=5.710058818717514E-4]:1.021443213352E0)[&rate=5.710058818717514E-4]:2.986723806532E-1)[&rate=5.710058818717514E-4]:1.080303007511E-1)[&rate=5.710058818717514E-4]:2.216408990599E-2)[&rate=5.710058818717514E-4]:3.591654932866E-1)[&rate=5.710058818717514E-4]:4.877638053686E-2,((6[&rate=5.710058818717514E-4]:6.327590003199E-1,(18[&rate=5.710058818717514E-4]:6.349827486732E-1,3[&rate=5.710058818717514E-4]:5.199142555226E-1)[&rate=5.710058818717514E-4]:6.078995027682E-2)[&rate=5.710058818717514E-4]:2.298310619768E-1,(10[&rate=5.710058818717514E-4]:4.168603421243E-1,15[&rate=5.710058818717514E-4]:4.552165065077E-1)[&rate=5.710058818717514E-4]:4.621680763368E-1)[&rate=5.710058818717514E-4]:8.833330290656E-1)[&rate=5.710058818717514E-4]:3.746657949489E-1)[&rate=5.710058818717514E-4]:3.526074136332E-1,(147[&rate=5.710058818717514E-4]:4.940042952969E-1,40[&rate=5.710058818717514E-4]:4.366272461166E-1)[&rate=5.710058818717514E-4]:8.610374285992E-3)[&rate=5.710058818717514E-4]:5.16120511537E-3,39[&rate=5.710058818717514E-4]:4.50398825518E-1)[&rate=5.710058818717514E-4]:7.66391488519E-3)[&rate=5.710058818717514E-4]:2.287562405764E-3,146[&rate=5.710058818717514E-4]:5.805688820438E-1)[&rate=5.710058818717514E-4]:1.747997243674E-1,((97[&rate=5.710058818717514E-4]:5.058214773492E-1,98[&rate=5.710058818717514E-4]:7.052750292616E-1)[&rate=5.710058818717514E-4]:8.185025334884E-3,((99[&rate=5.710058818717514E-4]:4.135780619535E-1,96[&rate=5.710058818717514E-4]:3.780589362706E-1)[&rate=5.710058818717514E-4]:3.052518847399E-1,((100[&rate=5.710058818717514E-4]:4.3886217233E-1,94[&rate=5.710058818717514E-4]:4.3886217233E-1)[&rate=5.710058818717514E-4]:7.032105673914E-2,95[&rate=5.710058818717514E-4]:5.938826826212E-1)[&rate=5.710058818717514E-4]:1.140183023236E-1)[&rate=5.710058818717514E-4]:1.648803140042E-2)[&rate=5.710058818717514E-4]:5.010527312609E-2)[&rate=5.710058818717514E-4]:1.785176207942E-1)[&rate=5.710058818717514E-4]:6.299837241186E-1,(((121[&rate=5.710058818717514E-4]:2.080886689751E0,127[&rate=5.710058818717514E-4]:2.521982580162E0)[&rate=5.710058818717514E-4]:1.445008558427E-1,(35[&rate=5.710058818717514E-4]:4.843930084939E-2,36[&rate=5.710058818717514E-4]:9.501464331514E-2)[&rate=5.710058818717514E-4]:5.092084748367E-2)[&rate=5.710058818717514E-4]:2.955378674585E-1,(((128[&rate=5.710058818717514E-4]:1.201788654713E0,(((60[&rate=5.710058818717514E-4]:1.766815743159E-1,65[&rate=5.710058818717514E-4]:1.766815743159E-1)[&rate=5.710058818717514E-4]:2.000956872183E-3,(62[&rate=5.710058818717514E-4]:2.77037148915E-1,64[&rate=5.710058818717514E-4]:2.35941258504E-1)[&rate=5.710058818717514E-4]:9.342620419078E-2)[&rate=5.710058818717514E-4]:3.111759935388E-1,(61[&rate=5.710058818717514E-4]:3.086496199735E-1,63[&rate=5.710058818717514E-4]:2.675537295624E-1)[&rate=5.710058818717514E-4]:3.729897266712E-1)[&rate=5.710058818717514E-4]:6.598753354652E-1)[&rate=5.710058818717514E-4]:8.915710771829E-2,((69[&rate=5.710058818717514E-4]:6.910236338292E-1,118[&rate=5.710058818717514E-4]:6.800647297195E-1)[&rate=5.710058818717514E-4]:8.390886473742E-2,((132[&rate=5.710058818717514E-4]:1.286929230175E-1,129[&rate=5.710058818717514E-4]:1.259531969901E-1)[&rate=5.710058818717514E-4]:8.010380125949E-2,(131[&rate=5.710058818717514E-4]:7.749608521343E-2,130[&rate=5.710058818717514E-4]:7.475635918608E-2)[&rate=5.710058818717514E-4]:1.313006390635E-1)[&rate=5.710058818717514E-4]:4.209302948374E-1)[&rate=5.710058818717514E-4]:6.666981953711E-1)[&rate=5.710058818717514E-4]:4.174533259643E-1,(((44[&rate=5.710058818717514E-4]:2.092837855128E-1,47[&rate=5.710058818717514E-4]:2.147482663871E-1)[&rate=5.710058818717514E-4]:4.918821619386E-1,(((42[&rate=5.710058818717514E-4]:4.585339415171E-1,(41[&rate=5.710058818717514E-4]:3.615651555328E-1,48[&rate=5.710058818717514E-4]:4.052810025273E-1)[&rate=5.710058818717514E-4]:9.150430511006E-2)[&rate=5.710058818717514E-4]:4.254612563861E-2,(43[&rate=5.710058818717514E-4]:3.785011427557E-1,46[&rate=5.710058818717514E-4]:3.785011427557E-1)[&rate=5.710058818717514E-4]:1.717592522687E-1)[&rate=5.710058818717514E-4]:1.178683841172E-1,((49[&rate=5.710058818717514E-4]:2.982229132574E-1,50[&rate=5.710058818717514E-4]:2.982229132574E-1)[&rate=5.710058818717514E-4]:2.231130271818E-1,51[&rate=5.710058818717514E-4]:5.268004213135E-1)[&rate=5.710058818717514E-4]:1.140059534567E-1)[&rate=5.710058818717514E-4]:3.850164918399E-2)[&rate=5.710058818717514E-4]:1.283415961448E-2,45[&rate=5.710058818717514E-4]:7.112678666288E-1)[&rate=5.710058818717514E-4]:2.23735009475E-1)[&rate=5.710058818717514E-4]:2.152660506842E-1)[&rate=5.710058818717514E-4]:3.78081898853E-1)[&rate=5.710058818717514E-4]:1.128867314273E-1)[&rate=5.710058818717514E-4]:3.782451808342E-2,32[&rate=5.710058818717514E-4]:3.875965730616E-2)[&rate=5.710058818717514E-4]:2.985094730063E-2);
tree STATE_52290000 [&joint=-20955.118755940708,lnP=-20955.118755940708] = [&R] ((((34[&rate=5.317495463759254E-4]:3.295899104012E-3,(((((56[&rate=5.317495463759254E-4]:2.756987906043E-1,55[&rate=5.317495463759254E-4]:2.756987906043E-1)[&rate=5.317495463759254E-4]:9.380886173882E-2,((57[&rate=5.317495463759254E-4]:2.85910967879E-1,54[&rate=5.317495463759254E-4]:2.449273613216E-1)[&rate=5.317495463759254E-4]:6.775703167572E-2,(58[&rate=5.317495463759254E-4]:4.379804502992E-2,37[&rate=5.317495463759254E-4]:6.292372809003E-2)[&rate=5.317495463759254E-4]:3.262633971478E-1)[&rate=5.317495463759254E-4]:2.676861453715E-2)[&rate=5.317495463759254E-4]:6.739095662373E-2,59[&rate=5.317495463759254E-4]:4.450953302785E-1)[&rate=5.317495463759254E-4]:4.207420950548E-1,68[&rate=5.317495463759254E-4]:8.166570974643E-1)[&rate=5.317495463759254E-4]:5.271521589265E-1,(((((((74[&rate=5.317495463759254E-4]:4.228319465529E-1,76[&rate=5.317495463759254E-4]:4.228319465529E-1)[&rate=5.317495463759254E-4]:5.639961210189E-3,70[&rate=5.317495463759254E-4]:3.901157433797E-1)[&rate=5.317495463759254E-4]:6.119717164636E-2,75[&rate=5.317495463759254E-4]:4.896690794095E-1)[&rate=5.317495463759254E-4]:2.630210937694E-1,(((((71[&rate=5.317495463759254E-4]:2.809075864002E-1,(79[&rate=5.317495463759254E-4]:2.52061646006E-1,(72[&rate=5.317495463759254E-4]:2.330785373457E-3,78[&rate=5.317495463759254E-4]:2.424859359277E-2)[&rate=5.317495463759254E-4]:2.278130524132E-1)[&rate=5.317495463759254E-4]:5.62432006683E-2)[&rate=5.317495463759254E-4]:6.679147171483E-2,82[&rate=5.317495463759254E-4]:3.833154964712E-1)[&rate=5.317495463759254E-4]:3.98004974385E-2,(81[&rate=5.317495463759254E-4]:8.746083536098E-2,80[&rate=5.317495463759254E-4]:8.746083536098E-2)[&rate=5.317495463759254E-4]:3.192168023843E-1)[&rate=5.317495463759254E-4]:8.943947401551E-3,77[&rate=5.317495463759254E-4]:4.594572015852E-1)[&rate=5.317495463759254E-4]:4.548558150146E-2,73[&rate=5.317495463759254E-4]:5.104222351414E-1)[&rate=5.317495463759254E-4]:2.422679380375E-1)[&rate=5.317495463759254E-4]:5.982914672121E-1,53[&rate=5.317495463759254E-4]:6.04518581779E-1)[&rate=5.317495463759254E-4]:6.420275922805E-2,((134[&rate=5.317495463759254E-4]:5.924108384991E-1,(133[&rate=5.317495463759254E-4]:4.708746133415E-1,137[&rate=5.317495463759254E-4]:5.119705037526E-1)[&rate=5.317495463759254E-4]:1.516732114587E-1)[&rate=5.317495463759254E-4]:7.785961175455E-1,(((29[&rate=5.317495463759254E-4]:4.428113205953E-1,(5[&rate=5.317495463759254E-4]:1.234082923309E-1,12[&rate=5.317495463759254E-4]:1.617644567143E-1)[&rate=5.317495463759254E-4]:1.741975488124E-1)[&rate=5.317495463759254E-4]:1.282727294536E-1,103[&rate=5.317495463759254E-4]:3.382073377201E-1)[&rate=5.317495463759254E-4]:1.904841143729E0,52[&rate=5.317495463759254E-4]:5.787547468879E-1)[&rate=5.317495463759254E-4]:4.850641980106E-2)[&rate=5.317495463759254E-4]:4.965689562941E-2)[&rate=5.317495463759254E-4]:5.353417300057E-1,125[&rate=5.317495463759254E-4]:9.936805573515E-1)[&rate=5.317495463759254E-4]:5.16795365706E-1)[&rate=5.317495463759254E-4]:7.022097911559E-2)[&rate=5.317495463759254E-4]:6.087934707906E-3,(((38[&rate=5.317495463759254E-4]:1.238983693202E0,((16[&rate=5.317495463759254E-4]:2.708188261765E0,(((7[&rate=5.317495463759254E-4]:3.258037992583E-1,8[&rate=5.317495463759254E-4]:3.258037992583E-1)[&rate=5.317495463759254E-4]:1.157056598253E-1,26[&rate=5.317495463759254E-4]:5.483587741521E-1)[&rate=5.317495463759254E-4]:3.265716699833E-1,(31[&rate=5.317495463759254E-4]:6.672705041337E-1,(2[&rate=5.317495463759254E-4]:4.01953125216E-1,(22[&rate=5.317495463759254E-4]:3.217036138157E-1,27[&rate=5.317495463759254E-4]:3.3814196998E-1)[&rate=5.317495463759254E-4]:2.528522511264E-1)[&rate=5.317495463759254E-4]:3.792011864355E-2)[&rate=5.317495463759254E-4]:2.514955564401E-1)[&rate=5.317495463759254E-4]:1.888052338178E0)[&rate=5.317495463759254E-4]:3.472300390525E-2,(((((100[&rate=5.317495463759254E-4]:3.203026240586E-1,94[&rate=5.317495463759254E-4]:3.203026240586E-1)[&rate=5.317495463759254E-4]:8.223399434462E-2,95[&rate=5.317495463759254E-4]:4.872360719553E-1)[&rate=5.317495463759254E-4]:1.250514360113E-1,(99[&rate=5.317495463759254E-4]:5.368668657724E-1,96[&rate=5.317495463759254E-4]:5.013477400895E-1)[&rate=5.317495463759254E-4]:8.63496039427E-2)[&rate=5.317495463759254E-4]:9.549784536323E-2,98[&rate=5.317495463759254E-4]:6.968563915811E-1)[&rate=5.317495463759254E-4]:4.682236274894E-2,(146[&rate=5.317495463759254E-4]:6.716427526123E-1,(((97[&rate=5.317495463759254E-4]:3.717733913284E-1,40[&rate=5.317495463759254E-4]:4.428116426946E-1)[&rate=5.317495463759254E-4]:8.004344658576E-2,(39[&rate=5.317495463759254E-4]:4.141678130979E-1,147[&rate=5.317495463759254E-4]:4.715448622782E-1)[&rate=5.317495463759254E-4]:1.086872761824E-1)[&rate=5.317495463759254E-4]:5.011487134224E-3,(101[&rate=5.317495463759254E-4]:7.542986346248E-1,((((6[&rate=5.317495463759254E-4]:3.442770296721E-1,(10[&rate=5.317495463759254E-4]:2.61076628328E-1,15[&rate=5.317495463759254E-4]:2.994327927114E-1)[&rate=5.317495463759254E-4]:9.963875750847E-2)[&rate=5.317495463759254E-4]:2.167858878103E-1,(3[&rate=5.317495463759254E-4]:3.79095425311E-1,18[&rate=5.317495463759254E-4]:4.941639184616E-1)[&rate=5.317495463759254E-4]:1.299126976509E-1)[&rate=5.317495463759254E-4]:2.937429512454E-1,(((89[&rate=5.317495463759254E-4]:1.688977659197E-1,88[&rate=5.317495463759254E-4]:1.551991357827E-1)[&rate=5.317495463759254E-4]:3.153489334293E-2,87[&rate=5.317495463759254E-4]:1.867340291256E-1)[&rate=5.317495463759254E-4]:3.99404238039E-2,((((84[&rate=5.317495463759254E-4]:8.886604264801E-2,83[&rate=5.317495463759254E-4]:8.886604264801E-2)[&rate=5.317495463759254E-4]:1.593389891458E-3,93[&rate=5.317495463759254E-4]:1.041580626765E-1)[&rate=5.317495463759254E-4]:3.335834996681E-2,(85[&rate=5.317495463759254E-4]:8.636865464158E-3,86[&rate=5.317495463759254E-4]:8.636865464158E-3)[&rate=5.317495463759254E-4]:1.151809170421E-1)[&rate=5.317495463759254E-4]:7.259868040999E-3,((90[&rate=5.317495463759254E-4]:7.007558160069E-2,91[&rate=5.317495463759254E-4]:7.007558160069E-2)[&rate=5.317495463759254E-4]:2.253436410212E-2,92[&rate=5.317495463759254E-4]:9.260994570282E-2)[&rate=5.317495463759254E-4]:5.216633498147E-2)[&rate=5.317495463759254E-4]:9.559680238226E-2)[&rate=5.317495463759254E-4]:1.115802648675E0)[&rate=5.317495463759254E-4]:6.202114880254E-1,((142[&rate=5.317495463759254E-4]:4.028861635483E-1,((141[&rate=5.317495463759254E-4]:1.966116059699E-1,145[&rate=5.317495463759254E-4]:1.993513319975E-1)[&rate=5.317495463759254E-4]:9.676263506322E-2,144[&rate=5.317495463759254E-4]:2.906345150058E-1)[&rate=5.317495463759254E-4]:1.067721964875E-1)[&rate=5.317495463759254E-4]:9.592805660363E-1,((((105[&rate=5.317495463759254E-4]:4.170985140616E-1,110[&rate=5.317495463759254E-4]:4.390163222807E-1)[&rate=5.317495463759254E-4]:2.416917236495E-1,((9[&rate=5.317495463759254E-4]:4.941878678796E-1,113[&rate=5.317495463759254E-4]:5.024070459617E-1)[&rate=5.317495463759254E-4]:1.238156012596E-2,(((17[&rate=5.317495463759254E-4]:2.167321476485E-1,14[&rate=5.317495463759254E-4]:1.783759832648E-1)[&rate=5.317495463759254E-4]:2.3452791505E-1,(4[&rate=5.317495463759254E-4]:9.193726095775E-2,30[&rate=5.317495463759254E-4]:2.645400006838E-1)[&rate=5.317495463759254E-4]:2.634323907819E-1)[&rate=5.317495463759254E-4]:7.610332207276E-2,(112[&rate=5.317495463759254E-4]:3.726455079804E-1,117[&rate=5.317495463759254E-4]:3.75385234008E-1)[&rate=5.317495463759254E-4]:1.163617124072E-1)[&rate=5.317495463759254E-4]:2.578138570008E-2)[&rate=5.317495463759254E-4]:1.713988918972E-1)[&rate=5.317495463759254E-4]:2.840720323932E-1,((((13[&rate=5.317495463759254E-4]:4.847910426077E-1,19[&rate=5.317495463759254E-4]:5.231472069914E-1)[&rate=5.317495463759254E-4]:1.274987514478E-1,((107[&rate=5.317495463759254E-4]:4.617518626437E-1,(109[&rate=5.317495463759254E-4]:4.758630524864E-1,(114[&rate=5.317495463759254E-4]:1.905141553702E-1,104[&rate=5.317495463759254E-4]:2.50788127973E-1)[&rate=5.317495463759254E-4]:2.058968423217E-1)[&rate=5.317495463759254E-4]:5.066892348981E-3)[&rate=5.317495463759254E-4]:3.360072401273E-2,108[&rate=5.317495463759254E-4]:4.926128606291E-1)[&rate=5.317495463759254E-4]:9.501939917996E-2)[&rate=5.317495463759254E-4]:6.916204814707E-2,115[&rate=5.317495463759254E-4]:5.992600613807E-1)[&rate=5.317495463759254E-4]:7.609520050527E-2,((116[&rate=5.317495463759254E-4]:4.781239519437E-1,(106[&rate=5.317495463759254E-4]:2.743002415601E-1,(111[&rate=5.317495463759254E-4]:1.982648944653E-1,139[&rate=5.317495463759254E-4]:3.736073602187E-1)[&rate=5.317495463759254E-4]:9.247370325917E-2)[&rate=5.317495463759254E-4]:2.640976829863E-1)[&rate=5.317495463759254E-4]:1.633329409147E-1,(148[&rate=5.317495463759254E-4]:1.556924105961E-1,143[&rate=5.317495463759254E-4]:1.529526845688E-1)[&rate=5.317495463759254E-4]:5.24120646646E-1)[&rate=5.317495463759254E-4]:3.389836902758E-2)[&rate=5.317495463759254E-4]:2.127124876702E-1)[&rate=5.317495463759254E-4]:1.868754211853E-1,((((23[&rate=5.317495463759254E-4]:6.222890213016E-1,(20[&rate=5.317495463759254E-4]:5.588245692964E-1,25[&rate=5.317495463759254E-4]:5.780026514882E-1)[&rate=5.317495463759254E-4]:5.524527392306E-2)[&rate=5.317495463759254E-4]:9.021915473343E-2,(140[&rate=5.317495463759254E-4]:4.954407874992E-1,11[&rate=5.317495463759254E-4]:5.14618869691E-1)[&rate=5.317495463759254E-4]:1.129577994948E-1)[&rate=5.317495463759254E-4]:4.443174265447E-1,102[&rate=5.317495463759254E-4]:6.140671073002E-3)[&rate=5.317495463759254E-4]:1.693701155639E-2,((1[&rate=5.317495463759254E-4]:2.989107966928E-2,(28[&rate=5.317495463759254E-4]:6.159167637398E-1,21[&rate=5.317495463759254E-4]:5.912592294934E-1)[&rate=5.317495463759254E-4]:2.002756857924E-1)[&rate=5.317495463759254E-4]:2.071543908381E-2,24[&rate=5.317495463759254E-4]:8.314284365613E-1)[&rate=5.317495463759254E-4]:3.532930816844E-1)[&rate=5.317495463759254E-4]:6.008466619442E-2)[&rate=5.317495463759254E-4]:3.242903829498E-2)[&rate=5.317495463759254E-4]:3.101109011413E-1)[&rate=5.317495463759254E-4]:3.340757984197E-1)[&rate=5.317495463759254E-4]:7.467321007835E-1)[&rate=5.317495463759254E-4]:2.355759696283E-2)[&rate=5.317495463759254E-4]:6.383928040633E-2)[&rate=5.317495463759254E-4]:4.215488576938E-2)[&rate=5.317495463759254E-4]:6.498713645784E-1)[&rate=5.317495463759254E-4]:1.882380054164E-1,(((45[&rate=5.317495463759254E-4]:6.595966327748E-1,(((49[&rate=5.317495463759254E-4]:5.168768388244E-1,(44[&rate=5.317495463759254E-4]:4.870980037769E-1,(51[&rate=5.317495463759254E-4]:4.379844056455E-1,47[&rate=5.317495463759254E-4]:4.65306810017E-1)[&rate=5.317495463759254E-4]:2.725567463414E-2)[&rate=5.317495463759254E-4]:5.710123941892E-2)[&rate=5.317495463759254E-4]:1.700623752227E-3,((43[&rate=5.317495463759254E-4]:4.487687669491E-1,46[&rate=5.317495463759254E-4]:4.487687669491E-1)[&rate=5.317495463759254E-4]:4.870572689545E-3,(48[&rate=5.317495463759254E-4]:3.631323636037E-1,(42[&rate=5.317495463759254E-4]:2.655184111668E-1,41[&rate=5.317495463759254E-4]:2.600539302925E-1)[&rate=5.317495463759254E-4]:5.93625863167E-2)[&rate=5.317495463759254E-4]:7.95780142864E-2)[&rate=5.317495463759254E-4]:9.772500818369E-2)[&rate=5.317495463759254E-4]:3.87259111159E-2,50[&rate=5.317495463759254E-4]:5.573033736925E-1)[&rate=5.317495463759254E-4]:7.770309514797E-2)[&rate=5.317495463759254E-4]:1.906113047386E-1,((((64[&rate=5.317495463759254E-4]:4.324091546283E-1,((62[&rate=5.317495463759254E-4]:3.436565497051E-1,65[&rate=5.317495463759254E-4]:1.518757277874E-1)[&rate=5.317495463759254E-4]:3.428709951746E-2,60[&rate=5.317495463759254E-4]:1.861628273048E-1)[&rate=5.317495463759254E-4]:9.556139581674E-2)[&rate=5.317495463759254E-4]:6.514608300191E-2,(61[&rate=5.317495463759254E-4]:1.809563857447E-1,63[&rate=5.317495463759254E-4]:1.398604953336E-1)[&rate=5.317495463759254E-4]:3.576947422966E-1)[&rate=5.317495463759254E-4]:8.289875244498E-1,(118[&rate=5.317495463759254E-4]:5.820434757862E-1,(69[&rate=5.317495463759254E-4]:5.852124693782E-1,((132[&rate=5.317495463759254E-4]:1.131857716714E-1,129[&rate=5.317495463759254E-4]:1.10446045644E-1)[&rate=5.317495463759254E-4]:1.576607270345E-1,(130[&rate=5.317495463759254E-4]:1.040930789588E-1,131[&rate=5.317495463759254E-4]:1.068328049861E-1)[&rate=5.317495463759254E-4]:1.640136937197E-1)[&rate=5.317495463759254E-4]:1.691604912201E-1)[&rate=5.317495463759254E-4]:7.7899105176E-3)[&rate=5.317495463759254E-4]:7.855951767049E-1)[&rate=5.317495463759254E-4]:1.409925305605E-2,128[&rate=5.317495463759254E-4]:1.24201187815E0)[&rate=5.317495463759254E-4]:3.81592271655E-1)[&rate=5.317495463759254E-4]:1.433496168213E-1,(((121[&rate=5.317495463759254E-4]:1.883207733268E0,127[&rate=5.317495463759254E-4]:2.324303623679E0)[&rate=5.317495463759254E-4]:2.314642511024E-1,36[&rate=5.317495463759254E-4]:3.521992957633E-2)[&rate=5.317495463759254E-4]:1.739531649302E-1,35[&rate=5.317495463759254E-4]:1.625977520408E-1)[&rate=5.317495463759254E-4]:7.558889129756E-2)[&rate=5.317495463759254E-4]:5.86669608765E-1)[&rate=5.317495463759254E-4]:3.366918271872E-2,((66[&rate=5.317495463759254E-4]:2.67171784418E-1,((124[&rate=5.317495463759254E-4]:2.959838059353E-1,(123[&rate=5.317495463759254E-4]:2.349879573719E-1,122[&rate=5.317495463759254E-4]:2.349879573719E-1)[&rate=5.317495463759254E-4]:6.372808900049E-2)[&rate=5.317495463759254E-4]:4.47739061354E-1,67[&rate=5.317495463759254E-4]:2.451825573857E-1)[&rate=5.317495463759254E-4]:2.198922703235E-2)[&rate=5.317495463759254E-4]:7.291989617038E-2,((126[&rate=5.317495463759254E-4]:1.142850126995E0,((135[&rate=5.317495463759254E-4]:5.015887337608E-1,(138[&rate=5.317495463759254E-4]:1.827270819166E-1,136[&rate=5.317495463759254E-4]:5.122023260143E-2)[&rate=5.317495463759254E-4]:5.188616518442E-1)[&rate=5.317495463759254E-4]:9.550232484487E-1,119[&rate=5.317495463759254E-4]:1.804557187689E0)[&rate=5.317495463759254E-4]:1.2399546195E-1)[&rate=5.317495463759254E-4]:2.717256808791E-1,120[&rate=5.317495463759254E-4]:2.104387919559E0)[&rate=5.317495463759254E-4]:1.726900623992E-1)[&rate=5.317495463759254E-4]:5.184337542337E-1)[&rate=5.317495463759254E-4]:1.387209761994E-2)[&rate=5.317495463759254E-4]:2.624613146849E-2,33[&rate=5.317495463759254E-4]:1.919160911604E-2)[&rate=5.317495463759254E-4]:4.737227931558E-2,32[&rate=5.317495463759254E-4]:6.10844363769E-2);
tree STATE_52380000 [&joint=-20960.309371366486,lnP=-20960.309371366486] = [&R] (((((59[&rate=5.726196702200095E-4]:3.718365878371E-1,((57[&rate=5.726196702200095E-4]:2.782010615317E-1,37[&rate=5.726196702200095E-4]:3.137201872148E-1)[&rate=5.726196702200095E-4]:2.827043754112E-2,((54[&rate=5.726196702200095E-4]:2.497619468789E-1,58[&rate=5.726196702200095E-4]:3.071389960592E-1)[&rate=5.726196702200095E-4]:2.454089895751E-3,(56[&rate=5.726196702200095E-4]:1.792999230739E-1,55[&rate=5.726196702200095E-4]:1.792999230739E-1)[&rate=5.726196702200095E-4]:1.029707585093E-1)[&rate=5.726196702200095E-4]:1.327185574091E-2)[&rate=5.726196702200095E-4]:6.809732920136E-2)[&rate=5.726196702200095E-4]:4.313912041715E-1,68[&rate=5.726196702200095E-4]:7.540474641397E-1)[&rate=5.726196702200095E-4]:5.518708854233E-1,(125[&rate=5.726196702200095E-4]:1.194980783629E0,(((134[&rate=5.726196702200095E-4]:5.988444976596E-1,133[&rate=5.726196702200095E-4]:6.289814839607E-1)[&rate=5.726196702200095E-4]:1.286038171173E-2,137[&rate=5.726196702200095E-4]:6.829377560835E-1)[&rate=5.726196702200095E-4]:8.470629124276E-1,(((52[&rate=5.726196702200095E-4]:5.122576892368E-1,((29[&rate=5.726196702200095E-4]:5.821156575342E-1,(5[&rate=5.726196702200095E-4]:1.078380355662E-1,12[&rate=5.726196702200095E-4]:1.461941999497E-1)[&rate=5.726196702200095E-4]:3.29072142516E-1)[&rate=5.726196702200095E-4]:1.712551993734E-1,103[&rate=5.726196702200095E-4]:5.204941445789E-1)[&rate=5.726196702200095E-4]:1.656057279219E0)[&rate=5.726196702200095E-4]:1.520644927396E-1,((75[&rate=5.726196702200095E-4]:5.215870117932E-1,((70[&rate=5.726196702200095E-4]:4.149713274306E-1,74[&rate=5.726196702200095E-4]:4.53327491814E-1)[&rate=5.726196702200095E-4]:1.585215679492E-2,76[&rate=5.726196702200095E-4]:4.691796486089E-1)[&rate=5.726196702200095E-4]:5.24073631843E-2)[&rate=5.726196702200095E-4]:2.704359575872E-1,(((73[&rate=5.726196702200095E-4]:3.42203120481E-1,(77[&rate=5.726196702200095E-4]:2.468548443143E-1,71[&rate=5.726196702200095E-4]:1.838411456842E-1)[&rate=5.726196702200095E-4]:8.986882411197E-2)[&rate=5.726196702200095E-4]:1.525645894548E-1,(81[&rate=5.726196702200095E-4]:7.31256107897E-2,80[&rate=5.726196702200095E-4]:7.31256107897E-2)[&rate=5.726196702200095E-4]:3.723270306529E-1)[&rate=5.726196702200095E-4]:2.014187591487E-2,(82[&rate=5.726196702200095E-4]:2.291053014487E-1,((78[&rate=5.726196702200095E-4]:3.043708295043E-2,72[&rate=5.726196702200095E-4]:8.519274731118E-3)[&rate=5.726196702200095E-4]:3.349713530789E-2,79[&rate=5.726196702200095E-4]:6.393421825833E-2)[&rate=5.726196702200095E-4]:1.569519051083E-1)[&rate=5.726196702200095E-4]:2.529275720732E-1)[&rate=5.726196702200095E-4]:2.771133835298E-1)[&rate=5.726196702200095E-4]:6.105655498967E-1)[&rate=5.726196702200095E-4]:6.52210145427E-3,53[&rate=5.726196702200095E-4]:6.626475621193E-1)[&rate=5.726196702200095E-4]:4.417771901248E-2)[&rate=5.726196702200095E-4]:6.985380161587E-1)[&rate=5.726196702200095E-4]:2.776042326004E-1)[&rate=5.726196702200095E-4]:2.621919353964E-1,(33[&rate=5.726196702200095E-4]:7.110667296473E-2,32[&rate=5.726196702200095E-4]:6.562722091001E-2)[&rate=5.726196702200095E-4]:6.98309194279E-2)[&rate=5.726196702200095E-4]:5.544562756372E-2,(((((((135[&rate=5.726196702200095E-4]:2.893822855812E-1,(138[&rate=5.726196702200095E-4]:1.605920068167E-1,136[&rate=5.726196702200095E-4]:2.908515750152E-2)[&rate=5.726196702200095E-4]:3.287902787645E-1)[&rate=5.726196702200095E-4]:4.321525244287E-1,120[&rate=5.726196702200095E-4]:9.735896045304E-1)[&rate=5.726196702200095E-4]:7.95709542982E-1,(119[&rate=5.726196702200095E-4]:1.78453463334E0,126[&rate=5.726196702200095E-4]:9.98832110696E-1)[&rate=5.726196702200095E-4]:8.065492513145E-2)[&rate=5.726196702200095E-4]:3.840948969969E-1,66[&rate=5.726196702200095E-4]:2.164077431394E-1)[&rate=5.726196702200095E-4]:1.697985215786E-1,(((124[&rate=5.726196702200095E-4]:4.756104416914E-2,123[&rate=5.726196702200095E-4]:5.029328460627E-2)[&rate=5.726196702200095E-4]:3.704006755148E-1,122[&rate=5.726196702200095E-4]:4.206939601211E-1)[&rate=5.726196702200095E-4]:3.982145101209E-1,67[&rate=5.726196702200095E-4]:3.176359199014E-1)[&rate=5.726196702200095E-4]:6.85703448166E-2)[&rate=5.726196702200095E-4]:5.780082830058E-1,34[&rate=5.726196702200095E-4]:1.012008490937E-1)[&rate=5.726196702200095E-4]:7.308194325924E-2,((38[&rate=5.726196702200095E-4]:7.795187613949E-1,(((39[&rate=5.726196702200095E-4]:4.661478141302E-1,(146[&rate=5.726196702200095E-4]:5.553861533529E-1,(94[&rate=5.726196702200095E-4]:2.394133778937E-1,16[&rate=5.726196702200095E-4]:2.270261495268E0)[&rate=5.726196702200095E-4]:2.503990049672E-1)[&rate=5.726196702200095E-4]:3.098024001225E-2)[&rate=5.726196702200095E-4]:1.141965892752E-2,((40[&rate=5.726196702200095E-4]:2.836067177065E-1,((101[&rate=5.726196702200095E-4]:7.405938009358E-1,((((18[&rate=5.726196702200095E-4]:6.064446388023E-1,3[&rate=5.726196702200095E-4]:4.913761456516E-1)[&rate=5.726196702200095E-4]:2.95281465096E-1,(6[&rate=5.726196702200095E-4]:6.727775556228E-1,(10[&rate=5.726196702200095E-4]:5.632909422064E-1,15[&rate=5.726196702200095E-4]:6.016471065898E-1)[&rate=5.726196702200095E-4]:1.259249695808E-1)[&rate=5.726196702200095E-4]:1.659348496453E-1)[&rate=5.726196702200095E-4]:3.203218748822E-1,(((89[&rate=5.726196702200095E-4]:9.848113584444E-2,88[&rate=5.726196702200095E-4]:8.478250570743E-2)[&rate=5.726196702200095E-4]:3.989427288186E-1,87[&rate=5.726196702200095E-4]:4.83725234526E-1)[&rate=5.726196702200095E-4]:2.202665453378E-2,(((90[&rate=5.726196702200095E-4]:9.948099245875E-3,91[&rate=5.726196702200095E-4]:9.948099245875E-3)[&rate=5.726196702200095E-4]:9.249949625588E-2,92[&rate=5.726196702200095E-4]:1.024475955018E-1)[&rate=5.726196702200095E-4]:2.352929923254E-1,(86[&rate=5.726196702200095E-4]:2.146787301569E-1,(85[&rate=5.726196702200095E-4]:1.919727722934E-1,((83[&rate=5.726196702200095E-4]:5.048486283619E-2,84[&rate=5.726196702200095E-4]:5.048486283619E-2)[&rate=5.726196702200095E-4]:5.3274373367E-3,93[&rate=5.726196702200095E-4]:6.95109303099E-2)[&rate=5.726196702200095E-4]:1.361604721205E-1)[&rate=5.726196702200095E-4]:2.270595786345E-2)[&rate=5.726196702200095E-4]:1.093632275333E-1)[&rate=5.726196702200095E-4]:1.817099313696E-1)[&rate=5.726196702200095E-4]:1.140953623967E0)[&rate=5.726196702200095E-4]:3.058936909498E-1,(((((((13[&rate=5.726196702200095E-4]:3.983695263556E-1,19[&rate=5.726196702200095E-4]:4.367256907393E-1)[&rate=5.726196702200095E-4]:1.933090837257E-2,115[&rate=5.726196702200095E-4]:3.355086539063E-1)[&rate=5.726196702200095E-4]:4.136491888977E-1,(((114[&rate=5.726196702200095E-4]:8.421801294377E-2,104[&rate=5.726196702200095E-4]:1.444919855465E-1)[&rate=5.726196702200095E-4]:2.62026834406E-1,108[&rate=5.726196702200095E-4]:4.037790939252E-1)[&rate=5.726196702200095E-4]:1.340155722377E-1,(107[&rate=5.726196702200095E-4]:4.788396453645E-1,109[&rate=5.726196702200095E-4]:4.980177275562E-1)[&rate=5.726196702200095E-4]:6.169474682569E-2)[&rate=5.726196702200095E-4]:2.688974232166E-1)[&rate=5.726196702200095E-4]:7.553305572467E-2,((((111[&rate=5.726196702200095E-4]:5.486219840575E-2,106[&rate=5.726196702200095E-4]:3.842384224138E-2)[&rate=5.726196702200095E-4]:3.087306734717E-2,139[&rate=5.726196702200095E-4]:2.610777315063E-1)[&rate=5.726196702200095E-4]:3.396987622717E-1,116[&rate=5.726196702200095E-4]:3.487216992575E-1)[&rate=5.726196702200095E-4]:1.717625844109E-1,(148[&rate=5.726196702200095E-4]:1.727538496927E-1,143[&rate=5.726196702200095E-4]:1.700141236654E-1)[&rate=5.726196702200095E-4]:3.860865983593E-1)[&rate=5.726196702200095E-4]:3.042066148604E-1)[&rate=5.726196702200095E-4]:1.56004847564E-1,(((105[&rate=5.726196702200095E-4]:4.888946889236E-1,117[&rate=5.726196702200095E-4]:5.19031675225E-1)[&rate=5.726196702200095E-4]:1.862517864829E-1,(113[&rate=5.726196702200095E-4]:6.353967838448E-1,110[&rate=5.726196702200095E-4]:6.299173317901E-1)[&rate=5.726196702200095E-4]:6.714695183554E-2)[&rate=5.726196702200095E-4]:1.155577633178E-1,(((112[&rate=5.726196702200095E-4]:5.436118607644E-1,(4[&rate=5.726196702200095E-4]:3.220941608837E-1,30[&rate=5.726196702200095E-4]:4.946969006097E-1)[&rate=5.726196702200095E-4]:1.639834533055E-1)[&rate=5.726196702200095E-4]:6.492359655096E-2,9[&rate=5.726196702200095E-4]:6.003162792333E-1)[&rate=5.726196702200095E-4]:1.18379549716E-1,(17[&rate=5.726196702200095E-4]:4.625987021194E-1,14[&rate=5.726196702200095E-4]:4.242425377357E-1)[&rate=5.726196702200095E-4]:3.026724692957E-1)[&rate=5.726196702200095E-4]:9.118649196675E-2)[&rate=5.726196702200095E-4]:2.447860279165E-1)[&rate=5.726196702200095E-4]:7.669738421026E-2,(142[&rate=5.726196702200095E-4]:6.389943765517E-1,((145[&rate=5.726196702200095E-4]:6.106296040846E-2,141[&rate=5.726196702200095E-4]:5.832323438087E-2)[&rate=5.726196702200095E-4]:3.655502471901E-1,144[&rate=5.726196702200095E-4]:4.211337555436E-1)[&rate=5.726196702200095E-4]:2.123811689532E-1)[&rate=5.726196702200095E-4]:6.731932742994E-1)[&rate=5.726196702200095E-4]:6.578868407097E-2,((102[&rate=5.726196702200095E-4]:2.050701346372E-4,((23[&rate=5.726196702200095E-4]:6.249762924788E-1,(20[&rate=5.726196702200095E-4]:2.789479941863E-1,25[&rate=5.726196702200095E-4]:2.98126076378E-1)[&rate=5.726196702200095E-4]:3.378091202104E-1)[&rate=5.726196702200095E-4]:1.765226056053E-1,(11[&rate=5.726196702200095E-4]:6.56738542247E-1,140[&rate=5.726196702200095E-4]:6.375604600553E-1)[&rate=5.726196702200095E-4]:5.982884898779E-2)[&rate=5.726196702200095E-4]:3.493911035573E-1)[&rate=5.726196702200095E-4]:1.945539259696E-2,((1[&rate=5.726196702200095E-4]:3.164001253568E-2,(21[&rate=5.726196702200095E-4]:5.643471682079E-1,28[&rate=5.726196702200095E-4]:5.890047024543E-1)[&rate=5.726196702200095E-4]:2.289366799443E-1)[&rate=5.726196702200095E-4]:2.247062206478E-1,24[&rate=5.726196702200095E-4]:1.037168150992E0)[&rate=5.726196702200095E-4]:1.441361473563E-1)[&rate=5.726196702200095E-4]:1.117405297247E-1)[&rate=5.726196702200095E-4]:2.842119101507E-1)[&rate=5.726196702200095E-4]:3.304603503837E-1)[&rate=5.726196702200095E-4]:4.958557666482E-1,147[&rate=5.726196702200095E-4]:3.206624577705E-1)[&rate=5.726196702200095E-4]:2.03213091163E-2)[&rate=5.726196702200095E-4]:1.930684688831E-1,(((100[&rate=5.726196702200095E-4]:1.659784500022E-1,95[&rate=5.726196702200095E-4]:2.506779035542E-1)[&rate=5.726196702200095E-4]:1.938142684067E-1,98[&rate=5.726196702200095E-4]:4.335632102122E-1)[&rate=5.726196702200095E-4]:5.923038582444E-2,(97[&rate=5.726196702200095E-4]:2.77518904955E-1,(99[&rate=5.726196702200095E-4]:4.887464180249E-1,96[&rate=5.726196702200095E-4]:4.532272923421E-1)[&rate=5.726196702200095E-4]:1.008396233981E-2)[&rate=5.726196702200095E-4]:1.582113916912E-2)[&rate=5.726196702200095E-4]:1.122968910992E-1)[&rate=5.726196702200095E-4]:8.922864681415E-4)[&rate=5.726196702200095E-4]:1.488445933318E-1,((22[&rate=5.726196702200095E-4]:2.317910825385E-1,27[&rate=5.726196702200095E-4]:2.482294387029E-1)[&rate=5.726196702200095E-4]:5.853619680824E-1,(((7[&rate=5.726196702200095E-4]:1.331838549566E-1,8[&rate=5.726196702200095E-4]:1.331838549566E-1)[&rate=5.726196702200095E-4]:3.934386643521E-1,26[&rate=5.726196702200095E-4]:6.334718343772E-1)[&rate=5.726196702200095E-4]:1.650906145485E-1,(31[&rate=5.726196702200095E-4]:6.906110770485E-1,2[&rate=5.726196702200095E-4]:4.632138167744E-1)[&rate=5.726196702200095E-4]:1.517869883156E-1)[&rate=5.726196702200095E-4]:2.954950580496E-2)[&rate=5.726196702200095E-4]:1.938587558324E0)[&rate=5.726196702200095E-4]:2.214127059344E-1)[&rate=5.726196702200095E-4]:2.009898691575E-1,(((((((((42[&rate=5.726196702200095E-4]:9.691393192032E-2,48[&rate=5.726196702200095E-4]:1.351652980405E-1)[&rate=5.726196702200095E-4]:2.29234095712E-1,41[&rate=5.726196702200095E-4]:3.206835467581E-1)[&rate=5.726196702200095E-4]:8.89340752166E-2,(46[&rate=5.726196702200095E-4]:3.580371100101E-1,43[&rate=5.726196702200095E-4]:3.580371100101E-1)[&rate=5.726196702200095E-4]:1.062253207075E-1)[&rate=5.726196702200095E-4]:5.919924506717E-2,(((50[&rate=5.726196702200095E-4]:2.189356762246E-1,49[&rate=5.726196702200095E-4]:2.189356762246E-1)[&rate=5.726196702200095E-4]:1.712759369572E-1,(44[&rate=5.726196702200095E-4]:3.59697849474E-1,47[&rate=5.726196702200095E-4]:3.651623303482E-1)[&rate=5.726196702200095E-4]:5.783616807928E-2)[&rate=5.726196702200095E-4]:3.997168590937E-2,51[&rate=5.726196702200095E-4]:4.356477799654E-1)[&rate=5.726196702200095E-4]:6.049149144795E-2)[&rate=5.726196702200095E-4]:5.168201386379E-2,45[&rate=5.726196702200095E-4]:5.669469683372E-1)[&rate=5.726196702200095E-4]:1.001967191306E-1,((((60[&rate=5.726196702200095E-4]:1.065709539916E-2,64[&rate=5.726196702200095E-4]:1.613420269059E-1)[&rate=5.726196702200095E-4]:1.558084478204E-1,65[&rate=5.726196702200095E-4]:1.664655432196E-1)[&rate=5.726196702200095E-4]:6.996282158836E-3,62[&rate=5.726196702200095E-4]:3.652426472962E-1)[&rate=5.726196702200095E-4]:3.029544246106E-1,(61[&rate=5.726196702200095E-4]:1.104659348411E-1,63[&rate=5.726196702200095E-4]:6.937004443003E-2)[&rate=5.726196702200095E-4]:5.577311370657E-1)[&rate=5.726196702200095E-4]:9.120688552496E-1)[&rate=5.726196702200095E-4]:3.087512652925E-3,(128[&rate=5.726196702200095E-4]:1.436755742592E0,(69[&rate=5.726196702200095E-4]:5.927973164699E-1,(((129[&rate=5.726196702200095E-4]:1.118230571672E-1,(130[&rate=5.726196702200095E-4]:1.702937239087E-2,132[&rate=5.726196702200095E-4]:1.976909841823E-2)[&rate=5.726196702200095E-4]:9.479368477632E-2)[&rate=5.726196702200095E-4]:1.446020579079E-1,131[&rate=5.726196702200095E-4]:2.591648411025E-1)[&rate=5.726196702200095E-4]:1.651972460844E-1,118[&rate=5.726196702200095E-4]:5.586086625294E-1)[&rate=5.726196702200095E-4]:2.322974983087E-2)[&rate=5.726196702200095E-4]:9.946433576286E-1)[&rate=5.726196702200095E-4]:6.871669820475E-3)[&rate=5.726196702200095E-4]:8.52260277772E-2,((127[&rate=5.726196702200095E-4]:2.118993913101E0,121[&rate=5.726196702200095E-4]:1.67789802269E0)[&rate=5.726196702200095E-4]:4.451484296713E-1,36[&rate=5.726196702200095E-4]:4.359439756671E-2)[&rate=5.726196702200095E-4]:3.06726180063E-3)[&rate=5.726196702200095E-4]:5.498855107777E-2,35[&rate=5.726196702200095E-4]:5.507486797935E-2)[&rate=5.726196702200095E-4]:3.230683160576E-1)[&rate=5.726196702200095E-4]:6.59153306946E-1)[&rate=5.726196702200095E-4]:3.853878376782E-2);
tree STATE_52470000 [&joint=-20969.46730776246,lnP=-20969.46730776246] = [&R] ((33[&rate=5.943777244265029E-4]:4.377701031641E-3,(((((((53[&rate=5.943777244265029E-4]:5.585751814144E-1,((75[&rate=5.943777244265029E-4]:6.134614927953E-1,((76[&rate=5.943777244265029E-4]:4.469632863114E-1,74[&rate=5.943777244265029E-4]:4.469632863114E-1)[&rate=5.943777244265029E-4]:8.197926381408E-3,70[&rate=5.943777244265029E-4]:4.168050483094E-1)[&rate=5.943777244265029E-4]:1.583002801025E-1)[&rate=5.943777244265029E-4]:2.273022741787E-1,(((79[&rate=5.943777244265029E-4]:3.656414556206E-1,82[&rate=5.943777244265029E-4]:3.738606337027E-1)[&rate=5.943777244265029E-4]:1.186559311471E-3,(78[&rate=5.943777244265029E-4]:6.132136916208E-2,72[&rate=5.943777244265029E-4]:3.940356094276E-2)[&rate=5.943777244265029E-4]:3.0550664577E-1)[&rate=5.943777244265029E-4]:2.450842630329E-1,((81[&rate=5.943777244265029E-4]:6.211856984077E-2,80[&rate=5.943777244265029E-4]:6.211856984077E-2)[&rate=5.943777244265029E-4]:4.913491742426E-1,(77[&rate=5.943777244265029E-4]:5.816721690266E-1,(73[&rate=5.943777244265029E-4]:3.633219043412E-1,71[&rate=5.943777244265029E-4]:2.948287536564E-1)[&rate=5.943777244265029E-4]:2.238297167401E-1)[&rate=5.943777244265029E-4]:1.563119149515E-2)[&rate=5.943777244265029E-4]:5.02253557993E-2)[&rate=5.943777244265029E-4]:1.877555985981E-1)[&rate=5.943777244265029E-4]:4.642744730526E-1)[&rate=5.943777244265029E-4]:4.374024927006E-3,((133[&rate=5.943777244265029E-4]:7.094467333857E-1,(134[&rate=5.943777244265029E-4]:2.156332353865E-1,137[&rate=5.943777244265029E-4]:2.868661120987E-1)[&rate=5.943777244265029E-4]:4.63676511698E-1)[&rate=5.943777244265029E-4]:6.284322012276E-1,(((29[&rate=5.943777244265029E-4]:5.599163933204E-1,(5[&rate=5.943777244265029E-4]:2.665069196275E-1,12[&rate=5.943777244265029E-4]:3.04863084011E-1)[&rate=5.943777244265029E-4]:1.482039942408E-1)[&rate=5.943777244265029E-4]:9.628662827325E-2,103[&rate=5.943777244265029E-4]:4.233263092648E-1)[&rate=5.943777244265029E-4]:1.651091165842E0,52[&rate=5.943777244265029E-4]:4.101237405455E-1)[&rate=5.943777244265029E-4]:1.538724184109E-1)[&rate=5.943777244265029E-4]:7.149768696358E-3)[&rate=5.943777244265029E-4]:3.646746842772E-1,125[&rate=5.943777244265029E-4]:7.172413769574E-1)[&rate=5.943777244265029E-4]:2.812253331917E-1,(((58[&rate=5.943777244265029E-4]:3.064695043255E-1,((56[&rate=5.943777244265029E-4]:2.483022893326E-1,55[&rate=5.943777244265029E-4]:2.483022893326E-1)[&rate=5.943777244265029E-4]:2.175895728156E-2,((37[&rate=5.943777244265029E-4]:9.85189426354E-2,54[&rate=5.943777244265029E-4]:2.201621039496E-2)[&rate=5.943777244265029E-4]:1.38866405144E-1,57[&rate=5.943777244265029E-4]:2.018662220963E-1)[&rate=5.943777244265029E-4]:7.91239862666E-2)[&rate=5.943777244265029E-4]:9.085853339655E-3)[&rate=5.943777244265029E-4]:3.422553865018E-2,59[&rate=5.943777244265029E-4]:3.215693599156E-1)[&rate=5.943777244265029E-4]:1.947932058853E-1,68[&rate=5.943777244265029E-4]:4.67182237932E-1)[&rate=5.943777244265029E-4]:3.646178055504E-1)[&rate=5.943777244265029E-4]:4.261380574237E-1,((38[&rate=5.943777244265029E-4]:9.003201046142E-1,((((99[&rate=5.943777244265029E-4]:4.672728239725E-1,96[&rate=5.943777244265029E-4]:4.317536982896E-1)[&rate=5.943777244265029E-4]:4.187412455159E-2,40[&rate=5.943777244265029E-4]:3.588737244806E-1)[&rate=5.943777244265029E-4]:3.924843760696E-2,16[&rate=5.943777244265029E-4]:2.483615088205E0)[&rate=5.943777244265029E-4]:1.307050096865E-1,((146[&rate=5.943777244265029E-4]:5.662632233063E-1,(97[&rate=5.943777244265029E-4]:3.514855024553E-1,((((26[&rate=5.943777244265029E-4]:8.990183390277E-1,(7[&rate=5.943777244265029E-4]:3.914349495703E-1,8[&rate=5.943777244265029E-4]:3.914349495703E-1)[&rate=5.943777244265029E-4]:4.007340743889E-1)[&rate=5.943777244265029E-4]:7.261564873458E-2,(31[&rate=5.943777244265029E-4]:6.490152110546E-1,2[&rate=5.943777244265029E-4]:4.216179507806E-1)[&rate=5.943777244265029E-4]:3.664543931461E-1)[&rate=5.943777244265029E-4]:3.863133859892E-2,(22[&rate=5.943777244265029E-4]:2.760081089407E-1,27[&rate=5.943777244265029E-4]:2.924464651051E-1)[&rate=5.943777244265029E-4]:7.232983133109E-1)[&rate=5.943777244265029E-4]:1.515190265591E0,(39[&rate=5.943777244265029E-4]:3.48583877249E-1,147[&rate=5.943777244265029E-4]:4.059609264293E-1)[&rate=5.943777244265029E-4]:3.658426803846E-2)[&rate=5.943777244265029E-4]:3.735560853405E-2)[&rate=5.943777244265029E-4]:2.352089024991E-2)[&rate=5.943777244265029E-4]:7.391637079362E-2,(((101[&rate=5.943777244265029E-4]:9.005890633127E-1,((((18[&rate=5.943777244265029E-4]:5.477484973812E-1,((10[&rate=5.943777244265029E-4]:4.056212450678E-1,15[&rate=5.943777244265029E-4]:4.439774094513E-1)[&rate=5.943777244265029E-4]:7.796262571711E-2,6[&rate=5.943777244265029E-4]:4.671455146205E-1)[&rate=5.943777244265029E-4]:1.75892841305E-2)[&rate=5.943777244265029E-4]:4.201204505895E-1,3[&rate=5.943777244265029E-4]:8.5280045482E-1)[&rate=5.943777244265029E-4]:8.124248479297E-2,((87[&rate=5.943777244265029E-4]:1.285410054348E-1,(89[&rate=5.943777244265029E-4]:9.389896570807E-2,88[&rate=5.943777244265029E-4]:8.020033557105E-2)[&rate=5.943777244265029E-4]:4.834066986375E-2)[&rate=5.943777244265029E-4]:7.263591638577E-2,(((93[&rate=5.943777244265029E-4]:1.314639903419E-1,(86[&rate=5.943777244265029E-4]:7.33648853753E-2,84[&rate=5.943777244265029E-4]:7.33648853753E-2)[&rate=5.943777244265029E-4]:4.440047482953E-2)[&rate=5.943777244265029E-4]:2.552886240761E-2,(83[&rate=5.943777244265029E-4]:8.613923477826E-2,85[&rate=5.943777244265029E-4]:8.613923477826E-2)[&rate=5.943777244265029E-4]:5.715498783419E-2)[&rate=5.943777244265029E-4]:2.905003461187E-2,((90[&rate=5.943777244265029E-4]:8.77131537437E-2,91[&rate=5.943777244265029E-4]:8.77131537437E-2)[&rate=5.943777244265029E-4]:3.444585738956E-2,92[&rate=5.943777244265029E-4]:1.221590111333E-1)[&rate=5.943777244265029E-4]:6.388387622807E-2)[&rate=5.943777244265029E-4]:2.883266459625E-2)[&rate=5.943777244265029E-4]:1.27259204519E0)[&rate=5.943777244265029E-4]:4.609568947409E-1,(((((23[&rate=5.943777244265029E-4]:5.174001254709E-1,(20[&rate=5.943777244265029E-4]:3.601395428575E-1,25[&rate=5.943777244265029E-4]:3.793176250492E-1)[&rate=5.943777244265029E-4]:1.490414045314E-1)[&rate=5.943777244265029E-4]:9.410092983686E-2,(140[&rate=5.943777244265029E-4]:3.646357137389E-1,11[&rate=5.943777244265029E-4]:3.838137959306E-1)[&rate=5.943777244265029E-4]:1.42755752528E-1)[&rate=5.943777244265029E-4]:6.699332225248E-1,(((1[&rate=5.943777244265029E-4]:1.769394196796E-1,(21[&rate=5.943777244265029E-4]:8.069990117954E-1,28[&rate=5.943777244265029E-4]:8.316565460418E-1)[&rate=5.943777244265029E-4]:1.315842435007E-1)[&rate=5.943777244265029E-4]:1.937937167675E-2,24[&rate=5.943777244265029E-4]:9.771407091645E-1)[&rate=5.943777244265029E-4]:3.111196405092E-1,102[&rate=5.943777244265029E-4]:1.266165140574E-1)[&rate=5.943777244265029E-4]:4.132832268454E-3)[&rate=5.943777244265029E-4]:1.759248545065E-1,(142[&rate=5.943777244265029E-4]:5.935522632737E-1,(144[&rate=5.943777244265029E-4]:4.272210331648E-1,(145[&rate=5.943777244265029E-4]:4.260289228177E-1,141[&rate=5.943777244265029E-4]:4.232891967901E-1)[&rate=5.943777244265029E-4]:6.671562402018E-3)[&rate=5.943777244265029E-4]:1.60851778054E-1)[&rate=5.943777244265029E-4]:9.596972800245E-1)[&rate=5.943777244265029E-4]:1.220548669732E-2,((((17[&rate=5.943777244265029E-4]:3.740424664352E-1,14[&rate=5.943777244265029E-4]:3.356863020515E-1)[&rate=5.943777244265029E-4]:6.243195736785E-1,((113[&rate=5.943777244265029E-4]:4.420403038287E-1,110[&rate=5.943777244265029E-4]:4.36560851774E-1)[&rate=5.943777244265029E-4]:1.884275699312E-1,105[&rate=5.943777244265029E-4]:6.030706134861E-1)[&rate=5.943777244265029E-4]:3.295380019702E-1)[&rate=5.943777244265029E-4]:1.369871793586E-2,(((9[&rate=5.943777244265029E-4]:7.101023793488E-1,117[&rate=5.943777244265029E-4]:7.210612834585E-1)[&rate=5.943777244265029E-4]:3.044988810088E-2,(4[&rate=5.943777244265029E-4]:3.235582468162E-1,30[&rate=5.943777244265029E-4]:4.961609865423E-1)[&rate=5.943777244265029E-4]:3.676789521403E-1)[&rate=5.943777244265029E-4]:1.257615551153E-1,112[&rate=5.943777244265029E-4]:8.745330006471E-1)[&rate=5.943777244265029E-4]:9.917159301886E-2)[&rate=5.943777244265029E-4]:3.029904548353E-1,((116[&rate=5.943777244265029E-4]:7.170553832271E-1,((148[&rate=5.943777244265029E-4]:3.555091470299E-1,143[&rate=5.943777244265029E-4]:3.527694210025E-1)[&rate=5.943777244265029E-4]:3.749581509855E-1,((111[&rate=5.943777244265029E-4]:3.062476030983E-1,139[&rate=5.943777244265029E-4]:4.815900688516E-1)[&rate=5.943777244265029E-4]:2.677219051028E-2,106[&rate=5.943777244265029E-4]:3.165814374442E-1)[&rate=5.943777244265029E-4]:4.358036687903E-1)[&rate=5.943777244265029E-4]:2.494424959537E-2)[&rate=5.943777244265029E-4]:4.263070431153E-1,((115[&rate=5.943777244265029E-4]:7.654029731938E-1,(13[&rate=5.943777244265029E-4]:5.286697921226E-1,19[&rate=5.943777244265029E-4]:5.670259565062E-1)[&rate=5.943777244265029E-4]:3.189249618931E-1)[&rate=5.943777244265029E-4]:8.042495451573E-2,(109[&rate=5.943777244265029E-4]:7.032797809101E-1,((114[&rate=5.943777244265029E-4]:1.776206075815E-1,104[&rate=5.943777244265029E-4]:2.378945801842E-1)[&rate=5.943777244265029E-4]:3.392290307906E-1,(108[&rate=5.943777244265029E-4]:5.213960679239E-1,107[&rate=5.943777244265029E-4]:5.241357939513E-1)[&rate=5.943777244265029E-4]:5.298781702353E-2)[&rate=5.943777244265029E-4]:1.069780877436E-1)[&rate=5.943777244265029E-4]:2.220002015938E-1)[&rate=5.943777244265029E-4]:2.975344986329E-1)[&rate=5.943777244265029E-4]:5.114084133697E-2)[&rate=5.943777244265029E-4]:1.16157241768E-1)[&rate=5.943777244265029E-4]:7.885987285158E-2)[&rate=5.943777244265029E-4]:5.083289549863E-1)[&rate=5.943777244265029E-4]:3.852812244869E-1,98[&rate=5.943777244265029E-4]:4.411214293521E-1)[&rate=5.943777244265029E-4]:7.502444774969E-2,((94[&rate=5.943777244265029E-4]:1.296999275171E-1,100[&rate=5.943777244265029E-4]:1.296999275171E-1)[&rate=5.943777244265029E-4]:2.126603349853E-1,95[&rate=5.943777244265029E-4]:4.270597160544E-1)[&rate=5.943777244265029E-4]:1.000151227961E-1)[&rate=5.943777244265029E-4]:1.322304383095E-1)[&rate=5.943777244265029E-4]:8.866156908965E-3)[&rate=5.943777244265029E-4]:4.397989437693E-1)[&rate=5.943777244265029E-4]:3.390089310113E-1,((((36[&rate=5.943777244265029E-4]:3.412683306792E-2,(121[&rate=5.943777244265029E-4]:2.112019112739E0,(((((130[&rate=5.943777244265029E-4]:1.339339734517E-1,(129[&rate=5.943777244265029E-4]:1.914985955478E-2,132[&rate=5.943777244265029E-4]:2.188958558214E-2)[&rate=5.943777244265029E-4]:1.147841138969E-1)[&rate=5.943777244265029E-4]:3.590069068124E-2,131[&rate=5.943777244265029E-4]:1.725743901603E-1)[&rate=5.943777244265029E-4]:2.880037824081E-1,(69[&rate=5.943777244265029E-4]:3.985103341073E-1,118[&rate=5.943777244265029E-4]:3.875514299976E-1)[&rate=5.943777244265029E-4]:2.072733179134E-1)[&rate=5.943777244265029E-4]:7.736018850765E-1,((((60[&rate=5.943777244265029E-4]:5.17498746357E-2,62[&rate=5.943777244265029E-4]:2.435306965534E-1)[&rate=5.943777244265029E-4]:2.056791436393E-1,64[&rate=5.943777244265029E-4]:4.081139497817E-1)[&rate=5.943777244265029E-4]:1.408928703543E-1,65[&rate=5.943777244265029E-4]:3.983218886293E-1)[&rate=5.943777244265029E-4]:1.100963474737E-1,(61[&rate=5.943777244265029E-4]:8.203186900125E-2,63[&rate=5.943777244265029E-4]:4.09359785902E-2)[&rate=5.943777244265029E-4]:6.181671890195E-1)[&rate=5.943777244265029E-4]:6.682275749667E-1)[&rate=5.943777244265029E-4]:4.8917642146E-2,128[&rate=5.943777244265029E-4]:1.277618247736E0)[&rate=5.943777244265029E-4]:2.371405910303E-1)[&rate=5.943777244265029E-4]:1.559775123385E-3)[&rate=5.943777244265029E-4]:6.892646097041E-2,35[&rate=5.943777244265029E-4]:5.647795157257E-2)[&rate=5.943777244265029E-4]:2.810411791776E-1,127[&rate=5.943777244265029E-4]:2.904642418421E0)[&rate=5.943777244265029E-4]:9.819206557564E-2,(((44[&rate=5.943777244265029E-4]:5.349707364068E-1,((43[&rate=5.943777244265029E-4]:5.026093012417E-1,(41[&rate=5.943777244265029E-4]:3.873718114654E-1,(42[&rate=5.943777244265029E-4]:2.243540863374E-1,48[&rate=5.943777244265029E-4]:2.626054524576E-1)[&rate=5.943777244265029E-4]:1.684822060022E-1)[&rate=5.943777244265029E-4]:6.059268103341E-2)[&rate=5.943777244265029E-4]:3.921596022709E-3,46[&rate=5.943777244265029E-4]:5.065308972645E-1)[&rate=5.943777244265029E-4]:3.390432001657E-2)[&rate=5.943777244265029E-4]:5.785729205735E-2,((50[&rate=5.943777244265029E-4]:4.116170691306E-1,49[&rate=5.943777244265029E-4]:4.116170691306E-1)[&rate=5.943777244265029E-4]:5.99172406371E-2,51[&rate=5.943777244265029E-4]:4.769987906419E-1)[&rate=5.943777244265029E-4]:9.397131432495E-2)[&rate=5.943777244265029E-4]:4.177428115802E-2,(45[&rate=5.943777244265029E-4]:4.366947575023E-1,47[&rate=5.943777244265029E-4]:4.448914788137E-1)[&rate=5.943777244265029E-4]:1.951753116827E-1)[&rate=5.943777244265029E-4]:5.592120381371E-1)[&rate=5.943777244265029E-4]:2.012523927842E-1)[&rate=5.943777244265029E-4]:7.325387402381E-2)[&rate=5.943777244265029E-4]:1.507799266968E-2,((66[&rate=5.943777244265029E-4]:1.615025910645E-1,(126[&rate=5.943777244265029E-4]:1.223304531154E0,((135[&rate=5.943777244265029E-4]:5.560975172372E-1,(138[&rate=5.943777244265029E-4]:2.956157797111E-1,136[&rate=5.943777244265029E-4]:1.641089303959E-1)[&rate=5.943777244265029E-4]:4.604817375261E-1)[&rate=5.943777244265029E-4]:8.284870088542E-1,(120[&rate=5.943777244265029E-4]:1.079598891552E0,119[&rate=5.943777244265029E-4]:1.175489302511E0)[&rate=5.943777244265029E-4]:5.570404290596E-1)[&rate=5.943777244265029E-4]:2.764773222265E-1)[&rate=5.943777244265029E-4]:1.853722495959E-1)[&rate=5.943777244265029E-4]:2.273079554785E-1,(((123[&rate=5.943777244265029E-4]:2.360500783177E-1,124[&rate=5.943777244265029E-4]:2.333178378806E-1)[&rate=5.943777244265029E-4]:1.033669852824E-1,122[&rate=5.943777244265029E-4]:3.394170636001E-1)[&rate=5.943777244265029E-4]:4.782279439324E-1,67[&rate=5.943777244265029E-4]:3.163724571918E-1)[&rate=5.943777244265029E-4]:7.243808935118E-2)[&rate=5.943777244265029E-4]:3.364849092605E-1)[&rate=5.943777244265029E-4]:1.394599654884E-1,34[&rate=5.943777244265029E-4]:1.741722661805E-3)[&rate=5.943777244265029E-4]:1.907433453421E-2)[&rate=5.943777244265029E-4]:6.492306623511E-3,32[&rate=5.943777244265029E-4]:5.390555600437E-3);
tree STATE_52560000 [&joint=-20956.929099077992,lnP=-20956.929099077992] = [&R] ((34[&rate=6.143750167222614E-4]:1.294792199254E-2,((((((((74[&rate=6.143750167222614E-4]:4.633662142188E-1,(76[&rate=6.143750167222614E-4]:4.488097196855E-1,70[&rate=6.143750167222614E-4]:4.104535553021E-1)[&rate=6.143750167222614E-4]:1.455649453322E-2)[&rate=6.143750167222614E-4]:4.264834573081E-2,75[&rate=6.143750167222614E-4]:5.060145599496E-1)[&rate=6.143750167222614E-4]:5.027127027753E-2,(((81[&rate=6.143750167222614E-4]:2.83753811872E-2,80[&rate=6.143750167222614E-4]:2.83753811872E-2)[&rate=6.143750167222614E-4]:3.480318662277E-1,77[&rate=6.143750167222614E-4]:4.202428638533E-1)[&rate=6.143750167222614E-4]:6.650778540116E-3,(((82[&rate=6.143750167222614E-4]:2.031142318239E-1,(79[&rate=6.143750167222614E-4]:1.606960477613E-1,(72[&rate=6.143750167222614E-4]:3.708046068367E-2,78[&rate=6.143750167222614E-4]:5.899826890299E-2)[&rate=6.143750167222614E-4]:1.016977788583E-1)[&rate=6.143750167222614E-4]:3.419900598061E-2)[&rate=6.143750167222614E-4]:8.916682915469E-2,71[&rate=6.143750167222614E-4]:2.566646226225E-1)[&rate=6.143750167222614E-4]:6.739227760926E-2,73[&rate=6.143750167222614E-4]:3.925500509166E-1)[&rate=6.143750167222614E-4]:3.982304353145E-2)[&rate=6.143750167222614E-4]:1.23912735779E-1)[&rate=6.143750167222614E-4]:8.278552969213E-1,53[&rate=6.143750167222614E-4]:6.376780685363E-1)[&rate=6.143750167222614E-4]:6.321291795435E-3,((52[&rate=6.143750167222614E-4]:3.301213576973E-1,((29[&rate=6.143750167222614E-4]:4.934366240101E-1,(5[&rate=6.143750167222614E-4]:7.923976296527E-2,12[&rate=6.143750167222614E-4]:1.175959273487E-1)[&rate=6.143750167222614E-4]:2.689913815928E-1)[&rate=6.143750167222614E-4]:1.60294923532E-1,103[&rate=6.143750167222614E-4]:4.208548352133E-1)[&rate=6.143750167222614E-4]:1.573560257045E0)[&rate=6.143750167222614E-4]:3.103662765018E-1,(133[&rate=6.143750167222614E-4]:6.053355350175E-1,(134[&rate=6.143750167222614E-4]:1.478051016773E-1,137[&rate=6.143750167222614E-4]:2.190379783895E-1)[&rate=6.143750167222614E-4]:4.27393447039E-1)[&rate=6.143750167222614E-4]:8.090348748384E-1)[&rate=6.143750167222614E-4]:1.170844744403E-2)[&rate=6.143750167222614E-4]:3.151444348848E-1,125[&rate=6.143750167222614E-4]:7.487612815554E-1)[&rate=6.143750167222614E-4]:4.917796371553E-1,(((((57[&rate=6.143750167222614E-4]:1.495185081815E-1,54[&rate=6.143750167222614E-4]:1.085349016242E-1)[&rate=6.143750167222614E-4]:4.129507948366E-2,58[&rate=6.143750167222614E-4]:2.072070302882E-1)[&rate=6.143750167222614E-4]:1.578759777426E-1,(59[&rate=6.143750167222614E-4]:1.761422404846E-1,37[&rate=6.143750167222614E-4]:2.143936066048E-1)[&rate=6.143750167222614E-4]:1.69815084486E-1)[&rate=6.143750167222614E-4]:1.294514303696E-1,(55[&rate=6.143750167222614E-4]:3.659089575806E-1,56[&rate=6.143750167222614E-4]:3.659089575806E-1)[&rate=6.143750167222614E-4]:1.01303076448E-1)[&rate=6.143750167222614E-4]:2.544579933467E-1,68[&rate=6.143750167222614E-4]:6.80686420818E-1)[&rate=6.143750167222614E-4]:3.931878312259E-1)[&rate=6.143750167222614E-4]:1.265251763846E-1,(((((122[&rate=6.143750167222614E-4]:1.963976080645E-1,123[&rate=6.143750167222614E-4]:1.963976080645E-1)[&rate=6.143750167222614E-4]:1.073581678417E-1,124[&rate=6.143750167222614E-4]:3.010235354691E-1)[&rate=6.143750167222614E-4]:5.171004440385E-1,67[&rate=6.143750167222614E-4]:3.195836696041E-1)[&rate=6.143750167222614E-4]:1.524673041516E-1,(66[&rate=6.143750167222614E-4]:1.467203924341E-1,(126[&rate=6.143750167222614E-4]:9.875196097044E-1,(((135[&rate=6.143750167222614E-4]:4.185854090363E-1,(138[&rate=6.143750167222614E-4]:2.388068643075E-1,136[&rate=6.143750167222614E-4]:1.073000149923E-1)[&rate=6.143750167222614E-4]:3.797785447289E-1)[&rate=6.143750167222614E-4]:9.813855472652E-2,120[&rate=6.143750167222614E-4]:7.687787582834E-1)[&rate=6.143750167222614E-4]:2.74793985588E-1,119[&rate=6.143750167222614E-4]:1.13946315483E0)[&rate=6.143750167222614E-4]:6.33758977518E-1)[&rate=6.143750167222614E-4]:4.063749724147E-1)[&rate=6.143750167222614E-4]:3.253305813216E-1)[&rate=6.143750167222614E-4]:1.495618983545E-1,((38[&rate=6.143750167222614E-4]:9.246784483346E-1,(((16[&rate=6.143750167222614E-4]:2.60451632174E0,((((7[&rate=6.143750167222614E-4]:9.250084877607E-2,8[&rate=6.143750167222614E-4]:9.250084877607E-2)[&rate=6.143750167222614E-4]:5.245923064242E-1,26[&rate=6.143750167222614E-4]:7.239424702688E-1)[&rate=6.143750167222614E-4]:3.368009224712E-1,((2[&rate=6.143750167222614E-4]:3.573851361787E-1,31[&rate=6.143750167222614E-4]:5.847823964528E-1)[&rate=6.143750167222614E-4]:1.756564119432E-1,(22[&rate=6.143750167222614E-4]:3.599899873609E-1,27[&rate=6.143750167222614E-4]:3.764283435253E-1)[&rate=6.143750167222614E-4]:3.45654300487E-1)[&rate=6.143750167222614E-4]:3.441402007824E-1)[&rate=6.143750167222614E-4]:1.56195975087E0,147[&rate=6.143750167222614E-4]:5.397927461251E-1)[&rate=6.143750167222614E-4]:3.660769867843E-2)[&rate=6.143750167222614E-4]:5.806844058902E-2,(146[&rate=6.143750167222614E-4]:6.032095697519E-1,((101[&rate=6.143750167222614E-4]:6.786239379817E-1,(((3[&rate=6.143750167222614E-4]:6.716780105596E-1,(18[&rate=6.143750167222614E-4]:6.933779515503E-1,((10[&rate=6.143750167222614E-4]:4.726731583229E-1,15[&rate=6.143750167222614E-4]:5.110293227063E-1)[&rate=6.143750167222614E-4]:1.590207236571E-1,6[&rate=6.143750167222614E-4]:6.152555258156E-1)[&rate=6.143750167222614E-4]:1.51087271046E-2)[&rate=6.143750167222614E-4]:9.336855215983E-2)[&rate=6.143750167222614E-4]:1.767901426551E-1,((88[&rate=6.143750167222614E-4]:1.22814636058E-2,89[&rate=6.143750167222614E-4]:2.598009374281E-2)[&rate=6.143750167222614E-4]:2.784817734907E-1,(((((93[&rate=6.143750167222614E-4]:8.755973301128E-2,83[&rate=6.143750167222614E-4]:7.386110287426E-2)[&rate=6.143750167222614E-4]:1.491437395228E-3,(85[&rate=6.143750167222614E-4]:7.454245490349E-2,86[&rate=6.143750167222614E-4]:7.454245490349E-2)[&rate=6.143750167222614E-4]:8.10085366002E-4)[&rate=6.143750167222614E-4]:1.208339256027E-2,84[&rate=6.143750167222614E-4]:8.743593282976E-2)[&rate=6.143750167222614E-4]:1.135394484947E-2,((90[&rate=6.143750167222614E-4]:6.209020389918E-3,91[&rate=6.143750167222614E-4]:6.209020389918E-3)[&rate=6.143750167222614E-4]:3.408328502835E-2,92[&rate=6.143750167222614E-4]:4.029230541826E-2)[&rate=6.143750167222614E-4]:7.219620239797E-2)[&rate=6.143750167222614E-4]:6.386552310703E-3,87[&rate=6.143750167222614E-4]:1.051764299899E-1)[&rate=6.143750167222614E-4]:1.855868071066E-1)[&rate=6.143750167222614E-4]:1.097430943515E0)[&rate=6.143750167222614E-4]:6.399667843769E-1,(((102[&rate=6.143750167222614E-4]:1.096734911887E-1,(((11[&rate=6.143750167222614E-4]:5.917680878324E-1,140[&rate=6.143750167222614E-4]:5.725900056406E-1)[&rate=6.143750167222614E-4]:1.017407099733E-1,(23[&rate=6.143750167222614E-4]:6.696131613672E-1,(25[&rate=6.143750167222614E-4]:4.875939334728E-1,20[&rate=6.143750167222614E-4]:4.68415851281E-1)[&rate=6.143750167222614E-4]:1.929781320041E-1)[&rate=6.143750167222614E-4]:1.088271432876E-1)[&rate=6.143750167222614E-4]:3.56353203199E-1,((1[&rate=6.143750167222614E-4]:2.737526738953E-2,(21[&rate=6.143750167222614E-4]:5.55140813411E-1,28[&rate=6.143750167222614E-4]:5.797983476575E-1)[&rate=6.143750167222614E-4]:2.33878289595E-1)[&rate=6.143750167222614E-4]:7.058082011373E-2,24[&rate=6.143750167222614E-4]:8.787780053115E-1)[&rate=6.143750167222614E-4]:2.669744066521E-1)[&rate=6.143750167222614E-4]:1.255649148415E-1)[&rate=6.143750167222614E-4]:1.964682281232E-1,((((110[&rate=6.143750167222614E-4]:6.08333224279E-1,105[&rate=6.143750167222614E-4]:5.864154160599E-1)[&rate=6.143750167222614E-4]:1.511427922803E-1,(17[&rate=6.143750167222614E-4]:6.044885078515E-1,14[&rate=6.143750167222614E-4]:5.661323434678E-1)[&rate=6.143750167222614E-4]:1.988231251462E-1)[&rate=6.143750167222614E-4]:2.53391857747E-2,(((4[&rate=6.143750167222614E-4]:1.596234270291E-1,30[&rate=6.143750167222614E-4]:3.322261667551E-1)[&rate=6.143750167222614E-4]:3.105447129271E-1,9[&rate=6.143750167222614E-4]:5.194832084494E-1)[&rate=6.143750167222614E-4]:1.749404148497E-1,(113[&rate=6.143750167222614E-4]:6.266070465473E-1,(112[&rate=6.143750167222614E-4]:2.765099510944E-1,117[&rate=6.143750167222614E-4]:2.79249677122E-1)[&rate=6.143750167222614E-4]:3.500970954529E-1)[&rate=6.143750167222614E-4]:7.603575483385E-2)[&rate=6.143750167222614E-4]:8.765185300754E-2)[&rate=6.143750167222614E-4]:4.127570661182E-1,(116[&rate=6.143750167222614E-4]:8.360801342916E-1,(((139[&rate=6.143750167222614E-4]:8.034508239092E-1,(106[&rate=6.143750167222614E-4]:4.27774252877E-1,111[&rate=6.143750167222614E-4]:4.442126090414E-1)[&rate=6.143750167222614E-4]:1.838957491144E-1)[&rate=6.143750167222614E-4]:9.797134183818E-2,(148[&rate=6.143750167222614E-4]:3.259341296916E-1,143[&rate=6.143750167222614E-4]:3.231944036642E-1)[&rate=6.143750167222614E-4]:3.61789405919E-1)[&rate=6.143750167222614E-4]:1.297223123169E-1,(((13[&rate=6.143750167222614E-4]:4.308882916922E-1,19[&rate=6.143750167222614E-4]:4.692444560759E-1)[&rate=6.143750167222614E-4]:3.043764447689E-1,(((107[&rate=6.143750167222614E-4]:3.717742031566E-1,(114[&rate=6.143750167222614E-4]:1.427405686113E-2,104[&rate=6.143750167222614E-4]:7.454802946391E-2)[&rate=6.143750167222614E-4]:2.972261736927E-1)[&rate=6.143750167222614E-4]:1.188746129625E-2,108[&rate=6.143750167222614E-4]:3.809219384255E-1)[&rate=6.143750167222614E-4]:8.838141537106E-2,109[&rate=6.143750167222614E-4]:4.912211620157E-1)[&rate=6.143750167222614E-4]:2.413038484181E-1)[&rate=6.143750167222614E-4]:2.062354319252E-2,115[&rate=6.143750167222614E-4]:6.736964988318E-1)[&rate=6.143750167222614E-4]:1.05393184712E-1)[&rate=6.143750167222614E-4]:5.699045074786E-2)[&rate=6.143750167222614E-4]:2.847798053934E-1)[&rate=6.143750167222614E-4]:1.770626015446E-1)[&rate=6.143750167222614E-4]:2.169521827735E-2,(142[&rate=6.143750167222614E-4]:3.246976805306E-1,(145[&rate=6.143750167222614E-4]:1.818718745487E-1,(141[&rate=6.143750167222614E-4]:1.494269842008E-1,144[&rate=6.143750167222614E-4]:1.466872581735E-1)[&rate=6.143750167222614E-4]:2.970516432029E-2)[&rate=6.143750167222614E-4]:1.428258059818E-1)[&rate=6.143750167222614E-4]:1.249714599525E0)[&rate=6.143750167222614E-4]:1.633377260296E-1)[&rate=6.143750167222614E-4]:1.929287264177E-1)[&rate=6.143750167222614E-4]:7.530036296089E-1,39[&rate=6.143750167222614E-4]:4.584634085968E-1)[&rate=6.143750167222614E-4]:2.452758192017E-2)[&rate=6.143750167222614E-4]:9.410084569527E-2)[&rate=6.143750167222614E-4]:8.259841894829E-2,(((97[&rate=6.143750167222614E-4]:4.790840382063E-1,(95[&rate=6.143750167222614E-4]:5.873636327748E-1,(100[&rate=6.143750167222614E-4]:3.473558270894E-1,94[&rate=6.143750167222614E-4]:3.473558270894E-1)[&rate=6.143750167222614E-4]:1.553083521333E-1)[&rate=6.143750167222614E-4]:1.021029190927E-1)[&rate=6.143750167222614E-4]:3.751753589063E-3,(96[&rate=6.143750167222614E-4]:5.577821022858E-1,(99[&rate=6.143750167222614E-4]:5.88619528333E-1,40[&rate=6.143750167222614E-4]:4.383463042895E-1)[&rate=6.143750167222614E-4]:4.681699635611E-3)[&rate=6.143750167222614E-4]:1.108460392364E-1)[&rate=6.143750167222614E-4]:4.229299991761E-2,98[&rate=6.143750167222614E-4]:7.245823436254E-1)[&rate=6.143750167222614E-4]:6.352321208144E-2)[&rate=6.143750167222614E-4]:3.332942041031E-1)[&rate=6.143750167222614E-4]:1.655108463512E-1,(((36[&rate=6.143750167222614E-4]:7.868097654868E-2,35[&rate=6.143750167222614E-4]:3.210563408293E-2)[&rate=6.143750167222614E-4]:1.784696471353E-1,(127[&rate=6.143750167222614E-4]:2.334847487689E0,121[&rate=6.143750167222614E-4]:1.893751597278E0)[&rate=6.143750167222614E-4]:4.428510812003E-1)[&rate=6.143750167222614E-4]:8.054277771367E-2,(128[&rate=6.143750167222614E-4]:1.639880371293E0,(((69[&rate=6.143750167222614E-4]:5.54250286201E-1,(118[&rate=6.143750167222614E-4]:5.162779149265E-1,(129[&rate=6.143750167222614E-4]:1.642523238851E-1,(132[&rate=6.143750167222614E-4]:1.429625016144E-1,(130[&rate=6.143750167222614E-4]:2.825582695003E-2,131[&rate=6.143750167222614E-4]:3.099555297738E-2)[&rate=6.143750167222614E-4]:1.11966948637E-1)[&rate=6.143750167222614E-4]:2.402954829806E-2)[&rate=6.143750167222614E-4]:2.150392896715E-1)[&rate=6.143750167222614E-4]:2.701346716482E-2)[&rate=6.143750167222614E-4]:1.047205055523E0,((65[&rate=6.143750167222614E-4]:2.221093516692E-1,(60[&rate=6.143750167222614E-4]:1.782316964681E-1,(62[&rate=6.143750167222614E-4]:3.301277018228E-1,64[&rate=6.143750167222614E-4]:2.890318114117E-1)[&rate=6.143750167222614E-4]:3.988481656307E-2)[&rate=6.143750167222614E-4]:4.387765520115E-2)[&rate=6.143750167222614E-4]:1.910540676412E-1,(61[&rate=6.143750167222614E-4]:8.533856822079E-2,63[&rate=6.143750167222614E-4]:4.424267780974E-2)[&rate=6.143750167222614E-4]:5.196056730073E-1)[&rate=6.143750167222614E-4]:9.855521963863E-1)[&rate=6.143750167222614E-4]:5.200333035512E-2,(((51[&rate=6.143750167222614E-4]:5.803207518705E-1,((44[&rate=6.143750167222614E-4]:3.334600753304E-1,47[&rate=6.143750167222614E-4]:3.389245562047E-1)[&rate=6.143750167222614E-4]:2.543744872451E-1,(50[&rate=6.143750167222614E-4]:3.665318161577E-1,49[&rate=6.143750167222614E-4]:3.665318161577E-1)[&rate=6.143750167222614E-4]:1.939803420464E-1)[&rate=6.143750167222614E-4]:1.434411279228E-2)[&rate=6.143750167222614E-4]:4.435236540078E-2,((43[&rate=6.143750167222614E-4]:5.734778032518E-1,(48[&rate=6.143750167222614E-4]:3.71223228442E-1,(41[&rate=6.143750167222614E-4]:2.212832509513E-1,42[&rate=6.143750167222614E-4]:2.267477318255E-1)[&rate=6.143750167222614E-4]:1.062241304963E-1)[&rate=6.143750167222614E-4]:1.913256130613E-1)[&rate=6.143750167222614E-4]:3.755148656062E-2,46[&rate=6.143750167222614E-4]:6.110292898124E-1)[&rate=6.143750167222614E-4]:4.096623183038E-2)[&rate=6.143750167222614E-4]:2.538469904974E-2,45[&rate=6.143750167222614E-4]:6.691834993812E-1)[&rate=6.143750167222614E-4]:6.019402889973E-2)[&rate=6.143750167222614E-4]:1.371066307212E-1)[&rate=6.143750167222614E-4]:1.800048109262E-1)[&rate=6.143750167222614E-4]:1.967057892384E-1)[&rate=6.143750167222614E-4]:1.337890239399E-1)[&rate=6.143750167222614E-4]:3.106591854606E-2)[&rate=6.143750167222614E-4]:2.232828299663E-1)[&rate=6.143750167222614E-4]:2.685733907203E-2,(33[&rate=6.143750167222614E-4]:1.788540213263E-2,32[&rate=6.143750167222614E-4]:1.240595007792E-2)[&rate=6.143750167222614E-4]:5.481502767569E-3);
tree STATE_52650000 [&joint=-20973.21511413295,lnP=-20973.21511413295] = [&R] ((34[&rate=5.833839045805295E-4]:3.906737618285E-2,((((((((52[&rate=5.833839045805295E-4]:6.130879822246E-1,((29[&rate=5.833839045805295E-4]:6.501578322496E-1,(5[&rate=5.833839045805295E-4]:1.793183047175E-1,12[&rate=5.833839045805295E-4]:2.17674469101E-1)[&rate=5.833839045805295E-4]:3.256340480801E-1)[&rate=5.833839045805295E-4]:1.374290851925E-1,103[&rate=5.833839045805295E-4]:5.547102051133E-1)[&rate=5.833839045805295E-4]:1.722671511672E0)[&rate=5.833839045805295E-4]:1.071582845023E-1,53[&rate=5.833839045805295E-4]:7.120495454155E-1)[&rate=5.833839045805295E-4]:2.918968228447E-2,(((77[&rate=5.833839045805295E-4]:5.26189403284E-1,(((((78[&rate=5.833839045805295E-4]:4.635399930552E-2,72[&rate=5.833839045805295E-4]:2.443619108621E-2)[&rate=5.833839045805295E-4]:6.13321409287E-2,79[&rate=5.833839045805295E-4]:1.076861402342E-1)[&rate=5.833839045805295E-4]:7.272733482253E-2,(82[&rate=5.833839045805295E-4]:1.006812393713E-1,71[&rate=5.833839045805295E-4]:6.506480101522E-2)[&rate=5.833839045805295E-4]:8.795141376749E-2)[&rate=5.833839045805295E-4]:2.297772794194E-1,73[&rate=5.833839045805295E-4]:4.512866448869E-1)[&rate=5.833839045805295E-4]:4.013614946211E-2,(81[&rate=5.833839045805295E-4]:5.152854734104E-2,80[&rate=5.833839045805295E-4]:5.152854734104E-2)[&rate=5.833839045805295E-4]:3.905791785149E-1)[&rate=5.833839045805295E-4]:4.02460609897E-2)[&rate=5.833839045805295E-4]:1.350452909239E-1,(((74[&rate=5.833839045805295E-4]:4.122369464986E-1,70[&rate=5.833839045805295E-4]:3.738807821152E-1)[&rate=5.833839045805295E-4]:7.728180178145E-2,76[&rate=5.833839045805295E-4]:4.895187482801E-1)[&rate=5.833839045805295E-4]:6.119067214882E-2,75[&rate=5.833839045805295E-4]:5.507094204289E-1)[&rate=5.833839045805295E-4]:1.160047258337E-1)[&rate=5.833839045805295E-4]:4.922054957759E-1,(137[&rate=5.833839045805295E-4]:6.530948950012E-1,(133[&rate=5.833839045805295E-4]:4.471648863109E-1,134[&rate=5.833839045805295E-4]:4.170279000097E-1)[&rate=5.833839045805295E-4]:1.648341182793E-1)[&rate=5.833839045805295E-4]:5.825370758044E-1)[&rate=5.833839045805295E-4]:3.287826442736E-1)[&rate=5.833839045805295E-4]:2.671907626191E-1,125[&rate=5.833839045805295E-4]:7.980474766579E-1)[&rate=5.833839045805295E-4]:2.833177086008E-1,(((((54[&rate=5.833839045805295E-4]:2.396014914641E-1,(58[&rate=5.833839045805295E-4]:2.698624971462E-2,37[&rate=5.833839045805295E-4]:4.611193277473E-2)[&rate=5.833839045805295E-4]:2.699922909299E-1)[&rate=5.833839045805295E-4]:8.479555785096E-2,(56[&rate=5.833839045805295E-4]:2.700913821177E-1,55[&rate=5.833839045805295E-4]:2.700913821177E-1)[&rate=5.833839045805295E-4]:8.436031200601E-2)[&rate=5.833839045805295E-4]:5.050398691377E-2,59[&rate=5.833839045805295E-4]:4.131524023491E-1)[&rate=5.833839045805295E-4]:6.479700395709E-2,57[&rate=5.833839045805295E-4]:4.806816467433E-1)[&rate=5.833839045805295E-4]:1.275907866808E-1,68[&rate=5.833839045805295E-4]:5.56359865118E-1)[&rate=5.833839045805295E-4]:3.583386534739E-1)[&rate=5.833839045805295E-4]:4.43400421905E-1,((((128[&rate=5.833839045805295E-4]:1.413444598042E0,((127[&rate=5.833839045805295E-4]:2.218921996594E0,((69[&rate=5.833839045805295E-4]:6.240726457859E-1,((131[&rate=5.833839045805295E-4]:1.336751383267E-1,130[&rate=5.833839045805295E-4]:1.309354122994E-1)[&rate=5.833839045805295E-4]:4.42926074882E-2,(129[&rate=5.833839045805295E-4]:3.472838008517E-2,132[&rate=5.833839045805295E-4]:3.746810611253E-2)[&rate=5.833839045805295E-4]:1.404996397024E-1)[&rate=5.833839045805295E-4]:3.008994205187E-1)[&rate=5.833839045805295E-4]:8.605240389184E-2,118[&rate=5.833839045805295E-4]:6.991661455681E-1)[&rate=5.833839045805295E-4]:6.211257140394E-1)[&rate=5.833839045805295E-4]:1.305684006624E-1,((65[&rate=5.833839045805295E-4]:8.33496940424E-2,(60[&rate=5.833839045805295E-4]:1.16550347174E-2,(64[&rate=5.833839045805295E-4]:5.193899629977E-2,62[&rate=5.833839045805295E-4]:9.303488671082E-2)[&rate=5.833839045805295E-4]:1.104009699243E-1)[&rate=5.833839045805295E-4]:7.1694659325E-2)[&rate=5.833839045805295E-4]:4.148344374794E-1,(61[&rate=5.833839045805295E-4]:1.756766182517E-1,63[&rate=5.833839045805295E-4]:1.345807278406E-1)[&rate=5.833839045805295E-4]:5.142883351879E-1)[&rate=5.833839045805295E-4]:7.608953068304E-1)[&rate=5.833839045805295E-4]:1.023103651692E-1)[&rate=5.833839045805295E-4]:4.293279966528E-1,(45[&rate=5.833839045805295E-4]:9.073565058557E-1,(44[&rate=5.833839045805295E-4]:5.878960072411E-1,((51[&rate=5.833839045805295E-4]:5.169704905595E-1,(47[&rate=5.833839045805295E-4]:5.420465861409E-1,((43[&rate=5.833839045805295E-4]:2.641785023872E-1,46[&rate=5.833839045805295E-4]:2.641785023872E-1)[&rate=5.833839045805295E-4]:2.271180235734E-1,(41[&rate=5.833839045805295E-4]:4.110354035598E-1,(42[&rate=5.833839045805295E-4]:2.63586782612E-1,48[&rate=5.833839045805295E-4]:3.018381487322E-1)[&rate=5.833839045805295E-4]:1.529131018221E-1)[&rate=5.833839045805295E-4]:2.561631365786E-2)[&rate=5.833839045805295E-4]:5.075006018022E-2)[&rate=5.833839045805295E-4]:2.246308790124E-3)[&rate=5.833839045805295E-4]:2.132671790163E-2,(50[&rate=5.833839045805295E-4]:3.924940829694E-1,49[&rate=5.833839045805295E-4]:3.924940829694E-1)[&rate=5.833839045805295E-4]:1.403386446175E-1)[&rate=5.833839045805295E-4]:2.774087528277E-2)[&rate=5.833839045805295E-4]:3.221927390517E-1)[&rate=5.833839045805295E-4]:1.620198765476E-1)[&rate=5.833839045805295E-4]:1.222599819135E-1,((35[&rate=5.833839045805295E-4]:4.035764604449E-2,36[&rate=5.833839045805295E-4]:8.693298851025E-2)[&rate=5.833839045805295E-4]:3.474934887101E-1,121[&rate=5.833839045805295E-4]:2.513878532015E0)[&rate=5.833839045805295E-4]:4.841431856586E-2)[&rate=5.833839045805295E-4]:1.400634423188E-1,(38[&rate=5.833839045805295E-4]:6.440057741408E-1,((39[&rate=5.833839045805295E-4]:4.387603479616E-1,40[&rate=5.833839045805295E-4]:4.387603479616E-1)[&rate=5.833839045805295E-4]:1.209761431518E-1,(((((94[&rate=5.833839045805295E-4]:3.30293730319E-1,100[&rate=5.833839045805295E-4]:3.30293730319E-1)[&rate=5.833839045805295E-4]:1.122352567193E-1,95[&rate=5.833839045805295E-4]:5.272284405904E-1)[&rate=5.833839045805295E-4]:4.944823856945E-2,(99[&rate=5.833839045805295E-4]:5.780150681874E-1,96[&rate=5.833839045805295E-4]:5.424959425045E-1)[&rate=5.833839045805295E-4]:9.590572720959E-3)[&rate=5.833839045805295E-4]:1.493124013001E-2,98[&rate=5.833839045805295E-4]:5.806789575411E-1)[&rate=5.833839045805295E-4]:4.292150757228E-2,((146[&rate=5.833839045805295E-4]:5.128792494545E-1,(147[&rate=5.833839045805295E-4]:3.847957417134E-1,16[&rate=5.833839045805295E-4]:2.41291161865E0)[&rate=5.833839045805295E-4]:6.524197768654E-2)[&rate=5.833839045805295E-4]:9.547767827388E-2,(((2[&rate=5.833839045805295E-4]:8.342441895534E-1,((26[&rate=5.833839045805295E-4]:4.663815723348E-1,(7[&rate=5.833839045805295E-4]:1.114038582889E-1,8[&rate=5.833839045805295E-4]:1.114038582889E-1)[&rate=5.833839045805295E-4]:2.481283989773E-1)[&rate=5.833839045805295E-4]:3.588932667589E-1,(31[&rate=5.833839045805295E-4]:6.763211197574E-1,(22[&rate=5.833839045805295E-4]:2.688818484653E-1,27[&rate=5.833839045805295E-4]:2.853202046297E-1)[&rate=5.833839045805295E-4]:3.52644750744E-1)[&rate=5.833839045805295E-4]:1.927893357747E-1)[&rate=5.833839045805295E-4]:1.925309942954E-1)[&rate=5.833839045805295E-4]:1.500095322476E0,(101[&rate=5.833839045805295E-4]:7.128314749479E-1,((((18[&rate=5.833839045805295E-4]:4.985626349267E-1,6[&rate=5.833839045805295E-4]:4.355489362965E-1)[&rate=5.833839045805295E-4]:4.994087666124E-2,(10[&rate=5.833839045805295E-4]:2.864538695551E-1,15[&rate=5.833839045805295E-4]:3.248100339385E-1)[&rate=5.833839045805295E-4]:2.154742995671E-1)[&rate=5.833839045805295E-4]:1.41297731689E-1,(((88[&rate=5.833839045805295E-4]:7.947077585989E-2,89[&rate=5.833839045805295E-4]:9.31694059969E-2)[&rate=5.833839045805295E-4]:2.918981869641E-1,((((90[&rate=5.833839045805295E-4]:1.80881792399E-1,91[&rate=5.833839045805295E-4]:1.80881792399E-1)[&rate=5.833839045805295E-4]:4.327138428249E-3,92[&rate=5.833839045805295E-4]:1.852089308273E-1)[&rate=5.833839045805295E-4]:1.140300645872E-1,87[&rate=5.833839045805295E-4]:2.855403652775E-1)[&rate=5.833839045805295E-4]:2.528671442284E-2,(86[&rate=5.833839045805295E-4]:2.22448876264E-1,((93[&rate=5.833839045805295E-4]:1.289272266532E-1,83[&rate=5.833839045805295E-4]:1.152285965161E-1)[&rate=5.833839045805295E-4]:3.15032313787E-2,(84[&rate=5.833839045805295E-4]:7.442954660078E-2,85[&rate=5.833839045805295E-4]:7.442954660078E-2)[&rate=5.833839045805295E-4]:7.230228129407E-2)[&rate=5.833839045805295E-4]:7.571704836918E-2)[&rate=5.833839045805295E-4]:8.837820343628E-2)[&rate=5.833839045805295E-4]:6.054188312371E-2)[&rate=5.833839045805295E-4]:5.788716616115E-1,3[&rate=5.833839045805295E-4]:4.105145970384E-1)[&rate=5.833839045805295E-4]:1.642181530879E-1)[&rate=5.833839045805295E-4]:8.21966417847E-1,(((24[&rate=5.833839045805295E-4]:1.02891193812E0,((21[&rate=5.833839045805295E-4]:5.69475674132E-1,28[&rate=5.833839045805295E-4]:5.941332083785E-1)[&rate=5.833839045805295E-4]:3.916403561114E-1,1[&rate=5.833839045805295E-4]:1.994721946269E-1)[&rate=5.833839045805295E-4]:4.861782568454E-2)[&rate=5.833839045805295E-4]:2.506107715989E-1,(((11[&rate=5.833839045805295E-4]:6.054666320793E-1,140[&rate=5.833839045805295E-4]:5.862885498875E-1)[&rate=5.833839045805295E-4]:7.798866917742E-2,(23[&rate=5.833839045805295E-4]:5.805489050819E-1,(25[&rate=5.833839045805295E-4]:5.101267439899E-1,20[&rate=5.833839045805295E-4]:4.909486617981E-1)[&rate=5.833839045805295E-4]:8.138106520168E-2)[&rate=5.833839045805295E-4]:1.87837903024E-1)[&rate=5.833839045805295E-4]:4.446246276553E-1,102[&rate=5.833839045805295E-4]:6.232650425451E-2)[&rate=5.833839045805295E-4]:5.555236984775E-2)[&rate=5.833839045805295E-4]:6.128978590257E-2,((142[&rate=5.833839045805295E-4]:1.478693745185E-1,((141[&rate=5.833839045805295E-4]:2.8149101206E-2,145[&rate=5.833839045805295E-4]:3.088882723359E-2)[&rate=5.833839045805295E-4]:5.810737981081E-2,144[&rate=5.833839045805295E-4]:8.351675498945E-2)[&rate=5.833839045805295E-4]:5.887316747409E-2)[&rate=5.833839045805295E-4]:1.173913366054E0,(((((110[&rate=5.833839045805295E-4]:4.279380738246E-1,105[&rate=5.833839045805295E-4]:4.060202656055E-1)[&rate=5.833839045805295E-4]:1.611568088965E-1,117[&rate=5.833839045805295E-4]:5.973140608033E-1)[&rate=5.833839045805295E-4]:2.602327902543E-2,(17[&rate=5.833839045805295E-4]:3.322927034566E-1,14[&rate=5.833839045805295E-4]:2.939365390729E-1)[&rate=5.833839045805295E-4]:3.266610747283E-1)[&rate=5.833839045805295E-4]:6.213018527251E-2,((9[&rate=5.833839045805295E-4]:4.151737913707E-1,(4[&rate=5.833839045805295E-4]:2.627372163504E-1,30[&rate=5.833839045805295E-4]:4.353399560764E-1)[&rate=5.833839045805295E-4]:1.031215065272E-1)[&rate=5.833839045805295E-4]:1.09197906537E-1,(113[&rate=5.833839045805295E-4]:4.951918250672E-1,112[&rate=5.833839045805295E-4]:4.951918250672E-1)[&rate=5.833839045805295E-4]:3.739905092259E-2)[&rate=5.833839045805295E-4]:1.501369230839E-1)[&rate=5.833839045805295E-4]:1.949085729782E-1,(((106[&rate=5.833839045805295E-4]:6.271387528825E-2,(139[&rate=5.833839045805295E-4]:1.809350143335E-1,111[&rate=5.833839045805295E-4]:5.592548580161E-3)[&rate=5.833839045805295E-4]:7.355968287246E-2)[&rate=5.833839045805295E-4]:4.210045577686E-1,116[&rate=5.833839045805295E-4]:4.234444604541E-1)[&rate=5.833839045805295E-4]:2.507343370589E-1,(((115[&rate=5.833839045805295E-4]:4.97185675678E-1,((107[&rate=5.833839045805295E-4]:4.773128521195E-1,((114[&rate=5.833839045805295E-4]:2.108008414211E-2,104[&rate=5.833839045805295E-4]:8.135405674488E-2)[&rate=5.833839045805295E-4]:2.918198299807E-1,108[&rate=5.833839045805295E-4]:3.704341606982E-1)[&rate=5.833839045805295E-4]:1.04138965394E-1)[&rate=5.833839045805295E-4]:1.073254692725E-2,109[&rate=5.833839045805295E-4]:5.072234812385E-1)[&rate=5.833839045805295E-4]:6.941424923394E-2)[&rate=5.833839045805295E-4]:3.806710724164E-2,(13[&rate=5.833839045805295E-4]:5.480586383043E-1,19[&rate=5.833839045805295E-4]:5.864148026879E-1)[&rate=5.833839045805295E-4]:6.93859254372E-2)[&rate=5.833839045805295E-4]:1.142342320842E-1,(148[&rate=5.833839045805295E-4]:4.150633755632E-1,143[&rate=5.833839045805295E-4]:4.123236495359E-1)[&rate=5.833839045805295E-4]:2.727798038242E-1)[&rate=5.833839045805295E-4]:2.469178250923E-2)[&rate=5.833839045805295E-4]:1.21265793717E-1)[&rate=5.833839045805295E-4]:2.715436287941E-1)[&rate=5.833839045805295E-4]:1.039612618984E-1)[&rate=5.833839045805295E-4]:2.202702339958E-1)[&rate=5.833839045805295E-4]:3.188720330022E-1)[&rate=5.833839045805295E-4]:6.379463932458E-1)[&rate=5.833839045805295E-4]:6.875141315078E-2,97[&rate=5.833839045805295E-4]:3.753268709845E-1)[&rate=5.833839045805295E-4]:4.177322614286E-2)[&rate=5.833839045805295E-4]:7.046816073566E-3)[&rate=5.833839045805295E-4]:6.455132654626E-2)[&rate=5.833839045805295E-4]:1.525752939566E-1)[&rate=5.833839045805295E-4]:5.346885680139E-1)[&rate=5.833839045805295E-4]:2.340494070854E-1)[&rate=5.833839045805295E-4]:3.989348816383E-2,((66[&rate=5.833839045805295E-4]:3.538340839648E-1,((126[&rate=5.833839045805295E-4]:8.794081316805E-1,(119[&rate=5.833839045805295E-4]:5.595542750682E-1,120[&rate=5.833839045805295E-4]:4.636638641093E-1)[&rate=5.833839045805295E-4]:1.105556379256E0)[&rate=5.833839045805295E-4]:4.35793621026E-2,(135[&rate=5.833839045805295E-4]:3.873563371079E-1,(138[&rate=5.833839045805295E-4]:2.296463375562E-1,136[&rate=5.833839045805295E-4]:9.813948824103E-2)[&rate=5.833839045805295E-4]:3.577099995518E-1)[&rate=5.833839045805295E-4]:9.733884738396E-1)[&rate=5.833839045805295E-4]:6.780207798666E-1)[&rate=5.833839045805295E-4]:9.154001118601E-2,(((124[&rate=5.833839045805295E-4]:2.76198497776E-1,122[&rate=5.833839045805295E-4]:2.789307382132E-1)[&rate=5.833839045805295E-4]:2.751376645063E-2,123[&rate=5.833839045805295E-4]:3.064445046638E-1)[&rate=5.833839045805295E-4]:5.689683606275E-1,67[&rate=5.833839045805295E-4]:3.741403149506E-1)[&rate=5.833839045805295E-4]:7.123378020018E-2)[&rate=5.833839045805295E-4]:4.048976957377E-1)[&rate=5.833839045805295E-4]:3.630964198789E-2,32[&rate=5.833839045805295E-4]:1.649926027187E-3)[&rate=5.833839045805295E-4]:1.549964193658E-2)[&rate=5.833839045805295E-4]:1.581941695731E-2,33[&rate=5.833839045805295E-4]:3.844843697579E-2);
tree STATE_52740000 [&joint=-20984.427399319284,lnP=-20984.427399319284] = [&R] ((33[&rate=5.313736157491494E-4]:9.195786063582E-3,(66[&rate=5.313736157491494E-4]:2.961711713138E-1,(((120[&rate=5.313736157491494E-4]:9.776426879326E-1,(((138[&rate=5.313736157491494E-4]:3.082778259306E-1,136[&rate=5.313736157491494E-4]:1.767709766154E-1)[&rate=5.313736157491494E-4]:4.227603442953E-1,135[&rate=5.313736157491494E-4]:5.310381702259E-1)[&rate=5.313736157491494E-4]:9.482126579677E-2,119[&rate=5.313736157491494E-4]:9.738046415021E-1)[&rate=5.313736157491494E-4]:9.972845738938E-2)[&rate=5.313736157491494E-4]:1.053742925099E0,126[&rate=5.313736157491494E-4]:1.341573501346E0)[&rate=5.313736157491494E-4]:1.928656343196E-1,(((123[&rate=5.313736157491494E-4]:1.401598282334E-1,124[&rate=5.313736157491494E-4]:1.374275877962E-1)[&rate=5.313736157491494E-4]:2.41604464127E-1,122[&rate=5.313736157491494E-4]:3.817642923603E-1)[&rate=5.313736157491494E-4]:3.131250936617E-1,67[&rate=5.313736157491494E-4]:1.936168356814E-1)[&rate=5.313736157491494E-4]:9.364811029951E-2)[&rate=5.313736157491494E-4]:8.906225332827E-3)[&rate=5.313736157491494E-4]:5.924766695443E-1)[&rate=5.313736157491494E-4]:1.116481960838E-1,((32[&rate=5.313736157491494E-4]:1.011553096618E-2,(((((((56[&rate=5.313736157491494E-4]:1.240083490937E-1,55[&rate=5.313736157491494E-4]:1.240083490937E-1)[&rate=5.313736157491494E-4]:7.95314436482E-2,(54[&rate=5.313736157491494E-4]:1.149899082707E-1,(57[&rate=5.313736157491494E-4]:1.301732577041E-1,37[&rate=5.313736157491494E-4]:1.656923833872E-1)[&rate=5.313736157491494E-4]:2.580025712389E-2)[&rate=5.313736157491494E-4]:5.849523966265E-2)[&rate=5.313736157491494E-4]:5.036210627128E-2,58[&rate=5.313736157491494E-4]:2.812243033849E-1)[&rate=5.313736157491494E-4]:9.750817456664E-2,59[&rate=5.313736157491494E-4]:3.596067948915E-1)[&rate=5.313736157491494E-4]:3.154824318077E-1,68[&rate=5.313736157491494E-4]:6.259088988302E-1)[&rate=5.313736157491494E-4]:2.360773567044E-1,(125[&rate=5.313736157491494E-4]:8.930148054445E-1,((((((29[&rate=5.313736157491494E-4]:5.585137107608E-1,(5[&rate=5.313736157491494E-4]:1.428206942312E-1,12[&rate=5.313736157491494E-4]:1.811768586147E-1)[&rate=5.313736157491494E-4]:2.704875370776E-1)[&rate=5.313736157491494E-4]:1.591543251262E-1,103[&rate=5.313736157491494E-4]:4.847913235582E-1)[&rate=5.313736157491494E-4]:1.525647078676E0,52[&rate=5.313736157491494E-4]:3.461446676732E-1)[&rate=5.313736157491494E-4]:4.096296875807E-1,(133[&rate=5.313736157491494E-4]:3.937750149503E-1,(137[&rate=5.313736157491494E-4]:3.257380858843E-1,134[&rate=5.313736157491494E-4]:2.545052091721E-1)[&rate=5.313736157491494E-4]:1.091328194771E-1)[&rate=5.313736157491494E-4]:1.13588211596E0)[&rate=5.313736157491494E-4]:2.773667313898E-2,((((71[&rate=5.313736157491494E-4]:1.887068181458E-1,73[&rate=5.313736157491494E-4]:2.571999688307E-1)[&rate=5.313736157491494E-4]:2.15354923831E-1,77[&rate=5.313736157491494E-4]:4.67075440607E-1)[&rate=5.313736157491494E-4]:3.226960608849E-2,(((72[&rate=5.313736157491494E-4]:7.455402686373E-3,78[&rate=5.313736157491494E-4]:2.937321090569E-2)[&rate=5.313736157491494E-4]:2.26080909535E-1,(79[&rate=5.313736157491494E-4]:2.113143306435E-1,82[&rate=5.313736157491494E-4]:2.195335087256E-1)[&rate=5.313736157491494E-4]:4.413978979719E-2)[&rate=5.313736157491494E-4]:2.051288604459E-1,(81[&rate=5.313736157491494E-4]:1.459633571432E-1,80[&rate=5.313736157491494E-4]:1.459633571432E-1)[&rate=5.313736157491494E-4]:3.064004456611E-1)[&rate=5.313736157491494E-4]:3.145627452786E-3)[&rate=5.313736157491494E-4]:2.303521350148E-1,(((74[&rate=5.313736157491494E-4]:3.336615059455E-1,76[&rate=5.313736157491494E-4]:3.336615059455E-1)[&rate=5.313736157491494E-4]:2.235245713316E-1,70[&rate=5.313736157491494E-4]:5.188299128936E-1)[&rate=5.313736157491494E-4]:3.875854924039E-2,75[&rate=5.313736157491494E-4]:5.959446265175E-1)[&rate=5.313736157491494E-4]:1.392320072475E-1)[&rate=5.313736157491494E-4]:7.866007319285E-1)[&rate=5.313736157491494E-4]:1.004085292331E-1,53[&rate=5.313736157491494E-4]:8.757228363145E-1)[&rate=5.313736157491494E-4]:2.276744827912E-1)[&rate=5.313736157491494E-4]:1.356381167568E-1)[&rate=5.313736157491494E-4]:5.685301762477E-1,(((36[&rate=5.313736157491494E-4]:2.294718673221E-1,(35[&rate=5.313736157491494E-4]:6.079739911429E-2,(121[&rate=5.313736157491494E-4]:2.174071447674E0,127[&rate=5.313736157491494E-4]:2.615167338085E0)[&rate=5.313736157491494E-4]:1.275334870012E-2)[&rate=5.313736157491494E-4]:1.22099125742E-1)[&rate=5.313736157491494E-4]:5.397687466265E-2,((((44[&rate=5.313736157491494E-4]:2.239355330979E-1,47[&rate=5.313736157491494E-4]:2.294000139722E-1)[&rate=5.313736157491494E-4]:4.930335969614E-1,45[&rate=5.313736157491494E-4]:7.142368896222E-1)[&rate=5.313736157491494E-4]:7.012781436052E-2,((((42[&rate=5.313736157491494E-4]:3.251165469534E-1,(48[&rate=5.313736157491494E-4]:3.291179045849E-1,41[&rate=5.313736157491494E-4]:2.854020575904E-1)[&rate=5.313736157491494E-4]:3.425000848872E-2)[&rate=5.313736157491494E-4]:2.178358313018E-1,46[&rate=5.313736157491494E-4]:5.921327061239E-1)[&rate=5.313736157491494E-4]:7.98896388029E-2,43[&rate=5.313736157491494E-4]:6.720223449268E-1)[&rate=5.313736157491494E-4]:7.572160592787E-2,(51[&rate=5.313736157491494E-4]:5.879415759315E-1,(50[&rate=5.313736157491494E-4]:5.383961898773E-1,49[&rate=5.313736157491494E-4]:5.383961898773E-1)[&rate=5.313736157491494E-4]:4.408090517991E-2)[&rate=5.313736157491494E-4]:1.324799705517E-1)[&rate=5.313736157491494E-4]:4.481747443944E-2)[&rate=5.313736157491494E-4]:1.895354188251E-1,((((65[&rate=5.313736157491494E-4]:5.105203379143E-2,60[&rate=5.313736157491494E-4]:5.105203379143E-2)[&rate=5.313736157491494E-4]:1.658791805236E-1,(62[&rate=5.313736157491494E-4]:1.48397702116E-1,64[&rate=5.313736157491494E-4]:1.07301811705E-1)[&rate=5.313736157491494E-4]:2.603143341168E-1)[&rate=5.313736157491494E-4]:3.037436306756E-1,(61[&rate=5.313736157491494E-4]:9.646612379764E-2,63[&rate=5.313736157491494E-4]:5.53702333866E-2)[&rate=5.313736157491494E-4]:6.159895431108E-1)[&rate=5.313736157491494E-4]:7.487620320003E-1,((69[&rate=5.313736157491494E-4]:7.136554201097E-1,(118[&rate=5.313736157491494E-4]:6.521097628583E-1,(132[&rate=5.313736157491494E-4]:2.045599521002E-1,((130[&rate=5.313736157491494E-4]:3.634514326601E-2,131[&rate=5.313736157491494E-4]:3.908486929336E-2)[&rate=5.313736157491494E-4]:3.822147585854E-2,129[&rate=5.313736157491494E-4]:7.456661912455E-2)[&rate=5.313736157491494E-4]:1.272536069483E-1)[&rate=5.313736157491494E-4]:3.133032354156E-1)[&rate=5.313736157491494E-4]:5.058675314176E-2)[&rate=5.313736157491494E-4]:7.475002695318E-1,128[&rate=5.313736157491494E-4]:1.310470758135E0)[&rate=5.313736157491494E-4]:1.102091337688E-2)[&rate=5.313736157491494E-4]:4.258046635876E-1)[&rate=5.313736157491494E-4]:1.834418770755E-2)[&rate=5.313736157491494E-4]:3.379741110319E-1,(38[&rate=5.313736157491494E-4]:9.499151776197E-1,((((99[&rate=5.313736157491494E-4]:5.820954856719E-1,96[&rate=5.313736157491494E-4]:5.465763599891E-1)[&rate=5.313736157491494E-4]:1.46676299019E-1,98[&rate=5.313736157491494E-4]:7.069138611938E-1)[&rate=5.313736157491494E-4]:1.177135747601E-1,(((16[&rate=5.313736157491494E-4]:2.620837393509E0,(146[&rate=5.313736157491494E-4]:5.829652286947E-1,97[&rate=5.313736157491494E-4]:3.917083980936E-1)[&rate=5.313736157491494E-4]:7.25978179322E-2)[&rate=5.313736157491494E-4]:3.386513505072E-3,147[&rate=5.313736157491494E-4]:5.961080300773E-1)[&rate=5.313736157491494E-4]:4.34243844639E-2,(((101[&rate=5.313736157491494E-4]:1.06773329126E0,((((10[&rate=5.313736157491494E-4]:3.480247353326E-1,15[&rate=5.313736157491494E-4]:3.863808997161E-1)[&rate=5.313736157491494E-4]:3.892554574789E-2,6[&rate=5.313736157491494E-4]:3.705119249161E-1)[&rate=5.313736157491494E-4]:3.474132298678E-1,(((((85[&rate=5.313736157491494E-4]:6.475679164452E-2,(84[&rate=5.313736157491494E-4]:6.466421369209E-2,(93[&rate=5.313736157491494E-4]:7.69990765632E-2,(86[&rate=5.313736157491494E-4]:2.720681472317E-2,83[&rate=5.313736157491494E-4]:2.720681472317E-2)[&rate=5.313736157491494E-4]:3.609363170302E-2)[&rate=5.313736157491494E-4]:1.363767265903E-3)[&rate=5.313736157491494E-4]:9.257795243126E-5)[&rate=5.313736157491494E-4]:1.076655107719E-1,((90[&rate=5.313736157491494E-4]:2.743996466246E-2,91[&rate=5.313736157491494E-4]:2.743996466246E-2)[&rate=5.313736157491494E-4]:2.799957409003E-2,92[&rate=5.313736157491494E-4]:5.543953875249E-2)[&rate=5.313736157491494E-4]:1.306813938009E-1)[&rate=5.313736157491494E-4]:4.590700186947E-2,87[&rate=5.313736157491494E-4]:2.183293042859E-1)[&rate=5.313736157491494E-4]:4.243878852321E-2,(88[&rate=5.313736157491494E-4]:1.884099356084E-1,89[&rate=5.313736157491494E-4]:2.021085657454E-1)[&rate=5.313736157491494E-4]:7.235815720075E-2)[&rate=5.313736157491494E-4]:9.189505429542E-1,(3[&rate=5.313736157491494E-4]:5.375542859753E-1,18[&rate=5.313736157491494E-4]:6.526227791259E-1)[&rate=5.313736157491494E-4]:1.024383223909E-1)[&rate=5.313736157491494E-4]:2.587775189732E-2)[&rate=5.313736157491494E-4]:8.357324751779E-1,((142[&rate=5.313736157491494E-4]:7.471333789684E-1,((141[&rate=5.313736157491494E-4]:4.790115334801E-1,144[&rate=5.313736157491494E-4]:4.762718074528E-1)[&rate=5.313736157491494E-4]:8.158541756098E-2,145[&rate=5.313736157491494E-4]:5.633366770687E-1)[&rate=5.313736157491494E-4]:1.837967018997E-1)[&rate=5.313736157491494E-4]:8.488825043482E-1,(((((115[&rate=5.313736157491494E-4]:6.24900502969E-1,(13[&rate=5.313736157491494E-4]:5.090501664876E-1,19[&rate=5.313736157491494E-4]:5.474063308713E-1)[&rate=5.313736157491494E-4]:1.980421173032E-1)[&rate=5.313736157491494E-4]:1.643773656944E-2,(((108[&rate=5.313736157491494E-4]:3.694976345919E-1,107[&rate=5.313736157491494E-4]:3.722373606193E-1)[&rate=5.313736157491494E-4]:1.425780723551E-2,(114[&rate=5.313736157491494E-4]:2.0323588381E-2,104[&rate=5.313736157491494E-4]:8.059756098377E-2)[&rate=5.313736157491494E-4]:3.05897606871E-1)[&rate=5.313736157491494E-4]:1.998208969306E-1,109[&rate=5.313736157491494E-4]:6.054941469772E-1)[&rate=5.313736157491494E-4]:1.152961473557E-1)[&rate=5.313736157491494E-4]:5.999221020928E-2,((116[&rate=5.313736157491494E-4]:1.834447854244E-1,(139[&rate=5.313736157491494E-4]:2.820221347885E-1,(106[&rate=5.313736157491494E-4]:8.149924397893E-2,111[&rate=5.313736157491494E-4]:9.79376001433E-2)[&rate=5.313736157491494E-4]:8.742068891793E-3)[&rate=5.313736157491494E-4]:1.534774451565E-1)[&rate=5.313736157491494E-4]:3.142737957568E-1,(148[&rate=5.313736157491494E-4]:2.466637093264E-1,143[&rate=5.313736157491494E-4]:2.439239832991E-1)[&rate=5.313736157491494E-4]:2.894110362384E-1)[&rate=5.313736157491494E-4]:2.036118685665E-1)[&rate=5.313736157491494E-4]:3.845705229018E-1,(((17[&rate=5.313736157491494E-4]:5.347782176351E-1,14[&rate=5.313736157491494E-4]:4.964220532514E-1)[&rate=5.313736157491494E-4]:2.687845449355E-1,(112[&rate=5.313736157491494E-4]:5.129384494569E-1,((4[&rate=5.313736157491494E-4]:8.594036543962E-3,30[&rate=5.313736157491494E-4]:1.8119677627E-1)[&rate=5.313736157491494E-4]:4.452750024129E-1,(117[&rate=5.313736157491494E-4]:3.599000649512E-1,9[&rate=5.313736157491494E-4]:3.489411608415E-1)[&rate=5.313736157491494E-4]:1.542429466085E-1)[&rate=5.313736157491494E-4]:1.535163924833E-3)[&rate=5.313736157491494E-4]:2.522681487299E-1)[&rate=5.313736157491494E-4]:2.105654183264E-1,(110[&rate=5.313736157491494E-4]:7.298919251514E-1,(113[&rate=5.313736157491494E-4]:6.369272604118E-1,105[&rate=5.313736157491494E-4]:6.09530000138E-1)[&rate=5.313736157491494E-4]:9.844411679429E-2)[&rate=5.313736157491494E-4]:2.404006393072E-1)[&rate=5.313736157491494E-4]:1.923207369581E-1)[&rate=5.313736157491494E-4]:2.2843456982E-1,(((24[&rate=5.313736157491494E-4]:1.009938236624E0,(1[&rate=5.313736157491494E-4]:5.386370643139E-2,(28[&rate=5.313736157491494E-4]:6.719998496507E-1,21[&rate=5.313736157491494E-4]:6.473423154042E-1)[&rate=5.313736157491494E-4]:1.681652266436E-1)[&rate=5.313736157491494E-4]:1.752526123848E-1)[&rate=5.313736157491494E-4]:1.784597101991E-1,((140[&rate=5.313736157491494E-4]:3.853956219217E-1,11[&rate=5.313736157491494E-4]:4.045737041134E-1)[&rate=5.313736157491494E-4]:3.201127855798E-1,(23[&rate=5.313736157491494E-4]:6.292842916971E-1,(25[&rate=5.313736157491494E-4]:4.060446146411E-1,20[&rate=5.313736157491494E-4]:3.868665324494E-1)[&rate=5.313736157491494E-4]:2.341985811656E-1)[&rate=5.313736157491494E-4]:1.803337048454E-1)[&rate=5.313736157491494E-4]:3.678210461715E-1)[&rate=5.313736157491494E-4]:2.19213884192E-1,102[&rate=5.313736157491494E-4]:2.459679953991E-1)[&rate=5.313736157491494E-4]:7.658672515265E-2)[&rate=5.313736157491494E-4]:2.688582029898E-2)[&rate=5.313736157491494E-4]:1.54902020618E-1)[&rate=5.313736157491494E-4]:5.688701818465E-1)[&rate=5.313736157491494E-4]:3.536711461705E-1,((31[&rate=5.313736157491494E-4]:4.484508669187E-1,2[&rate=5.313736157491494E-4]:2.210536066447E-1)[&rate=5.313736157491494E-4]:7.672711851863E-1,((26[&rate=5.313736157491494E-4]:8.480691067828E-1,(7[&rate=5.313736157491494E-4]:2.962750355041E-1,8[&rate=5.313736157491494E-4]:2.962750355041E-1)[&rate=5.313736157491494E-4]:4.449447562101E-1)[&rate=5.313736157491494E-4]:6.203415414972E-2,(22[&rate=5.313736157491494E-4]:3.696363229706E-1,27[&rate=5.313736157491494E-4]:3.860746791349E-1)[&rate=5.313736157491494E-4]:5.295080338523E-1)[&rate=5.313736157491494E-4]:2.617831747342E-1)[&rate=5.313736157491494E-4]:1.416641289436E0)[&rate=5.313736157491494E-4]:6.056073476225E-2,(40[&rate=5.313736157491494E-4]:5.027614902429E-1,39[&rate=5.313736157491494E-4]:5.027614902429E-1)[&rate=5.313736157491494E-4]:6.039522956404E-3)[&rate=5.313736157491494E-4]:7.335435216156E-2)[&rate=5.313736157491494E-4]:1.140567700466E-1)[&rate=5.313736157491494E-4]:2.41924886537E-1,((94[&rate=5.313736157491494E-4]:3.679437689084E-1,100[&rate=5.313736157491494E-4]:3.679437689084E-1)[&rate=5.313736157491494E-4]:1.318455129297E-1,95[&rate=5.313736157491494E-4]:5.844887353902E-1)[&rate=5.313736157491494E-4]:4.929925488494E-1)[&rate=5.313736157491494E-4]:8.008416660425E-2)[&rate=5.313736157491494E-4]:2.272977794466E-1)[&rate=5.313736157491494E-4]:3.079482834592E-1)[&rate=5.313736157491494E-4]:1.225124380536E-2)[&rate=5.313736157491494E-4]:1.307579218138E-3,34[&rate=5.313736157491494E-4]:3.33409184034E-2)[&rate=5.313736157491494E-4]:1.039414199084E-1);
tree STATE_52830000 [&joint=-20984.567150057697,lnP=-20984.567150057697] = [&R] ((((66[&rate=5.546560907532973E-4]:4.799732660588E-1,126[&rate=5.546560907532973E-4]:1.727147455744E0)[&rate=5.546560907532973E-4]:1.662092314886E-1,(((124[&rate=5.546560907532973E-4]:7.271727261649E-2,123[&rate=5.546560907532973E-4]:7.544951305362E-2)[&rate=5.546560907532973E-4]:3.54669219042E-1,122[&rate=5.546560907532973E-4]:4.301187320956E-1)[&rate=5.546560907532973E-4]:5.598047046107E-1,67[&rate=5.546560907532973E-4]:4.886508863656E-1)[&rate=5.546560907532973E-4]:1.575316111818E-1)[&rate=5.546560907532973E-4]:8.381738711006E-2,((((138[&rate=5.546560907532973E-4]:1.449959206987E-1,136[&rate=5.546560907532973E-4]:1.348907138346E-2)[&rate=5.546560907532973E-4]:5.360192643251E-1,135[&rate=5.546560907532973E-4]:4.810151850237E-1)[&rate=5.546560907532973E-4]:8.2569599125E-1,120[&rate=5.546560907532973E-4]:1.558765970794E0)[&rate=5.546560907532973E-4]:7.263309899231E-1,119[&rate=5.546560907532973E-4]:2.380987371676E0)[&rate=5.546560907532973E-4]:3.8188922531E-1)[&rate=5.546560907532973E-4]:1.78170692064E-1,(32[&rate=5.546560907532973E-4]:1.528426310188E-2,((((((56[&rate=5.546560907532973E-4]:3.818006843336E-1,55[&rate=5.546560907532973E-4]:3.818006843336E-1)[&rate=5.546560907532973E-4]:2.646350010995E-2,(((58[&rate=5.546560907532973E-4]:1.603422439988E-1,37[&rate=5.546560907532973E-4]:1.794679270589E-1)[&rate=5.546560907532973E-4]:1.58016038213E-2,59[&rate=5.546560907532973E-4]:1.5701816476E-1)[&rate=5.546560907532973E-4]:2.214762795343E-1,(54[&rate=5.546560907532973E-4]:3.34048037882E-1,57[&rate=5.546560907532973E-4]:3.750316444393E-1)[&rate=5.546560907532973E-4]:6.195040292092E-3)[&rate=5.546560907532973E-4]:3.796646146084E-2)[&rate=5.546560907532973E-4]:1.641657966493E-1,68[&rate=5.546560907532973E-4]:5.314463745355E-1)[&rate=5.546560907532973E-4]:4.570018875911E-1,(125[&rate=5.546560907532973E-4]:8.364334108535E-1,((((((71[&rate=5.546560907532973E-4]:3.861014332047E-1,(80[&rate=5.546560907532973E-4]:2.190430229812E-1,81[&rate=5.546560907532973E-4]:2.190430229812E-1)[&rate=5.546560907532973E-4]:1.862364924152E-1)[&rate=5.546560907532973E-4]:2.909285048527E-1,((77[&rate=5.546560907532973E-4]:2.797271939345E-1,73[&rate=5.546560907532973E-4]:2.852066459893E-1)[&rate=5.546560907532973E-4]:4.07092082165E-1,((72[&rate=5.546560907532973E-4]:1.677870472244E-1,78[&rate=5.546560907532973E-4]:1.897048554438E-1)[&rate=5.546560907532973E-4]:2.769153913957E-1,(82[&rate=5.546560907532973E-4]:2.971803913429E-1,79[&rate=5.546560907532973E-4]:2.889612132608E-1)[&rate=5.546560907532973E-4]:1.776590335786E-1)[&rate=5.546560907532973E-4]:1.84582590904E-1)[&rate=5.546560907532973E-4]:5.322436058803E-2)[&rate=5.546560907532973E-4]:1.130986458153E-1,(((74[&rate=5.546560907532973E-4]:4.016456983029E-1,76[&rate=5.546560907532973E-4]:4.016456983029E-1)[&rate=5.546560907532973E-4]:2.355544161518E-2,70[&rate=5.546560907532973E-4]:3.868449755347E-1)[&rate=5.546560907532973E-4]:7.153385272499E-2,75[&rate=5.546560907532973E-4]:4.967349926431E-1)[&rate=5.546560907532973E-4]:3.618867419145E-1)[&rate=5.546560907532973E-4]:4.413592271866E-1,(133[&rate=5.546560907532973E-4]:3.72152612661E-1,(134[&rate=5.546560907532973E-4]:3.293139692717E-1,137[&rate=5.546560907532973E-4]:4.005468459839E-1)[&rate=5.546560907532973E-4]:1.270165708814E-2)[&rate=5.546560907532973E-4]:9.634447874392E-1)[&rate=5.546560907532973E-4]:3.034512447147E-1,53[&rate=5.546560907532973E-4]:8.569691478467E-1)[&rate=5.546560907532973E-4]:5.073072879018E-2,(52[&rate=5.546560907532973E-4]:7.704328338977E-1,((29[&rate=5.546560907532973E-4]:5.448106762774E-1,(5[&rate=5.546560907532973E-4]:5.256645970343E-2,12[&rate=5.546560907532973E-4]:9.092262408689E-2)[&rate=5.546560907532973E-4]:3.47038737122E-1)[&rate=5.546560907532973E-4]:1.397599734576E-1,103[&rate=5.546560907532973E-4]:4.516939374063E-1)[&rate=5.546560907532973E-4]:1.983032631052E0)[&rate=5.546560907532973E-4]:1.454637640506E-1)[&rate=5.546560907532973E-4]:1.391160478778E-1)[&rate=5.546560907532973E-4]:3.186815179398E-1)[&rate=5.546560907532973E-4]:4.064646167584E-1,(((((((64[&rate=5.546560907532973E-4]:4.186085196823E-1,65[&rate=5.546560907532973E-4]:2.679235881756E-1)[&rate=5.546560907532973E-4]:6.405604833319E-2,(62[&rate=5.546560907532973E-4]:2.950541476094E-1,60[&rate=5.546560907532973E-4]:1.032733256917E-1)[&rate=5.546560907532973E-4]:2.287063108171E-1)[&rate=5.546560907532973E-4]:2.248853876517E-1,(61[&rate=5.546560907532973E-4]:3.61245380168E-1,63[&rate=5.546560907532973E-4]:3.20149489757E-1)[&rate=5.546560907532973E-4]:3.874004659102E-1)[&rate=5.546560907532973E-4]:7.226607712265E-1,128[&rate=5.546560907532973E-4]:1.331580589907E0)[&rate=5.546560907532973E-4]:1.955158907727E-1,((118[&rate=5.546560907532973E-4]:5.780508698349E-1,(((132[&rate=5.546560907532973E-4]:1.712508692522E-1,129[&rate=5.546560907532973E-4]:1.685111432248E-1)[&rate=5.546560907532973E-4]:9.247551519662E-2,130[&rate=5.546560907532973E-4]:2.609866584214E-1)[&rate=5.546560907532973E-4]:3.196662718984E-2,131[&rate=5.546560907532973E-4]:2.956930116386E-1)[&rate=5.546560907532973E-4]:1.481112828537E-1)[&rate=5.546560907532973E-4]:8.780497634698E-2,69[&rate=5.546560907532973E-4]:6.768147502916E-1)[&rate=5.546560907532973E-4]:1.000966661896E0)[&rate=5.546560907532973E-4]:4.734941836369E-1,(((((43[&rate=5.546560907532973E-4]:3.142779749994E-1,46[&rate=5.546560907532973E-4]:3.142779749994E-1)[&rate=5.546560907532973E-4]:6.023376986867E-2,((42[&rate=5.546560907532973E-4]:2.376532430872E-1,48[&rate=5.546560907532973E-4]:2.759046092074E-1)[&rate=5.546560907532973E-4]:3.644685294291E-3,41[&rate=5.546560907532973E-4]:2.358334475073E-1)[&rate=5.546560907532973E-4]:8.403348861784E-2)[&rate=5.546560907532973E-4]:3.242461952674E-1,((50[&rate=5.546560907532973E-4]:2.928296300197E-1,49[&rate=5.546560907532973E-4]:2.928296300197E-1)[&rate=5.546560907532973E-4]:3.406556600611E-1,((47[&rate=5.546560907532973E-4]:3.065486622846E-1,44[&rate=5.546560907532973E-4]:3.010841814103E-1)[&rate=5.546560907532973E-4]:2.988068484203E-1,51[&rate=5.546560907532973E-4]:5.780331063334E-1)[&rate=5.546560907532973E-4]:6.091666462171E-2)[&rate=5.546560907532973E-4]:3.24857648089E-2)[&rate=5.546560907532973E-4]:5.933591458161E-2,45[&rate=5.546560907532973E-4]:7.498971334057E-1)[&rate=5.546560907532973E-4]:4.419005369777E-1,(35[&rate=5.546560907532973E-4]:6.174135090169E-4,(121[&rate=5.546560907532973E-4]:2.121496631933E0,(36[&rate=5.546560907532973E-4]:1.34056667161E-3,127[&rate=5.546560907532973E-4]:2.521888511877E0)[&rate=5.546560907532973E-4]:4.070401046663E-2)[&rate=5.546560907532973E-4]:5.14817883653E-3)[&rate=5.546560907532973E-4]:4.358093458781E-1)[&rate=5.546560907532973E-4]:3.539678164228E-2)[&rate=5.546560907532973E-4]:1.749663253088E-1,(38[&rate=5.546560907532973E-4]:8.91606119772E-1,(((147[&rate=5.546560907532973E-4]:6.575991751466E-1,(((101[&rate=5.546560907532973E-4]:1.096506282147E0,(((((10[&rate=5.546560907532973E-4]:3.296409767403E-1,15[&rate=5.546560907532973E-4]:3.679971411238E-1)[&rate=5.546560907532973E-4]:2.114331021774E-1,6[&rate=5.546560907532973E-4]:5.246357227533E-1)[&rate=5.546560907532973E-4]:5.190358443064E-2,(3[&rate=5.546560907532973E-4]:2.964737698815E-1,18[&rate=5.546560907532973E-4]:4.115422630321E-1)[&rate=5.546560907532973E-4]:2.280107427821E-1)[&rate=5.546560907532973E-4]:1.790108299944E-1,((88[&rate=5.546560907532973E-4]:6.943058281661E-2,89[&rate=5.546560907532973E-4]:8.312921295362E-2)[&rate=5.546560907532973E-4]:1.737927958543E-1,(87[&rate=5.546560907532973E-4]:2.192329321133E-1,(((90[&rate=5.546560907532973E-4]:1.629283339648E-2,91[&rate=5.546560907532973E-4]:1.629283339648E-2)[&rate=5.546560907532973E-4]:3.201072434487E-3,92[&rate=5.546560907532973E-4]:1.949390583097E-2)[&rate=5.546560907532973E-4]:1.468766239791E-1,((84[&rate=5.546560907532973E-4]:4.42596951179E-2,93[&rate=5.546560907532973E-4]:5.795832525492E-2)[&rate=5.546560907532973E-4]:7.574658645765E-2,(85[&rate=5.546560907532973E-4]:6.528667583348E-2,(86[&rate=5.546560907532973E-4]:3.739196109776E-2,83[&rate=5.546560907532973E-4]:3.739196109776E-2)[&rate=5.546560907532973E-4]:2.789471473572E-2)[&rate=5.546560907532973E-4]:5.471960574208E-2)[&rate=5.546560907532973E-4]:3.266561809753E-2)[&rate=5.546560907532973E-4]:6.656103244017E-2)[&rate=5.546560907532973E-4]:2.399044655761E-2)[&rate=5.546560907532973E-4]:9.999979913842E-1)[&rate=5.546560907532973E-4]:1.00662986873E0,(((142[&rate=5.546560907532973E-4]:7.489541211484E-1,(144[&rate=5.546560907532973E-4]:6.942730177913E-1,(145[&rate=5.546560907532973E-4]:4.925707126267E-1,141[&rate=5.546560907532973E-4]:4.898309865992E-1)[&rate=5.546560907532973E-4]:2.071817572195E-1)[&rate=5.546560907532973E-4]:4.920165130214E-2)[&rate=5.546560907532973E-4]:9.792163405193E-1,((((13[&rate=5.546560907532973E-4]:5.446198023731E-1,19[&rate=5.546560907532973E-4]:5.829759667568E-1)[&rate=5.546560907532973E-4]:2.722311609282E-1,((109[&rate=5.546560907532973E-4]:6.51124486932E-1,((114[&rate=5.546560907532973E-4]:1.644046852346E-1,104[&rate=5.546560907532973E-4]:2.246786578374E-1)[&rate=5.546560907532973E-4]:3.135760365648E-1,(108[&rate=5.546560907532973E-4]:3.717107926622E-2,107[&rate=5.546560907532973E-4]:3.991080529358E-2)[&rate=5.546560907532973E-4]:4.983438891086E-1)[&rate=5.546560907532973E-4]:9.369171033809E-2)[&rate=5.546560907532973E-4]:1.443426433255E-1,115[&rate=5.546560907532973E-4]:7.160150754629E-1)[&rate=5.546560907532973E-4]:1.864410701653E-2)[&rate=5.546560907532973E-4]:1.385630186694E-1,((116[&rate=5.546560907532973E-4]:3.247063050807E-1,((106[&rate=5.546560907532973E-4]:9.011924820127E-2,111[&rate=5.546560907532973E-4]:1.065576043656E-1)[&rate=5.546560907532973E-4]:7.174692694048E-2,139[&rate=5.546560907532973E-4]:3.536469970595E-1)[&rate=5.546560907532973E-4]:2.231141025417E-1)[&rate=5.546560907532973E-4]:4.755271278748E-1,(148[&rate=5.546560907532973E-4]:2.681474667057E-1,143[&rate=5.546560907532973E-4]:2.654077406783E-1)[&rate=5.546560907532973E-4]:5.704421306335E-1)[&rate=5.546560907532973E-4]:7.298876819338E-2)[&rate=5.546560907532973E-4]:4.209560987857E-1,(((110[&rate=5.546560907532973E-4]:5.478271644029E-1,105[&rate=5.546560907532973E-4]:5.259093561838E-1)[&rate=5.546560907532973E-4]:1.929075932702E-1,113[&rate=5.546560907532973E-4]:7.462142097278E-1)[&rate=5.546560907532973E-4]:2.193894706396E-2,(((112[&rate=5.546560907532973E-4]:2.928714095003E-1,117[&rate=5.546560907532973E-4]:2.956111355279E-1)[&rate=5.546560907532973E-4]:2.518641554089E-1,9[&rate=5.546560907532973E-4]:5.365163868272E-1)[&rate=5.546560907532973E-4]:5.157802304956E-2,((4[&rate=5.546560907532973E-4]:8.582059251932E-2,30[&rate=5.546560907532973E-4]:2.584233322453E-1)[&rate=5.546560907532973E-4]:4.203135756428E-1,(17[&rate=5.546560907532973E-4]:1.386868448372E-1,14[&rate=5.546560907532973E-4]:1.003306804535E-1)[&rate=5.546560907532973E-4]:4.633377342838E-1)[&rate=5.546560907532973E-4]:3.264517322148E-2)[&rate=5.546560907532973E-4]:1.71839568833E-1)[&rate=5.546560907532973E-4]:6.082169239646E-1)[&rate=5.546560907532973E-4]:1.791976411851E-1)[&rate=5.546560907532973E-4]:6.914655755499E-2,(((140[&rate=5.546560907532973E-4]:5.523206028836E-1,11[&rate=5.546560907532973E-4]:5.714986850754E-1)[&rate=5.546560907532973E-4]:2.237463196997E-2,(23[&rate=5.546560907532973E-4]:5.144012900243E-1,(25[&rate=5.546560907532973E-4]:2.822460975439E-1,20[&rate=5.546560907532973E-4]:2.630680153522E-1)[&rate=5.546560907532973E-4]:2.431140965901E-1)[&rate=5.546560907532973E-4]:1.644035338703E-1)[&rate=5.546560907532973E-4]:7.465699830519E-1,(((1[&rate=5.546560907532973E-4]:2.447377217165E-2,(28[&rate=5.546560907532973E-4]:6.591689500983E-1,21[&rate=5.546560907532973E-4]:6.345114158519E-1)[&rate=5.546560907532973E-4]:1.516061919363E-1)[&rate=5.546560907532973E-4]:1.086791090695E-1,24[&rate=5.546560907532973E-4]:9.139747990494E-1)[&rate=5.546560907532973E-4]:5.133107973705E-1,102[&rate=5.546560907532973E-4]:2.656417608036E-1)[&rate=5.546560907532973E-4]:9.048114636163E-3)[&rate=5.546560907532973E-4]:2.760518013171E-1)[&rate=5.546560907532973E-4]:1.621232606586E-1)[&rate=5.546560907532973E-4]:3.891207967859E-1)[&rate=5.546560907532973E-4]:3.158215680977E-1,(((26[&rate=5.546560907532973E-4]:6.806239281755E-1,(7[&rate=5.546560907532973E-4]:2.228550445447E-1,8[&rate=5.546560907532973E-4]:2.228550445447E-1)[&rate=5.546560907532973E-4]:3.509195685622E-1)[&rate=5.546560907532973E-4]:1.497665569395E-1,(31[&rate=5.546560907532973E-4]:6.765167728303E-1,(22[&rate=5.546560907532973E-4]:1.573744282321E-1,27[&rate=5.546560907532973E-4]:1.738127843965E-1)[&rate=5.546560907532973E-4]:4.643478240501E-1)[&rate=5.546560907532973E-4]:1.97709328723E-1)[&rate=5.546560907532973E-4]:1.022081216818E-1,2[&rate=5.546560907532973E-4]:7.490369629611E-1)[&rate=5.546560907532973E-4]:1.646852531119E0)[&rate=5.546560907532973E-4]:3.499996368413E-2,(40[&rate=5.546560907532973E-4]:3.707996367744E-1,16[&rate=5.546560907532973E-4]:2.456292562892E0)[&rate=5.546560907532973E-4]:1.033640181602E-1)[&rate=5.546560907532973E-4]:1.260584710317E-1)[&rate=5.546560907532973E-4]:2.002743724962E-2,97[&rate=5.546560907532973E-4]:5.492113118497E-1)[&rate=5.546560907532973E-4]:4.559141454709E-2,(((99[&rate=5.546560907532973E-4]:4.431958735064E-1,96[&rate=5.546560907532973E-4]:4.076767478235E-1)[&rate=5.546560907532973E-4]:1.934832405332E-1,((95[&rate=5.546560907532973E-4]:3.852751555033E-1,(100[&rate=5.546560907532973E-4]:2.610934150291E-1,94[&rate=5.546560907532973E-4]:2.610934150291E-1)[&rate=5.546560907532973E-4]:3.948228692218E-2)[&rate=5.546560907532973E-4]:2.051587837195E-1,98[&rate=5.546560907532973E-4]:5.795049774741E-1)[&rate=5.546560907532973E-4]:3.531621306833E-2)[&rate=5.546560907532973E-4]:1.47552540214E-1,(39[&rate=5.546560907532973E-4]:5.989511684993E-1,146[&rate=5.546560907532973E-4]:7.191697477343E-1)[&rate=5.546560907532973E-4]:3.500726171073E-2)[&rate=5.546560907532973E-4]:3.188254755288E-2)[&rate=5.546560907532973E-4]:2.940711529381E-1)[&rate=5.546560907532973E-4]:3.575491930816E-1)[&rate=5.546560907532973E-4]:2.004023747745E-1)[&rate=5.546560907532973E-4]:3.746616127613E-2,(33[&rate=5.546560907532973E-4]:2.438409806997E-3,34[&rate=5.546560907532973E-4]:1.887676597137E-2)[&rate=5.546560907532973E-4]:2.767937787305E-3)[&rate=5.546560907532973E-4]:1.555736756229E-2)[&rate=5.546560907532973E-4]:7.954806770418E-3);
tree STATE_52920000 [&joint=-20978.60452179857,lnP=-20978.60452179857] = [&R] ((32[&rate=4.900800184505069E-4]:5.479908674904E-2,(((((67[&rate=4.900800184505069E-4]:2.697871554787E-1,((123[&rate=4.900800184505069E-4]:1.159013670977E-1,124[&rate=4.900800184505069E-4]:1.131691266606E-1)[&rate=4.900800184505069E-4]:2.206523935993E-1,122[&rate=4.900800184505069E-4]:3.365537606971E-1)[&rate=4.900800184505069E-4]:4.345059451223E-1)[&rate=4.900800184505069E-4]:3.431967578773E-1,(66[&rate=4.900800184505069E-4]:1.495658691309E-1,(126[&rate=4.900800184505069E-4]:1.176214792251E0,(((138[&rate=4.900800184505069E-4]:2.497595550936E-1,136[&rate=4.900800184505069E-4]:1.182527057784E-1)[&rate=4.900800184505069E-4]:3.673282043441E-1,135[&rate=4.900800184505069E-4]:4.170877594376E-1)[&rate=4.900800184505069E-4]:6.880038167791E-1,(119[&rate=4.900800184505069E-4]:1.210296164298E0,120[&rate=4.900800184505069E-4]:1.11440575334E0)[&rate=4.900800184505069E-4]:2.427406173977E-1)[&rate=4.900800184505069E-4]:5.088805331983E-1)[&rate=4.900800184505069E-4]:2.205252665653E-1)[&rate=4.900800184505069E-4]:4.63418044225E-1)[&rate=4.900800184505069E-4]:2.60244161944E-1,34[&rate=4.900800184505069E-4]:1.021437666986E-2)[&rate=4.900800184505069E-4]:1.73575274171E-3,(((59[&rate=4.900800184505069E-4]:5.486124846131E-1,((58[&rate=4.900800184505069E-4]:3.998217863119E-1,(37[&rate=4.900800184505069E-4]:4.061685618621E-1,(55[&rate=4.900800184505069E-4]:2.278482145036E-1,56[&rate=4.900800184505069E-4]:2.278482145036E-1)[&rate=4.900800184505069E-4]:1.318722599267E-1)[&rate=4.900800184505069E-4]:1.277890750994E-2)[&rate=4.900800184505069E-4]:5.432111121463E-3,(54[&rate=4.900800184505069E-4]:1.849785594578E-1,57[&rate=4.900800184505069E-4]:2.259621660151E-1)[&rate=4.900800184505069E-4]:1.628982887953E-1)[&rate=4.900800184505069E-4]:1.624842702398E-1)[&rate=4.900800184505069E-4]:1.01310816842E-1,68[&rate=4.900800184505069E-4]:6.007429735861E-1)[&rate=4.900800184505069E-4]:6.022259074951E-1,(125[&rate=4.900800184505069E-4]:8.161165858983E-1,((((((82[&rate=4.900800184505069E-4]:4.483286936168E-1,((72[&rate=4.900800184505069E-4]:2.577855990722E-2,78[&rate=4.900800184505069E-4]:4.769636812653E-2)[&rate=4.900800184505069E-4]:3.147612704343E-1,(71[&rate=4.900800184505069E-4]:1.860545740273E-1,79[&rate=4.900800184505069E-4]:2.134518343013E-1)[&rate=4.900800184505069E-4]:1.490058042595E-1)[&rate=4.900800184505069E-4]:7.765187697395E-2)[&rate=4.900800184505069E-4]:3.434736189155E-1,(80[&rate=4.900800184505069E-4]:2.830503628644E-2,81[&rate=4.900800184505069E-4]:2.830503628644E-2)[&rate=4.900800184505069E-4]:7.470589200815E-1)[&rate=4.900800184505069E-4]:7.103580674997E-2,(77[&rate=4.900800184505069E-4]:3.594463754617E-1,73[&rate=4.900800184505069E-4]:3.649258275164E-1)[&rate=4.900800184505069E-4]:5.307890040946E-1)[&rate=4.900800184505069E-4]:7.45696476192E-2,((76[&rate=4.900800184505069E-4]:5.995411769124E-1,(74[&rate=4.900800184505069E-4]:5.504537009638E-1,70[&rate=4.900800184505069E-4]:5.120975365803E-1)[&rate=4.900800184505069E-4]:4.908747594866E-2)[&rate=4.900800184505069E-4]:1.783690226838E-1,75[&rate=4.900800184505069E-4]:7.779101995962E-1)[&rate=4.900800184505069E-4]:1.92374279634E-1)[&rate=4.900800184505069E-4]:4.553998703849E-1,(((29[&rate=4.900800184505069E-4]:6.185956783118E-1,(5[&rate=4.900800184505069E-4]:1.783942747877E-1,12[&rate=4.900800184505069E-4]:2.167504391712E-1)[&rate=4.900800184505069E-4]:2.949959240721E-1)[&rate=4.900800184505069E-4]:1.566816548811E-1,103[&rate=4.900800184505069E-4]:5.424006208641E-1)[&rate=4.900800184505069E-4]:1.693445021722E0,52[&rate=4.900800184505069E-4]:5.715519080252E-1)[&rate=4.900800184505069E-4]:1.158661042892E-1)[&rate=4.900800184505069E-4]:1.061054120234E-1,(53[&rate=4.900800184505069E-4]:7.786421946791E-1,(133[&rate=4.900800184505069E-4]:2.573096507126E-1,(134[&rate=4.900800184505069E-4]:9.707708957714E-2,137[&rate=4.900800184505069E-4]:1.683099662893E-1)[&rate=4.900800184505069E-4]:1.300955748343E-1)[&rate=4.900800184505069E-4]:1.303412040935E0)[&rate=4.900800184505069E-4]:6.684508347333E-3)[&rate=4.900800184505069E-4]:2.411723965331E-1)[&rate=4.900800184505069E-4]:5.535189618497E-1)[&rate=4.900800184505069E-4]:2.197155847327E-1)[&rate=4.900800184505069E-4]:4.100951635409E-2,((((35[&rate=4.900800184505069E-4]:1.207297731757E-1,(((((129[&rate=4.900800184505069E-4]:1.844276233995E-1,132[&rate=4.900800184505069E-4]:1.871673494268E-1)[&rate=4.900800184505069E-4]:3.409551368936E-2,(130[&rate=4.900800184505069E-4]:7.198301664832E-2,131[&rate=4.900800184505069E-4]:7.472274267568E-2)[&rate=4.900800184505069E-4]:1.465401204405E-1)[&rate=4.900800184505069E-4]:3.027380714801E-1,69[&rate=4.900800184505069E-4]:6.692064140485E-1)[&rate=4.900800184505069E-4]:1.513741838476E-1,118[&rate=4.900800184505069E-4]:8.096216937864E-1)[&rate=4.900800184505069E-4]:6.520526606564E-1,(128[&rate=4.900800184505069E-4]:1.112201084596E0,(((62[&rate=4.900800184505069E-4]:2.874377259019E-1,65[&rate=4.900800184505069E-4]:9.565690398414E-2)[&rate=4.900800184505069E-4]:2.983179719815E-3,(64[&rate=4.900800184505069E-4]:1.659674876247E-1,60[&rate=4.900800184505069E-4]:1.528255611796E-2)[&rate=4.900800184505069E-4]:8.335752758599E-2)[&rate=4.900800184505069E-4]:4.648162034222E-1,(61[&rate=4.900800184505069E-4]:8.788294598329E-2,63[&rate=4.900800184505069E-4]:4.678705557225E-2)[&rate=4.900800184505069E-4]:6.673541630606E-1)[&rate=4.900800184505069E-4]:4.966900029493E-1)[&rate=4.900800184505069E-4]:2.097472424496E-1)[&rate=4.900800184505069E-4]:3.275485694179E-1)[&rate=4.900800184505069E-4]:2.639005592663E-2,((127[&rate=4.900800184505069E-4]:2.506302861203E0,121[&rate=4.900800184505069E-4]:2.065206970792E0)[&rate=4.900800184505069E-4]:2.693131660926E-2,36[&rate=4.900800184505069E-4]:1.268623260698E-2)[&rate=4.900800184505069E-4]:1.810089389612E-1)[&rate=4.900800184505069E-4]:2.214701848837E-1,(((50[&rate=4.900800184505069E-4]:5.246317424219E-1,49[&rate=4.900800184505069E-4]:5.246317424219E-1)[&rate=4.900800184505069E-4]:1.694793324234E-1,(51[&rate=4.900800184505069E-4]:6.870045877282E-1,((41[&rate=4.900800184505069E-4]:2.515399497699E-1,(42[&rate=4.900800184505069E-4]:7.705499626863E-3,48[&rate=4.900800184505069E-4]:4.595686574708E-2)[&rate=4.900800184505069E-4]:2.492989310173E-1)[&rate=4.900800184505069E-4]:1.374298181484E-1,(46[&rate=4.900800184505069E-4]:3.915646860225E-1,43[&rate=4.900800184505069E-4]:3.915646860225E-1)[&rate=4.900800184505069E-4]:5.204989063873E-2)[&rate=4.900800184505069E-4]:2.707124154384E-1)[&rate=4.900800184505069E-4]:1.257096799138E-2)[&rate=4.900800184505069E-4]:1.817857565873E-1,(45[&rate=4.900800184505069E-4]:7.612758058906E-1,(47[&rate=4.900800184505069E-4]:2.421254559136E-1,44[&rate=4.900800184505069E-4]:2.366609750393E-1)[&rate=4.900800184505069E-4]:5.273470712884E-1)[&rate=4.900800184505069E-4]:1.392111894763E-1)[&rate=4.900800184505069E-4]:2.234739296154E-1)[&rate=4.900800184505069E-4]:2.969169310629E-1,(38[&rate=4.900800184505069E-4]:1.003471557554E0,(((146[&rate=4.900800184505069E-4]:7.984317640461E-1,((97[&rate=4.900800184505069E-4]:5.613108480595E-1,(16[&rate=4.900800184505069E-4]:2.588635833294E0,(((26[&rate=4.900800184505069E-4]:8.489218121837E-1,(7[&rate=4.900800184505069E-4]:2.921511403643E-1,8[&rate=4.900800184505069E-4]:2.921511403643E-1)[&rate=4.900800184505069E-4]:4.499213567508E-1)[&rate=4.900800184505069E-4]:1.739785193475E-1,(31[&rate=4.900800184505069E-4]:1.018298162729E0,(22[&rate=4.900800184505069E-4]:5.839353017706E-1,27[&rate=4.900800184505069E-4]:6.00373657935E-1)[&rate=4.900800184505069E-4]:3.795683404108E-1)[&rate=4.900800184505069E-4]:4.843778524011E-2)[&rate=4.900800184505069E-4]:1.588990973666E-1,2[&rate=4.900800184505069E-4]:9.982377850621E-1)[&rate=4.900800184505069E-4]:1.461630924944E0)[&rate=4.900800184505069E-4]:1.292061922494E-1)[&rate=4.900800184505069E-4]:2.76432296997E-2,(40[&rate=4.900800184505069E-4]:6.224806419542E-1,147[&rate=4.900800184505069E-4]:6.798576911345E-1)[&rate=4.900800184505069E-4]:3.75116871712E-2)[&rate=4.900800184505069E-4]:1.822085568579E-2)[&rate=4.900800184505069E-4]:1.160322424591E-2,((((101[&rate=4.900800184505069E-4]:7.252877040278E-1,(((((10[&rate=4.900800184505069E-4]:5.027477002999E-1,15[&rate=4.900800184505069E-4]:5.411038646834E-1)[&rate=4.900800184505069E-4]:1.343126433753E-1,6[&rate=4.900800184505069E-4]:6.206219875109E-1)[&rate=4.900800184505069E-4]:6.268126621585E-2,18[&rate=4.900800184505069E-4]:7.463169523569E-1)[&rate=4.900800184505069E-4]:1.022496003236E-1,(((87[&rate=4.900800184505069E-4]:2.885854549185E-1,(((90[&rate=4.900800184505069E-4]:1.131078375574E-1,91[&rate=4.900800184505069E-4]:1.131078375574E-1)[&rate=4.900800184505069E-4]:7.177534602295E-3,92[&rate=4.900800184505069E-4]:1.202853721597E-1)[&rate=4.900800184505069E-4]:1.535226194952E-1,(((83[&rate=4.900800184505069E-4]:1.140792863442E-1,84[&rate=4.900800184505069E-4]:1.140792863442E-1)[&rate=4.900800184505069E-4]:1.24880819404E-2,(93[&rate=4.900800184505069E-4]:9.705133172849E-2,86[&rate=4.900800184505069E-4]:8.335270159147E-2)[&rate=4.900800184505069E-4]:4.321466669312E-2)[&rate=4.900800184505069E-4]:3.47752924772E-3,85[&rate=4.900800184505069E-4]:1.300448975323E-1)[&rate=4.900800184505069E-4]:1.300644639856E-1)[&rate=4.900800184505069E-4]:2.84760934006E-2)[&rate=4.900800184505069E-4]:1.187332875799E-1,(88[&rate=4.900800184505069E-4]:7.974717579698E-2,89[&rate=4.900800184505069E-4]:9.3445805934E-2)[&rate=4.900800184505069E-4]:3.275715667015E-1)[&rate=4.900800184505069E-4]:5.296962142209E-1,3[&rate=4.900800184505069E-4]:3.972889293222E-1)[&rate=4.900800184505069E-4]:3.362091302078E-1)[&rate=4.900800184505069E-4]:7.159645829868E-1,(((102[&rate=4.900800184505069E-4]:2.158593272535E-2,((24[&rate=4.900800184505069E-4]:8.224980935739E-1,(1[&rate=4.900800184505069E-4]:1.592999635595E-2,(28[&rate=4.900800184505069E-4]:5.729217623282E-1,21[&rate=4.900800184505069E-4]:5.482642280817E-1)[&rate=4.900800184505069E-4]:2.293096038907E-1)[&rate=4.900800184505069E-4]:2.574617940969E-2)[&rate=4.900800184505069E-4]:3.200243409257E-1,((140[&rate=4.900800184505069E-4]:7.113982847161E-1,11[&rate=4.900800184505069E-4]:7.305763669078E-1)[&rate=4.900800184505069E-4]:5.853475547059E-2,((20[&rate=4.900800184505069E-4]:5.689484286958E-1,25[&rate=4.900800184505069E-4]:5.881265108876E-1)[&rate=4.900800184505069E-4]:7.569541023936E-2,23[&rate=4.900800184505069E-4]:6.528630170173E-1)[&rate=4.900800184505069E-4]:2.211796122104E-1)[&rate=4.900800184505069E-4]:2.575209011622E-1)[&rate=4.900800184505069E-4]:4.070733384217E-2)[&rate=4.900800184505069E-4]:1.67358010288E-1,(142[&rate=4.900800184505069E-4]:6.41194683403E-1,(144[&rate=4.900800184505069E-4]:4.842833108403E-1,(145[&rate=4.900800184505069E-4]:1.128741182265E-1,141[&rate=4.900800184505069E-4]:1.101343921989E-1)[&rate=4.900800184505069E-4]:3.768886446688E-1)[&rate=4.900800184505069E-4]:1.514319205077E-1)[&rate=4.900800184505069E-4]:7.943246020761E-1)[&rate=4.900800184505069E-4]:2.223964748881E-2,((((115[&rate=4.900800184505069E-4]:6.64290392503E-1,(((114[&rate=4.900800184505069E-4]:6.59204301904E-2,104[&rate=4.900800184505069E-4]:1.261944027932E-1)[&rate=4.900800184505069E-4]:3.107961638073E-1,(107[&rate=4.900800184505069E-4]:4.072278042253E-1,108[&rate=4.900800184505069E-4]:4.044880781979E-1)[&rate=4.900800184505069E-4]:2.976276237522E-2)[&rate=4.900800184505069E-4]:4.958748955653E-2,109[&rate=4.900800184505069E-4]:5.057561383487E-1)[&rate=4.900800184505069E-4]:2.379863089487E-1)[&rate=4.900800184505069E-4]:2.792306377564E-2,(13[&rate=4.900800184505069E-4]:6.149491136837E-1,19[&rate=4.900800184505069E-4]:6.533052780674E-1)[&rate=4.900800184505069E-4]:1.594561234168E-1)[&rate=4.900800184505069E-4]:1.8315277699E-1,((148[&rate=4.900800184505069E-4]:4.723212107887E-1,143[&rate=4.900800184505069E-4]:4.695814847613E-1)[&rate=4.900800184505069E-4]:3.965390809844E-1,((111[&rate=4.900800184505069E-4]:4.042575121889E-2,106[&rate=4.900800184505069E-4]:2.398739505451E-2)[&rate=4.900800184505069E-4]:6.972007005224E-1,(139[&rate=4.900800184505069E-4]:6.425619577117E-1,116[&rate=4.900800184505069E-4]:3.905071631911E-1)[&rate=4.900800184505069E-4]:2.70406959783E-1)[&rate=4.900800184505069E-4]:1.695900044153E-1)[&rate=4.900800184505069E-4]:4.486210587918E-2)[&rate=4.900800184505069E-4]:2.446054021569E-1,((105[&rate=4.900800184505069E-4]:7.562114420411E-1,110[&rate=4.900800184505069E-4]:7.781292502602E-1)[&rate=4.900800184505069E-4]:1.69295398588E-1,(113[&rate=4.900800184505069E-4]:9.290887950433E-1,(((117[&rate=4.900800184505069E-4]:2.733685153763E-1,9[&rate=4.900800184505069E-4]:2.624096112666E-1)[&rate=4.900800184505069E-4]:4.976343888802E-1,(17[&rate=4.900800184505069E-4]:5.344773156586E-1,14[&rate=4.900800184505069E-4]:4.961211512749E-1)[&rate=4.900800184505069E-4]:2.721420269539E-1)[&rate=4.900800184505069E-4]:1.457859047584E-1,(112[&rate=4.900800184505069E-4]:8.856873637626E-1,(4[&rate=4.900800184505069E-4]:1.728467078093E-1,30[&rate=4.900800184505069E-4]:3.454494475353E-1)[&rate=4.900800184505069E-4]:6.553064093782E-1)[&rate=4.900800184505069E-4]:2.83617192246E-2)[&rate=4.900800184505069E-4]:1.503971205612E-2)[&rate=4.900800184505069E-4]:2.381530585958E-2)[&rate=4.900800184505069E-4]:2.492593153444E-1)[&rate=4.900800184505069E-4]:8.299277699435E-2)[&rate=4.900800184505069E-4]:2.41018778042E-1)[&rate=4.900800184505069E-4]:2.785647875386E-1)[&rate=4.900800184505069E-4]:6.109860435724E-1,98[&rate=4.900800184505069E-4]:4.915248891527E-1)[&rate=4.900800184505069E-4]:2.423573703501E-1,(95[&rate=4.900800184505069E-4]:4.180777687145E-1,(100[&rate=4.900800184505069E-4]:2.818151048648E-1,94[&rate=4.900800184505069E-4]:2.818151048648E-1)[&rate=4.900800184505069E-4]:5.156321029762E-2)[&rate=4.900800184505069E-4]:3.267334525371E-1)[&rate=4.900800184505069E-4]:5.281546500154E-2,(96[&rate=4.900800184505069E-4]:7.228011903139E-1,99[&rate=4.900800184505069E-4]:7.583203159968E-1)[&rate=4.900800184505069E-4]:5.023533200479E-2)[&rate=4.900800184505069E-4]:3.153398509901E-2)[&rate=4.900800184505069E-4]:2.190753796506E-3,39[&rate=4.900800184505069E-4]:6.920071628536E-1)[&rate=4.900800184505069E-4]:3.797704056291E-1)[&rate=4.900800184505069E-4]:2.644008340108E-1)[&rate=4.900800184505069E-4]:2.504663993468E-1)[&rate=4.900800184505069E-4]:2.375724920247E-2)[&rate=4.900800184505069E-4]:3.544643131769E-1,33[&rate=4.900800184505069E-4]:4.147428519806E-1);
tree STATE_53010000 [&joint=-20982.330231649736,lnP=-20982.330231649736] = [&R] (32[&rate=5.726609006295839E-4]:1.059824597991E-1,(((((((55[&rate=5.726609006295839E-4]:4.196930926788E-1,(56[&rate=5.726609006295839E-4]:4.116102606145E-1,((58[&rate=5.726609006295839E-4]:2.994937214467E-1,59[&rate=5.726609006295839E-4]:2.803680383866E-1)[&rate=5.726609006295839E-4]:3.784089182159E-2,((37[&rate=5.726609006295839E-4]:7.758764458226E-2,54[&rate=5.726609006295839E-4]:1.084912341818E-3)[&rate=5.726609006295839E-4]:1.967291083708E-1,57[&rate=5.726609006295839E-4]:2.387976272699E-1)[&rate=5.726609006295839E-4]:8.214354337539E-2)[&rate=5.726609006295839E-4]:1.015980517179E-1)[&rate=5.726609006295839E-4]:8.082832064326E-3)[&rate=5.726609006295839E-4]:1.079217993672E-1,68[&rate=5.726609006295839E-4]:4.866312854887E-1)[&rate=5.726609006295839E-4]:2.534520534851E-1,((53[&rate=5.726609006295839E-4]:8.060175708382E-1,((52[&rate=5.726609006295839E-4]:6.66648155006E-1,(((29[&rate=5.726609006295839E-4]:5.951216409879E-1,(5[&rate=5.726609006295839E-4]:2.019224090115E-1,12[&rate=5.726609006295839E-4]:2.402785733949E-1)[&rate=5.726609006295839E-4]:2.479937525245E-1)[&rate=5.726609006295839E-4]:2.260804073456E-1,103[&rate=5.726609006295839E-4]:5.883253360047E-1)[&rate=5.726609006295839E-4]:1.634545518213E0,((137[&rate=5.726609006295839E-4]:3.135346908814E-1,133[&rate=5.726609006295839E-4]:2.724388004704E-1)[&rate=5.726609006295839E-4]:1.820733440819E-1,134[&rate=5.726609006295839E-4]:4.243751582511E-1)[&rate=5.726609006295839E-4]:8.779477507618E-1)[&rate=5.726609006295839E-4]:1.080710353489E-1)[&rate=5.726609006295839E-4]:1.327147963711E-1,(((74[&rate=5.726609006295839E-4]:4.753789802952E-1,(70[&rate=5.726609006295839E-4]:4.330419258934E-1,76[&rate=5.726609006295839E-4]:4.713980902769E-1)[&rate=5.726609006295839E-4]:3.980890018345E-3)[&rate=5.726609006295839E-4]:7.735466665152E-2,75[&rate=5.726609006295839E-4]:5.527336469468E-1)[&rate=5.726609006295839E-4]:5.566649243086E-2,(((80[&rate=5.726609006295839E-4]:8.513389091809E-2,81[&rate=5.726609006295839E-4]:8.513389091809E-2)[&rate=5.726609006295839E-4]:4.258085736044E-1,(((72[&rate=5.726609006295839E-4]:3.282625547768E-2,78[&rate=5.726609006295839E-4]:5.474406369699E-2)[&rate=5.726609006295839E-4]:1.373032072435E-1,79[&rate=5.726609006295839E-4]:1.920472709405E-1)[&rate=5.726609006295839E-4]:9.313724212567E-2,82[&rate=5.726609006295839E-4]:2.934036911482E-1)[&rate=5.726609006295839E-4]:2.339771295386E-1)[&rate=5.726609006295839E-4]:3.046948615455E-2,((71[&rate=5.726609006295839E-4]:2.172658657329E-1,73[&rate=5.726609006295839E-4]:2.857590164178E-1)[&rate=5.726609006295839E-4]:1.456173968894E-2,77[&rate=5.726609006295839E-4]:2.94841304052E-1)[&rate=5.726609006295839E-4]:2.904062630634E-1)[&rate=5.726609006295839E-4]:1.767312020749E-2)[&rate=5.726609006295839E-4]:9.292291493003E-1)[&rate=5.726609006295839E-4]:1.485134077238E-2)[&rate=5.726609006295839E-4]:1.858520747466E-1,125[&rate=5.726609006295839E-4]:7.814871319236E-1)[&rate=5.726609006295839E-4]:1.252628737169E-1)[&rate=5.726609006295839E-4]:3.64705654405E-1,((((36[&rate=5.726609006295839E-4]:8.493763381272E-2,(35[&rate=5.726609006295839E-4]:3.020799016091E-3,(121[&rate=5.726609006295839E-4]:2.095754497654E0,(((((65[&rate=5.726609006295839E-4]:1.096149424009E-1,(64[&rate=5.726609006295839E-4]:1.621031759588E-1,62[&rate=5.726609006295839E-4]:2.031990663698E-1)[&rate=5.726609006295839E-4]:9.81966979488E-2)[&rate=5.726609006295839E-4]:8.190571749111E-3,60[&rate=5.726609006295839E-4]:1.1780551415E-1)[&rate=5.726609006295839E-4]:1.930423732983E-1,(61[&rate=5.726609006295839E-4]:4.760257865421E-2,63[&rate=5.726609006295839E-4]:6.506688243163E-3)[&rate=5.726609006295839E-4]:4.550261307118E-1)[&rate=5.726609006295839E-4]:8.549854925649E-1,128[&rate=5.726609006295839E-4]:1.217888174534E0)[&rate=5.726609006295839E-4]:1.859538106719E-1,(118[&rate=5.726609006295839E-4]:5.805898591133E-1,(((132[&rate=5.726609006295839E-4]:4.04820761197E-2,129[&rate=5.726609006295839E-4]:3.774235009235E-2)[&rate=5.726609006295839E-4]:1.677816539294E-2,(130[&rate=5.726609006295839E-4]:2.760774387008E-2,131[&rate=5.726609006295839E-4]:3.034746989744E-2)[&rate=5.726609006295839E-4]:2.691277161521E-2)[&rate=5.726609006295839E-4]:3.714938082936E-1,69[&rate=5.726609006295839E-4]:5.739595292584E-1)[&rate=5.726609006295839E-4]:1.758923396449E-2)[&rate=5.726609006295839E-4]:9.629781534895E-1)[&rate=5.726609006295839E-4]:9.465223847629E-2)[&rate=5.726609006295839E-4]:3.329369862196E-2)[&rate=5.726609006295839E-4]:3.534149233087E-2)[&rate=5.726609006295839E-4]:1.618417299862E-2,127[&rate=5.726609006295839E-4]:2.621669752017E0)[&rate=5.726609006295839E-4]:1.87922370869E-1,((44[&rate=5.726609006295839E-4]:7.675598125087E-1,45[&rate=5.726609006295839E-4]:7.648275720716E-1)[&rate=5.726609006295839E-4]:6.130263081469E-2,(47[&rate=5.726609006295839E-4]:7.326972029325E-1,(((43[&rate=5.726609006295839E-4]:4.48707494779E-1,(41[&rate=5.726609006295839E-4]:1.714838690771E-1,(48[&rate=5.726609006295839E-4]:1.988789329177E-1,42[&rate=5.726609006295839E-4]:1.606275667975E-1)[&rate=5.726609006295839E-4]:1.632078315392E-2)[&rate=5.726609006295839E-4]:2.225788169589E-1)[&rate=5.726609006295839E-4]:1.058334265991E-1,46[&rate=5.726609006295839E-4]:5.54540921378E-1)[&rate=5.726609006295839E-4]:9.709849531853E-2,((50[&rate=5.726609006295839E-4]:2.296098743426E-1,49[&rate=5.726609006295839E-4]:2.296098743426E-1)[&rate=5.726609006295839E-4]:2.970971880838E-1,51[&rate=5.726609006295839E-4]:5.321715433006E-1)[&rate=5.726609006295839E-4]:9.214546902448E-2)[&rate=5.726609006295839E-4]:8.105778623591E-2)[&rate=5.726609006295839E-4]:1.016297212652E-1)[&rate=5.726609006295839E-4]:1.717095433247E-1)[&rate=5.726609006295839E-4]:1.175694411341E-1,(38[&rate=5.726609006295839E-4]:8.097198350116E-1,(((98[&rate=5.726609006295839E-4]:4.946934488145E-1,((95[&rate=5.726609006295839E-4]:2.931325680347E-1,(100[&rate=5.726609006295839E-4]:1.874290966715E-1,94[&rate=5.726609006295839E-4]:1.874290966715E-1)[&rate=5.726609006295839E-4]:2.100401781113E-2)[&rate=5.726609006295839E-4]:2.073395332772E-1,(99[&rate=5.726609006295839E-4]:3.958508123914E-1,96[&rate=5.726609006295839E-4]:3.603316867085E-1)[&rate=5.726609006295839E-4]:1.15550250669E-1)[&rate=5.726609006295839E-4]:5.150309251328E-3)[&rate=5.726609006295839E-4]:2.250572281529E-1,(((97[&rate=5.726609006295839E-4]:4.359184536247E-1,(39[&rate=5.726609006295839E-4]:4.344068935338E-1,40[&rate=5.726609006295839E-4]:4.344068935338E-1)[&rate=5.726609006295839E-4]:7.25498114571E-2)[&rate=5.726609006295839E-4]:3.133661575245E-2,147[&rate=5.726609006295839E-4]:5.956703699237E-1)[&rate=5.726609006295839E-4]:8.245077894571E-3,(146[&rate=5.726609006295839E-4]:6.605600735135E-1,(16[&rate=5.726609006295839E-4]:2.608643284455E0,(101[&rate=5.726609006295839E-4]:1.284003370443E0,((((18[&rate=5.726609006295839E-4]:4.985958398878E-1,3[&rate=5.726609006295839E-4]:3.835273467372E-1)[&rate=5.726609006295839E-4]:1.443992033542E-1,(6[&rate=5.726609006295839E-4]:5.094847757438E-1,(10[&rate=5.726609006295839E-4]:2.09476613995E-1,15[&rate=5.726609006295839E-4]:2.478327783784E-1)[&rate=5.726609006295839E-4]:3.164465179132E-1)[&rate=5.726609006295839E-4]:7.049656886809E-2)[&rate=5.726609006295839E-4]:2.368042950488E-1,((88[&rate=5.726609006295839E-4]:1.999380931999E-1,89[&rate=5.726609006295839E-4]:2.136367233369E-1)[&rate=5.726609006295839E-4]:1.219823386674E-1,((87[&rate=5.726609006295839E-4]:1.776979057044E-1,((90[&rate=5.726609006295839E-4]:1.419470481997E-2,91[&rate=5.726609006295839E-4]:1.419470481997E-2)[&rate=5.726609006295839E-4]:4.03057583809E-2,92[&rate=5.726609006295839E-4]:5.450046320087E-2)[&rate=5.726609006295839E-4]:1.368960726406E-1)[&rate=5.726609006295839E-4]:5.669305100549E-2,((((93[&rate=5.726609006295839E-4]:1.84028464313E-2,85[&rate=5.726609006295839E-4]:4.70421629429E-3)[&rate=5.726609006295839E-4]:3.87714194165E-2,84[&rate=5.726609006295839E-4]:4.347563571079E-2)[&rate=5.726609006295839E-4]:6.431099117717E-2,86[&rate=5.726609006295839E-4]:1.07786626888E-1)[&rate=5.726609006295839E-4]:5.797936995355E-2,83[&rate=5.726609006295839E-4]:1.657659968415E-1)[&rate=5.726609006295839E-4]:6.862495986841E-2)[&rate=5.726609006295839E-4]:8.752947515732E-2)[&rate=5.726609006295839E-4]:9.825364406701E-1)[&rate=5.726609006295839E-4]:7.534386120627E-1,((142[&rate=5.726609006295839E-4]:6.72640676473E-1,((144[&rate=5.726609006295839E-4]:4.115382644758E-1,141[&rate=5.726609006295839E-4]:4.142779905031E-1)[&rate=5.726609006295839E-4]:6.242478724966E-3,145[&rate=5.726609006295839E-4]:4.232601952557E-1)[&rate=5.726609006295839E-4]:2.493804812173E-1)[&rate=5.726609006295839E-4]:8.565683800215E-1,(((((140[&rate=5.726609006295839E-4]:4.455131782865E-1,11[&rate=5.726609006295839E-4]:4.646912604782E-1)[&rate=5.726609006295839E-4]:2.331134610778E-1,((20[&rate=5.726609006295839E-4]:4.90740639895E-1,25[&rate=5.726609006295839E-4]:5.099187220867E-1)[&rate=5.726609006295839E-4]:1.396328275163E-1,23[&rate=5.726609006295839E-4]:6.385926454933E-1)[&rate=5.726609006295839E-4]:1.441435829119E-1)[&rate=5.726609006295839E-4]:1.984600773858E-1,(((28[&rate=5.726609006295839E-4]:5.454674419795E-1,21[&rate=5.726609006295839E-4]:5.20809907733E-1)[&rate=5.726609006295839E-4]:2.469474751905E-1,1[&rate=5.726609006295839E-4]:6.113547307048E-3)[&rate=5.726609006295839E-4]:1.21332324388E-1,24[&rate=5.726609006295839E-4]:9.082677895033E-1)[&rate=5.726609006295839E-4]:8.388742039734E-2)[&rate=5.726609006295839E-4]:1.78279533783E-1,102[&rate=5.726609006295839E-4]:8.790908067284E-3)[&rate=5.726609006295839E-4]:1.336048480329E-1,(((115[&rate=5.726609006295839E-4]:6.211634193957E-1,(((109[&rate=5.726609006295839E-4]:3.785557349725E-1,107[&rate=5.726609006295839E-4]:3.593776527808E-1)[&rate=5.726609006295839E-4]:8.765448273044E-2,(108[&rate=5.726609006295839E-4]:3.813359361705E-1,(114[&rate=5.726609006295839E-4]:2.26864647496E-2,104[&rate=5.726609006295839E-4]:8.296043735237E-2)[&rate=5.726609006295839E-4]:3.011152248455E-1)[&rate=5.726609006295839E-4]:6.295647331331E-2)[&rate=5.726609006295839E-4]:2.103267624015E-1,(13[&rate=5.726609006295839E-4]:4.117209343155E-1,19[&rate=5.726609006295839E-4]:4.500770986992E-1)[&rate=5.726609006295839E-4]:2.675557718163E-1)[&rate=5.726609006295839E-4]:2.40784940857E-2)[&rate=5.726609006295839E-4]:2.157762341588E-1,((148[&rate=5.726609006295839E-4]:4.254490695281E-1,143[&rate=5.726609006295839E-4]:4.227093435008E-1)[&rate=5.726609006295839E-4]:3.072877156993E-1,((106[&rate=5.726609006295839E-4]:2.761125142038E-1,(111[&rate=5.726609006295839E-4]:2.479044675748E-1,139[&rate=5.726609006295839E-4]:4.232469333282E-1)[&rate=5.726609006295839E-4]:4.464640279334E-2)[&rate=5.726609006295839E-4]:2.260448751683E-1,116[&rate=5.726609006295839E-4]:4.418834167693E-1)[&rate=5.726609006295839E-4]:2.524972040744E-1)[&rate=5.726609006295839E-4]:1.425590327107E-1)[&rate=5.726609006295839E-4]:1.515299184737E-2,((((113[&rate=5.726609006295839E-4]:4.571523393135E-1,(117[&rate=5.726609006295839E-4]:3.592043085182E-1,9[&rate=5.726609006295839E-4]:3.482454044085E-1)[&rate=5.726609006295839E-4]:1.00687756823E-1)[&rate=5.726609006295839E-4]:2.77213719623E-1,(112[&rate=5.726609006295839E-4]:7.212341688168E-1,(4[&rate=5.726609006295839E-4]:2.600691979347E-1,30[&rate=5.726609006295839E-4]:4.326719376608E-1)[&rate=5.726609006295839E-4]:4.036307243069E-1)[&rate=5.726609006295839E-4]:1.313189011968E-2)[&rate=5.726609006295839E-4]:4.064707519354E-2,(110[&rate=5.726609006295839E-4]:5.757890917246E-1,105[&rate=5.726609006295839E-4]:5.538712835055E-1)[&rate=5.726609006295839E-4]:1.937445903507E-1)[&rate=5.726609006295839E-4]:1.323378902313E-2,(17[&rate=5.726609006295839E-4]:5.104869313611E-1,14[&rate=5.726609006295839E-4]:4.721307669774E-1)[&rate=5.726609006295839E-4]:3.161161561758E-1)[&rate=5.726609006295839E-4]:1.460375030705E-1)[&rate=5.726609006295839E-4]:2.82083932616E-1)[&rate=5.726609006295839E-4]:1.402379579285E-1)[&rate=5.726609006295839E-4]:2.382754692016E-1)[&rate=5.726609006295839E-4]:7.685736392675E-1)[&rate=5.726609006295839E-4]:2.123111468886E-1)[&rate=5.726609006295839E-4]:1.719113594092E-2)[&rate=5.726609006295839E-4]:6.196904359302E-3)[&rate=5.726609006295839E-4]:4.479697778318E-2)[&rate=5.726609006295839E-4]:1.311444783945E-2,((22[&rate=5.726609006295839E-4]:2.946036187791E-1,27[&rate=5.726609006295839E-4]:3.110419749435E-1)[&rate=5.726609006295839E-4]:5.648453905287E-1,(((7[&rate=5.726609006295839E-4]:2.588948715019E-1,8[&rate=5.726609006295839E-4]:2.588948715019E-1)[&rate=5.726609006295839E-4]:3.76782933885E-1,26[&rate=5.726609006295839E-4]:7.425271204555E-1)[&rate=5.726609006295839E-4]:3.198617212742E-2,(31[&rate=5.726609006295839E-4]:7.863511836625E-1,2[&rate=5.726609006295839E-4]:5.589539233884E-1)[&rate=5.726609006295839E-4]:3.199772535884E-2)[&rate=5.726609006295839E-4]:9.589462083455E-2)[&rate=5.726609006295839E-4]:1.874329357508E0)[&rate=5.726609006295839E-4]:2.735760216801E-1)[&rate=5.726609006295839E-4]:1.526838878526E-1)[&rate=5.726609006295839E-4]:1.970300792577E-1)[&rate=5.726609006295839E-4]:3.718597615216E-1,34[&rate=5.726609006295839E-4]:6.591441849798E-2)[&rate=5.726609006295839E-4]:2.11394266933E-2,(((119[&rate=5.726609006295839E-4]:1.896687725244E0,((((138[&rate=5.726609006295839E-4]:5.711248780803E-1,136[&rate=5.726609006295839E-4]:4.396180287651E-1)[&rate=5.726609006295839E-4]:1.63442554386E-1,135[&rate=5.726609006295839E-4]:5.345674324662E-1)[&rate=5.726609006295839E-4]:4.894667779817E-2,120[&rate=5.726609006295839E-4]:8.355689047849E-1)[&rate=5.726609006295839E-4]:7.415594661111E-1,126[&rate=5.726609006295839E-4]:8.873162592111E-1)[&rate=5.726609006295839E-4]:2.236689433888E-1)[&rate=5.726609006295839E-4]:4.10952634866E-1,66[&rate=5.726609006295839E-4]:2.74763647781E-1)[&rate=5.726609006295839E-4]:1.384606087907E-1,((124[&rate=5.726609006295839E-4]:2.735541920773E-1,(123[&rate=5.726609006295839E-4]:2.552069331892E-1,122[&rate=5.726609006295839E-4]:2.552069331892E-1)[&rate=5.726609006295839E-4]:2.107949932523E-2)[&rate=5.726609006295839E-4]:5.600192356876E-1,67[&rate=5.726609006295839E-4]:3.350331178614E-1)[&rate=5.726609006295839E-4]:7.819113871027E-2)[&rate=5.726609006295839E-4]:5.368432872497E-1)[&rate=5.726609006295839E-4]:3.613038205406E-3,33[&rate=5.726609006295839E-4]:7.422852723231E-2)[&rate=5.726609006295839E-4]:3.723338462155E-2);
tree STATE_53100000 [&joint=-21007.357429006188,lnP=-21007.357429006188] = [&R] (((((53[&rate=4.984542364462084E-4]:5.732637157558E-1,(52[&rate=4.984542364462084E-4]:4.532595425187E-1,(((133[&rate=4.984542364462084E-4]:6.22878383784E-1,137[&rate=4.984542364462084E-4]:6.639742741951E-1)[&rate=4.984542364462084E-4]:1.170384097348E-1,134[&rate=4.984542364462084E-4]:7.097798072176E-1)[&rate=4.984542364462084E-4]:1.610561830335E-1,((29[&rate=4.984542364462084E-4]:5.184814940802E-1,(5[&rate=4.984542364462084E-4]:2.326818440606E-1,12[&rate=4.984542364462084E-4]:2.710380084441E-1)[&rate=4.984542364462084E-4]:1.405941705675E-1)[&rate=4.984542364462084E-4]:2.893164588695E-1,103[&rate=4.984542364462084E-4]:5.749212406208E-1)[&rate=4.984542364462084E-4]:1.216462694836E0)[&rate=4.984542364462084E-4]:3.261693416232E-1)[&rate=4.984542364462084E-4]:1.282008945485E-1)[&rate=4.984542364462084E-4]:1.027608019032E-2,(((77[&rate=4.984542364462084E-4]:5.967389678984E-1,((80[&rate=4.984542364462084E-4]:1.735319182319E-2,81[&rate=4.984542364462084E-4]:1.735319182319E-2)[&rate=4.984542364462084E-4]:3.204510026282E-1,(79[&rate=4.984542364462084E-4]:3.149724897228E-1,((72[&rate=4.984542364462084E-4]:6.051786719062E-2,78[&rate=4.984542364462084E-4]:8.243567540993E-2)[&rate=4.984542364462084E-4]:1.721069769132E-1,82[&rate=4.984542364462084E-4]:2.627618304052E-1)[&rate=4.984542364462084E-4]:6.042983739972E-2)[&rate=4.984542364462084E-4]:3.105088281083E-2)[&rate=4.984542364462084E-4]:2.150991570087E-1)[&rate=4.984542364462084E-4]:6.313857180583E-3,(71[&rate=4.984542364462084E-4]:5.228669101413E-1,73[&rate=4.984542364462084E-4]:5.913600608261E-1)[&rate=4.984542364462084E-4]:1.717221630758E-2)[&rate=4.984542364462084E-4]:1.684510640982E-1,(75[&rate=4.984542364462084E-4]:7.278254723491E-1,(70[&rate=4.984542364462084E-4]:5.564664980278E-1,(76[&rate=4.984542364462084E-4]:5.395645393539E-1,74[&rate=4.984542364462084E-4]:5.395645393539E-1)[&rate=4.984542364462084E-4]:5.525812305729E-2)[&rate=4.984542364462084E-4]:1.330028099379E-1)[&rate=4.984542364462084E-4]:4.915786888284E-2)[&rate=4.984542364462084E-4]:5.530195133262E-1)[&rate=4.984542364462084E-4]:4.857277674541E-1,125[&rate=4.984542364462084E-4]:8.588850497389E-1)[&rate=4.984542364462084E-4]:2.920740959668E-1,((((37[&rate=4.984542364462084E-4]:2.027271529098E-1,(57[&rate=4.984542364462084E-4]:8.481610120889E-2,54[&rate=4.984542364462084E-4]:4.383249465154E-2)[&rate=4.984542364462084E-4]:8.239192601786E-2)[&rate=4.984542364462084E-4]:2.703412580328E-2,((56[&rate=4.984542364462084E-4]:1.605578855444E-1,55[&rate=4.984542364462084E-4]:1.605578855444E-1)[&rate=4.984542364462084E-4]:1.15459295474E-2,58[&rate=4.984542364462084E-4]:1.994262194635E-1)[&rate=4.984542364462084E-4]:1.120937618953E-2)[&rate=4.984542364462084E-4]:2.704962767058E-1,59[&rate=4.984542364462084E-4]:4.620061892988E-1)[&rate=4.984542364462084E-4]:3.621539154008E-1,68[&rate=4.984542364462084E-4]:7.749797768306E-1)[&rate=4.984542364462084E-4]:2.093127022084E-1)[&rate=4.984542364462084E-4]:6.941007659957E-1,(33[&rate=4.984542364462084E-4]:1.596371600316E-1,(32[&rate=4.984542364462084E-4]:1.246731594934E-1,(((((122[&rate=4.984542364462084E-4]:2.495646471911E-1,(123[&rate=4.984542364462084E-4]:2.138674990985E-1,124[&rate=4.984542364462084E-4]:2.111352586614E-1)[&rate=4.984542364462084E-4]:3.569714809263E-2)[&rate=4.984542364462084E-4]:4.78627332002E-1,67[&rate=4.984542364462084E-4]:2.269194288525E-1)[&rate=4.984542364462084E-4]:2.231538002012E-1,((((119[&rate=4.984542364462084E-4]:1.501227292761E0,(135[&rate=4.984542364462084E-4]:2.628017698886E-1,(138[&rate=4.984542364462084E-4]:3.103556153351E-1,136[&rate=4.984542364462084E-4]:1.788487660199E-1)[&rate=4.984542364462084E-4]:1.524461545535E-1)[&rate=4.984542364462084E-4]:8.904803173931E-1)[&rate=4.984542364462084E-4]:1.586533540363E-1,126[&rate=4.984542364462084E-4]:8.741781241536E-1)[&rate=4.984542364462084E-4]:9.491196012284E-2,120[&rate=4.984542364462084E-4]:1.658902195961E0)[&rate=4.984542364462084E-4]:5.664588387765E-1,66[&rate=4.984542364462084E-4]:2.883747333679E-1)[&rate=4.984542364462084E-4]:1.616984956857E-1)[&rate=4.984542364462084E-4]:4.47956422355E-1,(((36[&rate=4.984542364462084E-4]:2.072441376073E-1,(127[&rate=4.984542364462084E-4]:2.078316270052E0,121[&rate=4.984542364462084E-4]:1.637220379641E0)[&rate=4.984542364462084E-4]:6.49475812761E-1)[&rate=4.984542364462084E-4]:8.362746095163E-2,((((((129[&rate=4.984542364462084E-4]:3.827934903529E-1,(132[&rate=4.984542364462084E-4]:2.543734891953E-1,(130[&rate=4.984542364462084E-4]:1.543818368152E-1,131[&rate=4.984542364462084E-4]:1.571215628425E-1)[&rate=4.984542364462084E-4]:9.725192635273E-2)[&rate=4.984542364462084E-4]:1.31159727185E-1)[&rate=4.984542364462084E-4]:2.954072805803E-1,(118[&rate=4.984542364462084E-4]:6.107450520864E-1,69[&rate=4.984542364462084E-4]:6.217039561961E-1)[&rate=4.984542364462084E-4]:2.044420202166E-1)[&rate=4.984542364462084E-4]:7.293485092836E-1,128[&rate=4.984542364462084E-4]:1.404809554189E0)[&rate=4.984542364462084E-4]:2.628457730662E-1,((((43[&rate=4.984542364462084E-4]:3.506076250138E-1,46[&rate=4.984542364462084E-4]:3.506076250138E-1)[&rate=4.984542364462084E-4]:5.445481881824E-2,((42[&rate=4.984542364462084E-4]:9.376053435124E-2,41[&rate=4.984542364462084E-4]:8.829605347699E-2)[&rate=4.984542364462084E-4]:7.113097858044E-2,48[&rate=4.984542364462084E-4]:2.031428790519E-1)[&rate=4.984542364462084E-4]:1.909906030316E-1)[&rate=4.984542364462084E-4]:1.65816922194E-1,((50[&rate=4.984542364462084E-4]:3.385722620638E-1,49[&rate=4.984542364462084E-4]:3.385722620638E-1)[&rate=4.984542364462084E-4]:1.379914855154E-1,((44[&rate=4.984542364462084E-4]:4.335537904035E-2,47[&rate=4.984542364462084E-4]:4.88198599146E-2)[&rate=4.984542364462084E-4]:2.423775754845E-1,51[&rate=4.984542364462084E-4]:2.638750310276E-1)[&rate=4.984542364462084E-4]:2.181531974258E-1)[&rate=4.984542364462084E-4]:6.152873320115E-2)[&rate=4.984542364462084E-4]:1.411703750935E-1,45[&rate=4.984542364462084E-4]:7.038530198081E-1)[&rate=4.984542364462084E-4]:1.904060951561E-1)[&rate=4.984542364462084E-4]:4.715471772734E-2,((62[&rate=4.984542364462084E-4]:6.370078455447E-1,((64[&rate=4.984542364462084E-4]:2.791262455763E-1,60[&rate=4.984542364462084E-4]:1.284413140696E-1)[&rate=4.984542364462084E-4]:3.130836675907E-1,65[&rate=4.984542364462084E-4]:4.415249816604E-1)[&rate=4.984542364462084E-4]:3.702041966547E-3)[&rate=4.984542364462084E-4]:1.761173352564E-1,(61[&rate=4.984542364462084E-4]:2.733468839874E-1,63[&rate=4.984542364462084E-4]:2.322509935764E-1)[&rate=4.984542364462084E-4]:5.397782968137E-1)[&rate=4.984542364462084E-4]:1.041410891579E0)[&rate=4.984542364462084E-4]:5.723149670023E-2,35[&rate=4.984542364462084E-4]:2.432744183954E-1)[&rate=4.984542364462084E-4]:1.021837697742E-3)[&rate=4.984542364462084E-4]:6.309945864774E-1,(((((40[&rate=4.984542364462084E-4]:5.283482428736E-1,(101[&rate=4.984542364462084E-4]:7.644784985043E-1,(((((18[&rate=4.984542364462084E-4]:3.105166356081E-1,3[&rate=4.984542364462084E-4]:1.954481424575E-1)[&rate=4.984542364462084E-4]:2.339206896869E-1,6[&rate=4.984542364462084E-4]:4.814236266649E-1)[&rate=4.984542364462084E-4]:2.052300465868E-1,(10[&rate=4.984542364462084E-4]:4.53377055531E-1,15[&rate=4.984542364462084E-4]:4.917332199145E-1)[&rate=4.984542364462084E-4]:2.49714973885E-1)[&rate=4.984542364462084E-4]:6.025698699062E-1,((((115[&rate=4.984542364462084E-4]:6.607205793609E-1,((13[&rate=4.984542364462084E-4]:5.599123559247E-1,19[&rate=4.984542364462084E-4]:5.982685203084E-1)[&rate=4.984542364462084E-4]:1.020574857111E-1,((109[&rate=4.984542364462084E-4]:5.564632665209E-1,107[&rate=4.984542364462084E-4]:5.372851843292E-1)[&rate=4.984542364462084E-4]:6.152251636828E-4,((114[&rate=4.984542364462084E-4]:5.004621975975E-2,104[&rate=4.984542364462084E-4]:1.103201923625E-1)[&rate=4.984542364462084E-4]:3.272484418309E-1,108[&rate=4.984542364462084E-4]:4.348289081661E-1)[&rate=4.984542364462084E-4]:1.003317752994E-1)[&rate=4.984542364462084E-4]:1.021516239238E-1)[&rate=4.984542364462084E-4]:8.094251854697E-2)[&rate=4.984542364462084E-4]:9.51309237991E-2,((116[&rate=4.984542364462084E-4]:5.309140193315E-1,(139[&rate=4.984542364462084E-4]:6.162939646008E-1,(106[&rate=4.984542364462084E-4]:1.166512672389E-1,111[&rate=4.984542364462084E-4]:1.330896234033E-1)[&rate=4.984542364462084E-4]:3.078618754441E-1)[&rate=4.984542364462084E-4]:1.666748492513E-1)[&rate=4.984542364462084E-4]:5.955951542834E-2,(148[&rate=4.984542364462084E-4]:4.100709807363E-1,143[&rate=4.984542364462084E-4]:4.07331254709E-1)[&rate=4.984542364462084E-4]:2.187587184072E-1)[&rate=4.984542364462084E-4]:1.653779684001E-1)[&rate=4.984542364462084E-4]:1.615856435341E-1,((113[&rate=4.984542364462084E-4]:6.926266372128E-1,((4[&rate=4.984542364462084E-4]:1.101530061257E-1,30[&rate=4.984542364462084E-4]:2.827557458518E-1)[&rate=4.984542364462084E-4]:5.188740738599E-1,((112[&rate=4.984542364462084E-4]:5.332896831482E-1,117[&rate=4.984542364462084E-4]:5.360294091758E-1)[&rate=4.984542364462084E-4]:2.246203761838E-2,9[&rate=4.984542364462084E-4]:5.475325426845E-1)[&rate=4.984542364462084E-4]:1.308096057943E-1)[&rate=4.984542364462084E-4]:6.06531065189E-3)[&rate=4.984542364462084E-4]:4.427215731495E-2,((17[&rate=4.984542364462084E-4]:6.871530447406E-1,14[&rate=4.984542364462084E-4]:6.487968803569E-1)[&rate=4.984542364462084E-4]:6.372836694684E-2,(110[&rate=4.984542364462084E-4]:6.073452030679E-1,105[&rate=4.984542364462084E-4]:5.854273948488E-1)[&rate=4.984542364462084E-4]:9.970059218114E-2)[&rate=4.984542364462084E-4]:2.437354722397E-2)[&rate=4.984542364462084E-4]:2.627301329882E-1)[&rate=4.984542364462084E-4]:1.919183833974E-1,(((((1[&rate=4.984542364462084E-4]:1.056133695247E-2,(28[&rate=4.984542364462084E-4]:5.777790607626E-1,21[&rate=4.984542364462084E-4]:5.531215265162E-1)[&rate=4.984542364462084E-4]:2.190836460528E-1)[&rate=4.984542364462084E-4]:1.388068446784E-1,24[&rate=4.984542364462084E-4]:9.301900994391E-1)[&rate=4.984542364462084E-4]:2.217768440697E-1,((11[&rate=4.984542364462084E-4]:5.766258649553E-1,140[&rate=4.984542364462084E-4]:5.574477827636E-1)[&rate=4.984542364462084E-4]:5.372560142186E-2,(23[&rate=4.984542364462084E-4]:5.472034864635E-1,(20[&rate=4.984542364462084E-4]:4.202285971984E-1,25[&rate=4.984542364462084E-4]:4.394066793901E-1)[&rate=4.984542364462084E-4]:1.187557111831E-1)[&rate=4.984542364462084E-4]:1.680794867629E-1)[&rate=4.984542364462084E-4]:4.257250661727E-1)[&rate=4.984542364462084E-4]:2.784068891286E-2,102[&rate=4.984542364462084E-4]:1.81637968053E-2)[&rate=4.984542364462084E-4]:7.040951837674E-2,(142[&rate=4.984542364462084E-4]:7.409619453552E-1,(145[&rate=4.984542364462084E-4]:4.608064705662E-1,(141[&rate=4.984542364462084E-4]:3.967094380973E-1,144[&rate=4.984542364462084E-4]:3.9396971207E-1)[&rate=4.984542364462084E-4]:6.135730644133E-2)[&rate=4.984542364462084E-4]:2.801554747889E-1)[&rate=4.984542364462084E-4]:5.941867122927E-1)[&rate=4.984542364462084E-4]:2.900139299169E-2)[&rate=4.984542364462084E-4]:1.22333766491E-1)[&rate=4.984542364462084E-4]:5.79231279582E-2,(((84[&rate=4.984542364462084E-4]:2.845349125107E-1,((86[&rate=4.984542364462084E-4]:5.107141950103E-2,93[&rate=4.984542364462084E-4]:6.477004963804E-2)[&rate=4.984542364462084E-4]:1.192023207153E-1,83[&rate=4.984542364462084E-4]:1.702737402163E-1)[&rate=4.984542364462084E-4]:1.142611722944E-1)[&rate=4.984542364462084E-4]:3.887626988984E-2,((90[&rate=4.984542364462084E-4]:8.363302725221E-2,91[&rate=4.984542364462084E-4]:8.363302725221E-2)[&rate=4.984542364462084E-4]:5.257946241516E-2,92[&rate=4.984542364462084E-4]:1.362124896674E-1)[&rate=4.984542364462084E-4]:2.008973228702E-1)[&rate=4.984542364462084E-4]:8.273429515855E-1,((88[&rate=4.984542364462084E-4]:6.610003663326E-2,89[&rate=4.984542364462084E-4]:7.979866677027E-2)[&rate=4.984542364462084E-4]:5.928774017725E-1,(85[&rate=4.984542364462084E-4]:2.321739375275E-1,87[&rate=4.984542364462084E-4]:2.321739375275E-1)[&rate=4.984542364462084E-4]:4.268035008782E-1)[&rate=4.984542364462084E-4]:4.917766955802E-1)[&rate=4.984542364462084E-4]:6.840637700068E-1)[&rate=4.984542364462084E-4]:4.721263479363E-1)[&rate=4.984542364462084E-4]:7.370339033631E-1)[&rate=4.984542364462084E-4]:6.972374084337E-2,97[&rate=4.984542364462084E-4]:5.270337323508E-1)[&rate=4.984542364462084E-4]:1.366860103065E-1,((((16[&rate=4.984542364462084E-4]:2.453386166522E0,(((7[&rate=4.984542364462084E-4]:2.105790603844E-1,8[&rate=4.984542364462084E-4]:2.105790603844E-1)[&rate=4.984542364462084E-4]:4.194834510969E-1,26[&rate=4.984542364462084E-4]:7.369118265499E-1)[&rate=4.984542364462084E-4]:3.342991856642E-1,((2[&rate=4.984542364462084E-4]:1.086874158297E-1,31[&rate=4.984542364462084E-4]:3.360846761038E-1)[&rate=4.984542364462084E-4]:4.959004272661E-1,(22[&rate=4.984542364462084E-4]:4.494277909078E-1,27[&rate=4.984542364462084E-4]:4.658661470722E-1)[&rate=4.984542364462084E-4]:3.277627919141E-1)[&rate=4.984542364462084E-4]:2.830615252826E-1)[&rate=4.984542364462084E-4]:1.436969674855E0)[&rate=4.984542364462084E-4]:2.902555313316E-1,39[&rate=4.984542364462084E-4]:6.581487717361E-1)[&rate=4.984542364462084E-4]:2.587663156197E-2,147[&rate=4.984542364462084E-4]:7.414024524784E-1)[&rate=4.984542364462084E-4]:3.006301037231E-2,146[&rate=4.984542364462084E-4]:8.343069929053E-1)[&rate=4.984542364462084E-4]:2.066958035319E-2)[&rate=4.984542364462084E-4]:1.322441652627E-2,((98[&rate=4.984542364462084E-4]:7.548723508237E-1,((94[&rate=4.984542364462084E-4]:1.739352140395E-1,100[&rate=4.984542364462084E-4]:1.739352140395E-1)[&rate=4.984542364462084E-4]:2.424063793666E-1,95[&rate=4.984542364462084E-4]:5.010410469581E-1)[&rate=4.984542364462084E-4]:2.647602656143E-1)[&rate=4.984542364462084E-4]:1.81991324263E-2,(96[&rate=4.984542364462084E-4]:4.646052816413E-1,99[&rate=4.984542364462084E-4]:5.001244073241E-1)[&rate=4.984542364462084E-4]:2.948049994231E-1)[&rate=4.984542364462084E-4]:1.033262278461E-1)[&rate=4.984542364462084E-4]:2.953122413588E-1,38[&rate=4.984542364462084E-4]:9.749886409795E-1)[&rate=4.984542364462084E-4]:5.026676481065E-1)[&rate=4.984542364462084E-4]:2.273880883809E-2)[&rate=4.984542364462084E-4]:4.814715138744E-2,34[&rate=4.984542364462084E-4]:8.3163104166E-2)[&rate=4.984542364462084E-4]:6.342786354651E-2)[&rate=4.984542364462084E-4]:2.948454848342E-2)[&rate=4.984542364462084E-4]:9.158339243638E-2);
tree STATE_53190000 [&joint=-20975.381516203375,lnP=-20975.381516203375] = [&R] (((34[&rate=5.750995486747876E-4]:2.679489126653E-2,32[&rate=5.750995486747876E-4]:4.877083047447E-3)[&rate=5.750995486747876E-4]:9.065539728996E-3,((((122[&rate=5.750995486747876E-4]:2.845628384464E-1,(123[&rate=5.750995486747876E-4]:2.023146709074E-1,124[&rate=5.750995486747876E-4]:1.995824304702E-1)[&rate=5.750995486747876E-4]:8.224816753907E-2)[&rate=5.750995486747876E-4]:5.149253720463E-1,67[&rate=5.750995486747876E-4]:2.98215660152E-1)[&rate=5.750995486747876E-4]:4.659726834455E-2,(((119[&rate=5.750995486747876E-4]:1.778515811471E0,126[&rate=5.750995486747876E-4]:9.928132888268E-1)[&rate=5.750995486747876E-4]:4.940858906129E-2,((135[&rate=5.750995486747876E-4]:3.960641222476E-1,(138[&rate=5.750995486747876E-4]:1.622061350858E-1,136[&rate=5.750995486747876E-4]:3.069928577057E-2)[&rate=5.750995486747876E-4]:4.338579871618E-1)[&rate=5.750995486747876E-4]:4.340319271508E-1,120[&rate=5.750995486747876E-4]:1.082150843919E0)[&rate=5.750995486747876E-4]:6.498831456542E-1)[&rate=5.750995486747876E-4]:4.748747039214E-1,66[&rate=5.750995486747876E-4]:2.699223921245E-1)[&rate=5.750995486747876E-4]:7.489053637209E-2)[&rate=5.750995486747876E-4]:5.358977129062E-1,((((36[&rate=5.750995486747876E-4]:8.780348345323E-2,35[&rate=5.750995486747876E-4]:4.122814098747E-2)[&rate=5.750995486747876E-4]:1.084242930982E-1,((((128[&rate=5.750995486747876E-4]:1.376282762463E0,(((65[&rate=5.750995486747876E-4]:2.14151302025E-1,60[&rate=5.750995486747876E-4]:2.14151302025E-1)[&rate=5.750995486747876E-4]:1.815465000787E-1,(62[&rate=5.750995486747876E-4]:3.336682030669E-1,64[&rate=5.750995486747876E-4]:2.925723126558E-1)[&rate=5.750995486747876E-4]:2.538104209545E-1)[&rate=5.750995486747876E-4]:2.108393955609E-1,(61[&rate=5.750995486747876E-4]:1.283563762401E-1,63[&rate=5.750995486747876E-4]:8.726048582907E-2)[&rate=5.750995486747876E-4]:6.699616433421E-1)[&rate=5.750995486747876E-4]:7.176907702779E-1)[&rate=5.750995486747876E-4]:6.646779174027E-2,((69[&rate=5.750995486747876E-4]:5.391952846133E-1,118[&rate=5.750995486747876E-4]:5.282363805037E-1)[&rate=5.750995486747876E-4]:1.892273592919E-1,(129[&rate=5.750995486747876E-4]:2.393378851135E-1,(132[&rate=5.750995486747876E-4]:2.198038583655E-1,(131[&rate=5.750995486747876E-4]:5.354033649634E-2,130[&rate=5.750995486747876E-4]:5.080061046898E-2)[&rate=5.750995486747876E-4]:1.662635218692E-1)[&rate=5.750995486747876E-4]:2.227375277532E-2)[&rate=5.750995486747876E-4]:3.411395533122E-1)[&rate=5.750995486747876E-4]:8.650128418048E-1)[&rate=5.750995486747876E-4]:1.114990096964E-3,(127[&rate=5.750995486747876E-4]:1.897789706119E0,121[&rate=5.750995486747876E-4]:1.456693815708E0)[&rate=5.750995486747876E-4]:5.844320025649E-1)[&rate=5.750995486747876E-4]:1.486877843592E-1,(45[&rate=5.750995486747876E-4]:6.542252662882E-1,((43[&rate=5.750995486747876E-4]:4.90157239769E-1,((41[&rate=5.750995486747876E-4]:3.256508632288E-1,(48[&rate=5.750995486747876E-4]:8.571678090819E-2,42[&rate=5.750995486747876E-4]:4.746541478797E-2)[&rate=5.750995486747876E-4]:2.836499293151E-1)[&rate=5.750995486747876E-4]:7.21733699849E-2,46[&rate=5.750995486747876E-4]:4.524690419567E-1)[&rate=5.750995486747876E-4]:3.768819781227E-2)[&rate=5.750995486747876E-4]:1.422702060253E-1,((50[&rate=5.750995486747876E-4]:4.22395476767E-1,49[&rate=5.750995486747876E-4]:4.22395476767E-1)[&rate=5.750995486747876E-4]:1.284085610325E-1,((44[&rate=5.750995486747876E-4]:1.993284264464E-2,47[&rate=5.750995486747876E-4]:2.53973235189E-2)[&rate=5.750995486747876E-4]:4.649993753287E-1,51[&rate=5.750995486747876E-4]:4.630742944762E-1)[&rate=5.750995486747876E-4]:9.319422419769E-2)[&rate=5.750995486747876E-4]:4.883652274892E-2)[&rate=5.750995486747876E-4]:2.999454180528E-2)[&rate=5.750995486747876E-4]:1.649318500799E-1)[&rate=5.750995486747876E-4]:8.586622871399E-2)[&rate=5.750995486747876E-4]:5.060904875594E-1,(38[&rate=5.750995486747876E-4]:6.482945502968E-1,(147[&rate=5.750995486747876E-4]:6.460354124893E-1,(((((96[&rate=5.750995486747876E-4]:5.145782458681E-1,99[&rate=5.750995486747876E-4]:5.500973715509E-1)[&rate=5.750995486747876E-4]:3.67917023119E-2,98[&rate=5.750995486747876E-4]:5.650311503656E-1)[&rate=5.750995486747876E-4]:2.182506339588E-2,((94[&rate=5.750995486747876E-4]:4.473400805927E-1,100[&rate=5.750995486747876E-4]:4.473400805927E-1)[&rate=5.750995486747876E-4]:2.7375911066E-2,95[&rate=5.750995486747876E-4]:5.594154452108E-1)[&rate=5.750995486747876E-4]:3.836973029944E-2)[&rate=5.750995486747876E-4]:1.224131141936E-1,(97[&rate=5.750995486747876E-4]:4.281273079787E-1,(((101[&rate=5.750995486747876E-4]:8.421202544278E-1,((((10[&rate=5.750995486747876E-4]:2.888282180014E-1,15[&rate=5.750995486747876E-4]:3.271843823848E-1)[&rate=5.750995486747876E-4]:3.117906046063E-1,(18[&rate=5.750995486747876E-4]:6.205066613181E-1,6[&rate=5.750995486747876E-4]:5.574929626879E-1)[&rate=5.750995486747876E-4]:2.668750375544E-2)[&rate=5.750995486747876E-4]:3.84559638597E-1,(3[&rate=5.750995486747876E-4]:5.758983365803E-1,((((90[&rate=5.750995486747876E-4]:5.347676944707E-2,91[&rate=5.750995486747876E-4]:5.347676944707E-2)[&rate=5.750995486747876E-4]:1.390395119868E-1,92[&rate=5.750995486747876E-4]:1.925162814339E-1)[&rate=5.750995486747876E-4]:6.9208319426E-2,((84[&rate=5.750995486747876E-4]:3.070688162681E-2,93[&rate=5.750995486747876E-4]:4.440551176382E-2)[&rate=5.750995486747876E-4]:6.850693474314E-2,87[&rate=5.750995486747876E-4]:9.921381636996E-2)[&rate=5.750995486747876E-4]:1.488121543529E-1)[&rate=5.750995486747876E-4]:1.994818514808E-1,((89[&rate=5.750995486747876E-4]:1.291220669257E-1,88[&rate=5.750995486747876E-4]:1.154234367887E-1)[&rate=5.750995486747876E-4]:1.65202815423E-1,((83[&rate=5.750995486747876E-4]:1.098819443155E-1,85[&rate=5.750995486747876E-4]:1.098819443155E-1)[&rate=5.750995486747876E-4]:2.714457185233E-2,86[&rate=5.750995486747876E-4]:1.370265161678E-1)[&rate=5.750995486747876E-4]:1.435997360439E-1)[&rate=5.750995486747876E-4]:1.668815699919E-1)[&rate=5.750995486747876E-4]:6.681165417738E-1)[&rate=5.750995486747876E-4]:3.407869739396E-1)[&rate=5.750995486747876E-4]:6.598342369359E-1,((102[&rate=5.750995486747876E-4]:1.029792623248E-1,(((23[&rate=5.750995486747876E-4]:5.813326584719E-1,(20[&rate=5.750995486747876E-4]:5.397054261986E-1,25[&rate=5.750995486747876E-4]:5.588835083904E-1)[&rate=5.750995486747876E-4]:3.34080541912E-2)[&rate=5.750995486747876E-4]:1.137205641162E-1,(140[&rate=5.750995486747876E-4]:5.226832321454E-1,11[&rate=5.750995486747876E-4]:5.418613143372E-1)[&rate=5.750995486747876E-4]:6.826040140175E-2)[&rate=5.750995486747876E-4]:5.545597613458E-1,(((28[&rate=5.750995486747876E-4]:6.59107835687E-1,21[&rate=5.750995486747876E-4]:6.344503014405E-1)[&rate=5.750995486747876E-4]:2.581878532124E-1,1[&rate=5.750995486747876E-4]:1.309943190364E-1)[&rate=5.750995486747876E-4]:6.137806818278E-2,24[&rate=5.750995486747876E-4]:9.731943050274E-1)[&rate=5.750995486747876E-4]:2.873775830162E-1)[&rate=5.750995486747876E-4]:4.051209897492E-3)[&rate=5.750995486747876E-4]:2.718031687759E-1,((142[&rate=5.750995486747876E-4]:5.190581555413E-1,(144[&rate=5.750995486747876E-4]:3.121628023065E-1,(145[&rate=5.750995486747876E-4]:1.005200307352E-1,141[&rate=5.750995486747876E-4]:9.778030470764E-2)[&rate=5.750995486747876E-4]:2.171222236262E-1)[&rate=5.750995486747876E-4]:2.014159011799E-1)[&rate=5.750995486747876E-4]:8.613842836525E-1,(((((111[&rate=5.750995486747876E-4]:1.553184972651E-1,139[&rate=5.750995486747876E-4]:3.306609630185E-1)[&rate=5.750995486747876E-4]:2.81465256073E-1,106[&rate=5.750995486747876E-4]:4.203453971737E-1)[&rate=5.750995486747876E-4]:5.091534372088E-1,(148[&rate=5.750995486747876E-4]:4.003025997233E-1,143[&rate=5.750995486747876E-4]:3.975628736959E-1)[&rate=5.750995486747876E-4]:5.072784264401E-1)[&rate=5.750995486747876E-4]:2.713586640562E-2,((((13[&rate=5.750995486747876E-4]:4.220586870825E-1,19[&rate=5.750995486747876E-4]:4.604148514662E-1)[&rate=5.750995486747876E-4]:1.291613774609E-1,115[&rate=5.750995486747876E-4]:4.690282837215E-1)[&rate=5.750995486747876E-4]:2.569325793093E-1,(((114[&rate=5.750995486747876E-4]:6.042136433324E-2,104[&rate=5.750995486747876E-4]:1.20695336936E-1)[&rate=5.750995486747876E-4]:1.926120890066E-1,(108[&rate=5.750995486747876E-4]:2.7266243422E-1,107[&rate=5.750995486747876E-4]:2.754021602473E-1)[&rate=5.750995486747876E-4]:3.790526569526E-2)[&rate=5.750995486747876E-4]:2.511092258411E-1,109[&rate=5.750995486747876E-4]:5.835947339754E-1)[&rate=5.750995486747876E-4]:2.218181838499E-1)[&rate=5.750995486747876E-4]:1.035295615534E-1,116[&rate=5.750995486747876E-4]:8.294904245842E-1)[&rate=5.750995486747876E-4]:6.68703036011E-2)[&rate=5.750995486747876E-4]:4.076062835504E-2,((((112[&rate=5.750995486747876E-4]:2.652683933139E-1,117[&rate=5.750995486747876E-4]:2.680081193415E-1)[&rate=5.750995486747876E-4]:3.382781880752E-1,(17[&rate=5.750995486747876E-4]:4.986187750506E-1,14[&rate=5.750995486747876E-4]:4.602626106669E-1)[&rate=5.750995486747876E-4]:1.432839707222E-1)[&rate=5.750995486747876E-4]:5.558861399587E-2,((4[&rate=5.750995486747876E-4]:1.479920967856E-1,30[&rate=5.750995486747876E-4]:3.205948365116E-1)[&rate=5.750995486747876E-4]:3.73740903983E-1,9[&rate=5.750995486747876E-4]:5.710480692617E-1)[&rate=5.750995486747876E-4]:7.986794804122E-2)[&rate=5.750995486747876E-4]:9.822519355118E-2,((105[&rate=5.750995486747876E-4]:1.483106663026E-1,110[&rate=5.750995486747876E-4]:1.702284745217E-1)[&rate=5.750995486747876E-4]:2.764834638436E-1,113[&rate=5.750995486747876E-4]:4.5219139042E-1)[&rate=5.750995486747876E-4]:3.051689985162E-1)[&rate=5.750995486747876E-4]:2.61952748426E-1)[&rate=5.750995486747876E-4]:1.885265621054E-1)[&rate=5.750995486747876E-4]:2.409153343726E-1)[&rate=5.750995486747876E-4]:2.044768423825E-1)[&rate=5.750995486747876E-4]:2.683404329996E-1)[&rate=5.750995486747876E-4]:5.395854166813E-1,(40[&rate=5.750995486747876E-4]:3.655763057883E-1,16[&rate=5.750995486747876E-4]:2.451069231906E0)[&rate=5.750995486747876E-4]:4.296520632705E-2)[&rate=5.750995486747876E-4]:7.512592507889E-2,((2[&rate=5.750995486747876E-4]:7.72594584096E-1,((22[&rate=5.750995486747876E-4]:6.322166317902E-1,27[&rate=5.750995486747876E-4]:6.486549879546E-1)[&rate=5.750995486747876E-4]:1.731730991194E-1,(31[&rate=5.750995486747876E-4]:6.732642688798E-1,((7[&rate=5.750995486747876E-4]:8.626222766557E-2,8[&rate=5.750995486747876E-4]:8.626222766557E-2)[&rate=5.750995486747876E-4]:2.089134992912E-1,26[&rate=5.750995486747876E-4]:4.020250420253E-1)[&rate=5.750995486747876E-4]:2.274036104161E-1)[&rate=5.750995486747876E-4]:1.869199825779E-1)[&rate=5.750995486747876E-4]:1.398075929124E-1)[&rate=5.750995486747876E-4]:1.627265237091E0,39[&rate=5.750995486747876E-4]:4.431340183577E-1)[&rate=5.750995486747876E-4]:4.053341883655E-2)[&rate=5.750995486747876E-4]:1.54981221506E-2)[&rate=5.750995486747876E-4]:8.168846806389E-2)[&rate=5.750995486747876E-4]:7.122619996172E-3,146[&rate=5.750995486747876E-4]:7.081952266398E-1)[&rate=5.750995486747876E-4]:6.817159040691E-4)[&rate=5.750995486747876E-4]:1.279421979169E-1)[&rate=5.750995486747876E-4]:6.098138178637E-1)[&rate=5.750995486747876E-4]:1.408669887892E-1,((((52[&rate=5.750995486747876E-4]:6.655006925136E-1,((29[&rate=5.750995486747876E-4]:4.828029211077E-1,(5[&rate=5.750995486747876E-4]:5.784965797931E-2,12[&rate=5.750995486747876E-4]:9.620582236277E-2)[&rate=5.750995486747876E-4]:2.797477836764E-1)[&rate=5.750995486747876E-4]:2.696087812249E-1,103[&rate=5.750995486747876E-4]:5.195349900038E-1)[&rate=5.750995486747876E-4]:1.810259437071E0)[&rate=5.750995486747876E-4]:1.224274026508E-1,(((((76[&rate=5.750995486747876E-4]:4.236405764011E-1,70[&rate=5.750995486747876E-4]:3.852844120176E-1)[&rate=5.750995486747876E-4]:5.32289748064E-3,74[&rate=5.750995486747876E-4]:4.289634738817E-1)[&rate=5.750995486747876E-4]:7.29510865429E-2,75[&rate=5.750995486747876E-4]:5.019145604246E-1)[&rate=5.750995486747876E-4]:2.770891022113E-1,((77[&rate=5.750995486747876E-4]:3.372206619986E-1,((73[&rate=5.750995486747876E-4]:2.643653460491E-1,(80[&rate=5.750995486747876E-4]:3.940427539783E-2,81[&rate=5.750995486747876E-4]:3.940427539783E-2)[&rate=5.750995486747876E-4]:1.756460021582E-1)[&rate=5.750995486747876E-4]:7.098638270163E-2,71[&rate=5.750995486747876E-4]:2.668585780659E-1)[&rate=5.750995486747876E-4]:7.348385302523E-3)[&rate=5.750995486747876E-4]:2.927800574599E-1,((78[&rate=5.750995486747876E-4]:1.526231981898E-1,72[&rate=5.750995486747876E-4]:1.307053899705E-1)[&rate=5.750995486747876E-4]:2.038110230273E-1,(79[&rate=5.750995486747876E-4]:2.243709601485E-1,82[&rate=5.750995486747876E-4]:2.325901382306E-1)[&rate=5.750995486747876E-4]:1.320632610686E-1)[&rate=5.750995486747876E-4]:2.379500598852E-1)[&rate=5.750995486747876E-4]:1.435234911228E-1)[&rate=5.750995486747876E-4]:6.103966792438E-1,(((137[&rate=5.750995486747876E-4]:5.817796731963E-1,134[&rate=5.750995486747876E-4]:5.105467964841E-1)[&rate=5.750995486747876E-4]:9.353059374294E-2,133[&rate=5.750995486747876E-4]:6.342143765282E-1)[&rate=5.750995486747876E-4]:4.427875968955E-1,53[&rate=5.750995486747876E-4]:2.949224764554E-1)[&rate=5.750995486747876E-4]:3.480148068122E-1)[&rate=5.750995486747876E-4]:1.367940905854E-1)[&rate=5.750995486747876E-4]:1.200381722329E-1,125[&rate=5.750995486747876E-4]:6.893870324247E-1)[&rate=5.750995486747876E-4]:5.67195669106E-1,((57[&rate=5.750995486747876E-4]:4.631760330621E-1,((37[&rate=5.750995486747876E-4]:3.174086445479E-1,58[&rate=5.750995486747876E-4]:2.982829614877E-1)[&rate=5.750995486747876E-4]:1.380442075387E-1,(59[&rate=5.750995486747876E-4]:3.206231420773E-1,((55[&rate=5.750995486747876E-4]:2.711291407307E-1,56[&rate=5.750995486747876E-4]:2.711291407307E-1)[&rate=5.750995486747876E-4]:3.434751733002E-2,54[&rate=5.750995486747876E-4]:2.754220132521E-1)[&rate=5.750995486747876E-4]:6.949762704962E-3)[&rate=5.750995486747876E-4]:9.65783438891E-2)[&rate=5.750995486747876E-4]:4.324230665857E-2)[&rate=5.750995486747876E-4]:2.445824653403E-1,68[&rate=5.750995486747876E-4]:6.558459300963E-1)[&rate=5.750995486747876E-4]:4.340701047676E-1)[&rate=5.750995486747876E-4]:2.544145133426E-1)[&rate=5.750995486747876E-4]:8.410073096856E-2)[&rate=5.750995486747876E-4]:1.816348822281E-2)[&rate=5.750995486747876E-4]:4.705036924382E-2,33[&rate=5.750995486747876E-4]:6.647244407497E-2);
tree STATE_53280000 [&joint=-20976.550114278696,lnP=-20976.550114278696] = [&R] (34[&rate=5.476570397569124E-4]:1.348087692385E-1,((33[&rate=5.476570397569124E-4]:2.423029512898E-2,(((((134[&rate=5.476570397569124E-4]:5.107546143939E-1,133[&rate=5.476570397569124E-4]:5.408916006951E-1)[&rate=5.476570397569124E-4]:2.820524637193E-2,137[&rate=5.476570397569124E-4]:6.101927374781E-1)[&rate=5.476570397569124E-4]:9.813581919874E-1,(53[&rate=5.476570397569124E-4]:7.277598369391E-1,((((29[&rate=5.476570397569124E-4]:5.410659847783E-1,(5[&rate=5.476570397569124E-4]:9.453401722315E-2,12[&rate=5.476570397569124E-4]:1.328901816066E-1)[&rate=5.476570397569124E-4]:3.013264881032E-1)[&rate=5.476570397569124E-4]:3.227146807294E-1,103[&rate=5.476570397569124E-4]:6.30903953179E-1)[&rate=5.476570397569124E-4]:1.596799640418E0,52[&rate=5.476570397569124E-4]:5.634098590359E-1)[&rate=5.476570397569124E-4]:9.52950327636E-2,((75[&rate=5.476570397569124E-4]:5.391536125676E-1,(70[&rate=5.476570397569124E-4]:4.690842203285E-1,(74[&rate=5.476570397569124E-4]:5.020103507674E-1,76[&rate=5.476570397569124E-4]:5.020103507674E-1)[&rate=5.476570397569124E-4]:5.430033944581E-3)[&rate=5.476570397569124E-4]:3.171322785564E-2)[&rate=5.476570397569124E-4]:7.569425225334E-2,((((72[&rate=5.476570397569124E-4]:3.85793116475E-1,78[&rate=5.476570397569124E-4]:4.077109246943E-1)[&rate=5.476570397569124E-4]:6.942016144212E-2,82[&rate=5.476570397569124E-4]:4.853502642185E-1)[&rate=5.476570397569124E-4]:3.324092480649E-2,79[&rate=5.476570397569124E-4]:5.103720109429E-1)[&rate=5.476570397569124E-4]:2.040575260285E-2,(((80[&rate=5.476570397569124E-4]:1.828195653617E-1,81[&rate=5.476570397569124E-4]:1.828195653617E-1)[&rate=5.476570397569124E-4]:2.616766685791E-1,(71[&rate=5.476570397569124E-4]:3.886326223899E-1,73[&rate=5.476570397569124E-4]:4.571257730747E-1)[&rate=5.476570397569124E-4]:3.668552935921E-2)[&rate=5.476570397569124E-4]:2.853743544597E-3,77[&rate=5.476570397569124E-4]:4.911855939238E-1)[&rate=5.476570397569124E-4]:7.520860797803E-2)[&rate=5.476570397569124E-4]:4.297421086443E-2)[&rate=5.476570397569124E-4]:7.821233642792E-1)[&rate=5.476570397569124E-4]:7.725166645097E-2)[&rate=5.476570397569124E-4]:4.06157051472E-2)[&rate=5.476570397569124E-4]:2.071731240551E-1,125[&rate=5.476570397569124E-4]:7.651661524802E-1)[&rate=5.476570397569124E-4]:4.527338385293E-1,(((((58[&rate=5.476570397569124E-4]:1.190553427208E-1,37[&rate=5.476570397569124E-4]:1.381810257809E-1)[&rate=5.476570397569124E-4]:2.416987586036E-2,54[&rate=5.476570397569124E-4]:8.584816940079E-2)[&rate=5.476570397569124E-4]:1.246045160554E-1,(59[&rate=5.476570397569124E-4]:2.347454823139E-1,(55[&rate=5.476570397569124E-4]:1.513527621449E-1,56[&rate=5.476570397569124E-4]:1.513527621449E-1)[&rate=5.476570397569124E-4]:7.51959988574E-2)[&rate=5.476570397569124E-4]:1.395856926258E-2)[&rate=5.476570397569124E-4]:5.567268213904E-2,57[&rate=5.476570397569124E-4]:3.071089741526E-1)[&rate=5.476570397569124E-4]:4.800827318531E-1,68[&rate=5.476570397569124E-4]:7.352791376997E-1)[&rate=5.476570397569124E-4]:3.159541866431E-1)[&rate=5.476570397569124E-4]:4.00169663353E-1)[&rate=5.476570397569124E-4]:3.999611988126E-2,((32[&rate=5.476570397569124E-4]:3.457372299685E-2,((((119[&rate=5.476570397569124E-4]:1.466926548069E0,126[&rate=5.476570397569124E-4]:6.812240254249E-1)[&rate=5.476570397569124E-4]:2.64465042295E-1,(120[&rate=5.476570397569124E-4]:1.475735090902E0,(135[&rate=5.476570397569124E-4]:5.304623175446E-1,(138[&rate=5.476570397569124E-4]:1.911044781686E-1,136[&rate=5.476570397569124E-4]:5.959762885337E-2)[&rate=5.476570397569124E-4]:5.393578393761E-1)[&rate=5.476570397569124E-4]:6.932179788364E-1)[&rate=5.476570397569124E-4]:1.597660885032E-1)[&rate=5.476570397569124E-4]:5.243440979159E-1,66[&rate=5.476570397569124E-4]:2.228589759508E-1)[&rate=5.476570397569124E-4]:2.591931408761E-1,((124[&rate=5.476570397569124E-4]:3.029924364844E-1,(122[&rate=5.476570397569124E-4]:2.848205384455E-1,123[&rate=5.476570397569124E-4]:2.848205384455E-1)[&rate=5.476570397569124E-4]:2.090413847593E-2)[&rate=5.476570397569124E-4]:4.545713538263E-1,67[&rate=5.476570397569124E-4]:2.590234804071E-1)[&rate=5.476570397569124E-4]:2.230286364198E-1)[&rate=5.476570397569124E-4]:4.374531130191E-1)[&rate=5.476570397569124E-4]:1.99646707306E-2,((((45[&rate=5.476570397569124E-4]:6.088396761021E-1,(51[&rate=5.476570397569124E-4]:5.330645637141E-1,((44[&rate=5.476570397569124E-4]:4.749018924447E-1,(47[&rate=5.476570397569124E-4]:3.045507079248E-1,(50[&rate=5.476570397569124E-4]:2.538970138849E-1,49[&rate=5.476570397569124E-4]:2.538970138849E-1)[&rate=5.476570397569124E-4]:1.786680879417E-2)[&rate=5.476570397569124E-4]:1.758156653941E-1)[&rate=5.476570397569124E-4]:7.33314603733E-2,(43[&rate=5.476570397569124E-4]:4.957060380946E-1,((48[&rate=5.476570397569124E-4]:4.330664707306E-1,(42[&rate=5.476570397569124E-4]:3.391535364182E-1,41[&rate=5.476570397569124E-4]:3.336890555439E-1)[&rate=5.476570397569124E-4]:5.566156819224E-2)[&rate=5.476570397569124E-4]:4.835196862414E-2,46[&rate=5.476570397569124E-4]:4.923474011033E-1)[&rate=5.476570397569124E-4]:3.358636991348E-3)[&rate=5.476570397569124E-4]:5.799179559759E-2)[&rate=5.476570397569124E-4]:6.689134393357E-3)[&rate=5.476570397569124E-4]:5.664942932789E-2)[&rate=5.476570397569124E-4]:1.716341868837E-1,(((((129[&rate=5.476570397569124E-4]:6.103323348498E-2,132[&rate=5.476570397569124E-4]:6.377295951233E-2)[&rate=5.476570397569124E-4]:4.551584926058E-2,(131[&rate=5.476570397569124E-4]:5.072960144111E-2,130[&rate=5.476570397569124E-4]:4.798987541376E-2)[&rate=5.476570397569124E-4]:5.85592073318E-2)[&rate=5.476570397569124E-4]:2.787189099337E-1,118[&rate=5.476570397569124E-4]:5.222542940492E-1)[&rate=5.476570397569124E-4]:4.608480225544E-2,69[&rate=5.476570397569124E-4]:5.792980004143E-1)[&rate=5.476570397569124E-4]:8.476098571462E-1,((((60[&rate=5.476570397569124E-4]:3.084297644705E-1,65[&rate=5.476570397569124E-4]:3.084297644705E-1)[&rate=5.476570397569124E-4]:2.179417988698E-2,(64[&rate=5.476570397569124E-4]:3.936152740483E-1,62[&rate=5.476570397569124E-4]:4.347111644593E-1)[&rate=5.476570397569124E-4]:8.729360181595E-2)[&rate=5.476570397569124E-4]:1.398352422019E-1,(61[&rate=5.476570397569124E-4]:1.595416475042E-1,63[&rate=5.476570397569124E-4]:1.184457570931E-1)[&rate=5.476570397569124E-4]:5.022983609729E-1)[&rate=5.476570397569124E-4]:6.936646660388E-1,128[&rate=5.476570397569124E-4]:1.215778647119E0)[&rate=5.476570397569124E-4]:6.044427893481E-2)[&rate=5.476570397569124E-4]:2.776471492236E-1)[&rate=5.476570397569124E-4]:8.374902473692E-2,(35[&rate=5.476570397569124E-4]:3.367548936266E-2,(36[&rate=5.476570397569124E-4]:6.054819087391E-2,(121[&rate=5.476570397569124E-4]:1.909869363598E0,127[&rate=5.476570397569124E-4]:2.350965254009E0)[&rate=5.476570397569124E-4]:2.301308820706E-1)[&rate=5.476570397569124E-4]:1.97026409545E-2)[&rate=5.476570397569124E-4]:7.517648736363E-2)[&rate=5.476570397569124E-4]:7.566996658984E-1,(38[&rate=5.476570397569124E-4]:1.059803048379E0,(((147[&rate=5.476570397569124E-4]:7.462365841967E-1,146[&rate=5.476570397569124E-4]:8.090781142513E-1)[&rate=5.476570397569124E-4]:1.745876277443E-2,((98[&rate=5.476570397569124E-4]:5.654032810958E-1,(100[&rate=5.476570397569124E-4]:2.445496385333E-1,95[&rate=5.476570397569124E-4]:3.292490920853E-1)[&rate=5.476570397569124E-4]:2.470831507592E-1)[&rate=5.476570397569124E-4]:1.922199395477E-2,(99[&rate=5.476570397569124E-4]:5.287883286281E-1,96[&rate=5.476570397569124E-4]:4.932692029452E-1)[&rate=5.476570397569124E-4]:7.769486991972E-2)[&rate=5.476570397569124E-4]:2.501083232866E-1)[&rate=5.476570397569124E-4]:6.025030757151E-3,(((94[&rate=5.476570397569124E-4]:3.209359096356E-1,(((((26[&rate=5.476570397569124E-4]:4.971042088539E-1,(7[&rate=5.476570397569124E-4]:2.179608984699E-1,8[&rate=5.476570397569124E-4]:2.179608984699E-1)[&rate=5.476570397569124E-4]:1.722939953155E-1)[&rate=5.476570397569124E-4]:2.608357859613E-2,31[&rate=5.476570397569124E-4]:5.670234038884E-1)[&rate=5.476570397569124E-4]:2.114551790809E-1,(22[&rate=5.476570397569124E-4]:3.775436076257E-1,27[&rate=5.476570397569124E-4]:3.939819637901E-1)[&rate=5.476570397569124E-4]:3.461404547956E-1)[&rate=5.476570397569124E-4]:2.519409709493E-1,2[&rate=5.476570397569124E-4]:8.030222936445E-1)[&rate=5.476570397569124E-4]:1.405636442006E0,(16[&rate=5.476570397569124E-4]:2.336300025135E0,39[&rate=5.476570397569124E-4]:2.508070990178E-1)[&rate=5.476570397569124E-4]:1.125833802884E-3)[&rate=5.476570397569124E-4]:1.435816807194E-2)[&rate=5.476570397569124E-4]:3.393676043284E-2,97[&rate=5.476570397569124E-4]:2.291896099593E-1)[&rate=5.476570397569124E-4]:1.813759937694E-1,((101[&rate=5.476570397569124E-4]:4.898226920376E-1,(((((((109[&rate=5.476570397569124E-4]:6.797982744691E-1,((107[&rate=5.476570397569124E-4]:3.918828425964E-1,108[&rate=5.476570397569124E-4]:3.89143116569E-1)[&rate=5.476570397569124E-4]:1.46827147651E-1,(116[&rate=5.476570397569124E-4]:3.356561835136E-1,(114[&rate=5.476570397569124E-4]:3.971023146542E-2,104[&rate=5.476570397569124E-4]:9.998420406819E-2)[&rate=5.476570397569124E-4]:2.959459520482E-1)[&rate=5.476570397569124E-4]:1.42779834131E-1)[&rate=5.476570397569124E-4]:1.2191020203E-1)[&rate=5.476570397569124E-4]:5.538071377896E-2,((13[&rate=5.476570397569124E-4]:4.114195520523E-1,19[&rate=5.476570397569124E-4]:4.49775716436E-1)[&rate=5.476570397569124E-4]:2.362213579195E-1,115[&rate=5.476570397569124E-4]:5.654491291499E-1)[&rate=5.476570397569124E-4]:9.027780430363E-2)[&rate=5.476570397569124E-4]:1.546714392414E-1,((148[&rate=5.476570397569124E-4]:3.253743514328E-1,143[&rate=5.476570397569124E-4]:3.226346254055E-1)[&rate=5.476570397569124E-4]:1.806608412773E-1,(106[&rate=5.476570397569124E-4]:3.277680713782E-1,(139[&rate=5.476570397569124E-4]:2.838227551301E-1,111[&rate=5.476570397569124E-4]:1.084802893767E-1)[&rate=5.476570397569124E-4]:2.357261381658E-1)[&rate=5.476570397569124E-4]:2.001849295511E-1)[&rate=5.476570397569124E-4]:3.427193443685E-1)[&rate=5.476570397569124E-4]:7.998633952072E-2,((((9[&rate=5.476570397569124E-4]:3.629595665594E-1,117[&rate=5.476570397569124E-4]:3.739184706691E-1)[&rate=5.476570397569124E-4]:4.243429156744E-3,112[&rate=5.476570397569124E-4]:3.754221737982E-1)[&rate=5.476570397569124E-4]:2.637834096107E-1,((4[&rate=5.476570397569124E-4]:3.310468922625E-1,30[&rate=5.476570397569124E-4]:5.036496319885E-1)[&rate=5.476570397569124E-4]:2.082781648941E-1,(113[&rate=5.476570397569124E-4]:5.833007035892E-1,(17[&rate=5.476570397569124E-4]:3.258628527387E-1,14[&rate=5.476570397569124E-4]:2.87506688355E-1)[&rate=5.476570397569124E-4]:2.957940152342E-1)[&rate=5.476570397569124E-4]:1.35586001426E-2)[&rate=5.476570397569124E-4]:4.234627967713E-2)[&rate=5.476570397569124E-4]:4.722238388129E-2,(110[&rate=5.476570397569124E-4]:3.787010520966E-1,105[&rate=5.476570397569124E-4]:3.567832438775E-1)[&rate=5.476570397569124E-4]:3.02247463139E-1)[&rate=5.476570397569124E-4]:2.861485257473E-1)[&rate=5.476570397569124E-4]:1.547282932404E-1,(142[&rate=5.476570397569124E-4]:5.781857774579E-1,(141[&rate=5.476570397569124E-4]:2.055128748016E-1,(144[&rate=5.476570397569124E-4]:1.80399248361E-1,145[&rate=5.476570397569124E-4]:1.85878700416E-1)[&rate=5.476570397569124E-4]:2.237390041322E-2)[&rate=5.476570397569124E-4]:3.699331766287E-1)[&rate=5.476570397569124E-4]:7.217217485463E-1)[&rate=5.476570397569124E-4]:1.717287989602E-1,((102[&rate=5.476570397569124E-4]:4.406661331159E-2,(((20[&rate=5.476570397569124E-4]:4.483829026405E-1,25[&rate=5.476570397569124E-4]:4.675609848322E-1)[&rate=5.476570397569124E-4]:2.534556398855E-1,23[&rate=5.476570397569124E-4]:7.10057720608E-1)[&rate=5.476570397569124E-4]:5.803665157873E-2,(140[&rate=5.476570397569124E-4]:4.831642187163E-1,11[&rate=5.476570397569124E-4]:5.02342300908E-1)[&rate=5.476570397569124E-4]:1.808205644295E-1)[&rate=5.476570397569124E-4]:4.266571726315E-1)[&rate=5.476570397569124E-4]:1.101674389041E-1,(24[&rate=5.476570397569124E-4]:9.724860492728E-1,((21[&rate=5.476570397569124E-4]:5.424747992535E-1,28[&rate=5.476570397569124E-4]:5.671323334999E-1)[&rate=5.476570397569124E-4]:2.956574203982E-1,1[&rate=5.476570397569124E-4]:7.648838403513E-2)[&rate=5.476570397569124E-4]:1.151757474294E-1)[&rate=5.476570397569124E-4]:3.433918385593E-1)[&rate=5.476570397569124E-4]:7.082693028296E-2)[&rate=5.476570397569124E-4]:7.922596660333E-2,((((((90[&rate=5.476570397569124E-4]:3.570456742603E-2,91[&rate=5.476570397569124E-4]:3.570456742603E-2)[&rate=5.476570397569124E-4]:6.479380727623E-2,92[&rate=5.476570397569124E-4]:1.004983747023E-1)[&rate=5.476570397569124E-4]:7.545182101462E-2,(((83[&rate=5.476570397569124E-4]:2.865649949109E-2,86[&rate=5.476570397569124E-4]:2.865649949109E-2)[&rate=5.476570397569124E-4]:4.06332686366E-2,(84[&rate=5.476570397569124E-4]:1.132581040898E-2,85[&rate=5.476570397569124E-4]:1.132581040898E-2)[&rate=5.476570397569124E-4]:5.79639577187E-2)[&rate=5.476570397569124E-4]:7.229872689103E-2,93[&rate=5.476570397569124E-4]:1.552871251557E-1)[&rate=5.476570397569124E-4]:2.066307056115E-2)[&rate=5.476570397569124E-4]:1.542991784571E-1,87[&rate=5.476570397569124E-4]:3.165507440369E-1)[&rate=5.476570397569124E-4]:5.842946110136E-1,(89[&rate=5.476570397569124E-4]:2.041114450122E-1,88[&rate=5.476570397569124E-4]:1.904128148752E-1)[&rate=5.476570397569124E-4]:7.104325401753E-1)[&rate=5.476570397569124E-4]:7.861015195736E-1,((10[&rate=5.476570397569124E-4]:5.277880711815E-1,15[&rate=5.476570397569124E-4]:5.66144235565E-1)[&rate=5.476570397569124E-4]:2.145962886668E-1,((18[&rate=5.476570397569124E-4]:3.529430369431E-1,3[&rate=5.476570397569124E-4]:2.378745437925E-1)[&rate=5.476570397569124E-4]:1.064767529446E-1,6[&rate=5.476570397569124E-4]:3.964060912575E-1)[&rate=5.476570397569124E-4]:3.295399124264E-1)[&rate=5.476570397569124E-4]:4.733296380635E-1)[&rate=5.476570397569124E-4]:1.543263758476E-1)[&rate=5.476570397569124E-4]:1.910151949906E-1)[&rate=5.476570397569124E-4]:9.185601701873E-1,40[&rate=5.476570397569124E-4]:4.352187032311E-1)[&rate=5.476570397569124E-4]:4.638515186375E-2)[&rate=5.476570397569124E-4]:2.307394734531E-1)[&rate=5.476570397569124E-4]:4.157657307603E-1)[&rate=5.476570397569124E-4]:4.081140407609E-1)[&rate=5.476570397569124E-4]:7.39182579519E-2)[&rate=5.476570397569124E-4]:4.208569228081E-3)[&rate=5.476570397569124E-4]:5.414399806387E-2);
tree STATE_53370000 [&joint=-20953.54113021321,lnP=-20953.54113021321] = [&R] ((32[&rate=6.373702550828547E-4]:8.969515911487E-3,(34[&rate=6.373702550828547E-4]:2.189444885378E-2,((((((123[&rate=6.373702550828547E-4]:1.595703614215E-1,124[&rate=6.373702550828547E-4]:1.568381209844E-1)[&rate=6.373702550828547E-4]:2.207639036727E-1,122[&rate=6.373702550828547E-4]:3.803342650942E-1)[&rate=6.373702550828547E-4]:2.727037132687E-1,67[&rate=6.373702550828547E-4]:1.517654280223E-1)[&rate=6.373702550828547E-4]:2.134869325196E-1,66[&rate=6.373702550828547E-4]:3.652523605418E-1)[&rate=6.373702550828547E-4]:1.124864348644E-1,(126[&rate=6.373702550828547E-4]:1.069312005383E0,((120[&rate=6.373702550828547E-4]:1.550337882939E0,119[&rate=6.373702550828547E-4]:1.646228293897E0)[&rate=6.373702550828547E-4]:1.949620599098E-1,((138[&rate=6.373702550828547E-4]:1.891068666559E-1,136[&rate=6.373702550828547E-4]:5.760001734072E-2)[&rate=6.373702550828547E-4]:3.067654355448E-1,135[&rate=6.373702550828547E-4]:2.958723022007E-1)[&rate=6.373702550828547E-4]:1.197372846127E0)[&rate=6.373702550828547E-4]:1.382417421926E-2)[&rate=6.373702550828547E-4]:6.556009797084E-1)[&rate=6.373702550828547E-4]:3.504364313007E-1,((((((((134[&rate=6.373702550828547E-4]:3.344684565357E-1,133[&rate=6.373702550828547E-4]:3.646054428369E-1)[&rate=6.373702550828547E-4]:5.738122277676E-2,137[&rate=6.373702550828547E-4]:4.630825560247E-1)[&rate=6.373702550828547E-4]:1.969202388661E-1,((29[&rate=6.373702550828547E-4]:5.350440643305E-1,(5[&rate=6.373702550828547E-4]:1.158851793679E-1,12[&rate=6.373702550828547E-4]:1.542413437513E-1)[&rate=6.373702550828547E-4]:2.739534055107E-1)[&rate=6.373702550828547E-4]:1.723656584552E-1,103[&rate=6.373702550828547E-4]:4.745330104569E-1)[&rate=6.373702550828547E-4]:1.034784852927E0)[&rate=6.373702550828547E-4]:6.106969907788E-1,52[&rate=6.373702550828547E-4]:4.557211196017E-1)[&rate=6.373702550828547E-4]:3.363603420666E-1,(53[&rate=6.373702550828547E-4]:7.421335229028E-1,((75[&rate=6.373702550828547E-4]:4.051392723748E-1,(76[&rate=6.373702550828547E-4]:3.307479796985E-1,(74[&rate=6.373702550828547E-4]:2.864666291689E-1,70[&rate=6.373702550828547E-4]:2.481104647854E-1)[&rate=6.373702550828547E-4]:4.428135052964E-2)[&rate=6.373702550828547E-4]:7.439129267635E-2)[&rate=6.373702550828547E-4]:3.526420469241E-1,((80[&rate=6.373702550828547E-4]:2.149002986085E-1,81[&rate=6.373702550828547E-4]:2.149002986085E-1)[&rate=6.373702550828547E-4]:1.367523290851E-1,((77[&rate=6.373702550828547E-4]:3.258986754565E-1,(73[&rate=6.373702550828547E-4]:2.675366376314E-1,(82[&rate=6.373702550828547E-4]:2.080741676144E-1,(79[&rate=6.373702550828547E-4]:1.761670715115E-1,(72[&rate=6.373702550828547E-4]:1.024939600669E-1,78[&rate=6.373702550828547E-4]:1.244117682862E-1)[&rate=6.373702550828547E-4]:5.175530322525E-2)[&rate=6.373702550828547E-4]:2.368791802083E-2)[&rate=6.373702550828547E-4]:2.658575768826E-2)[&rate=6.373702550828547E-4]:6.384148987981E-2)[&rate=6.373702550828547E-4]:5.299955895211E-2,71[&rate=6.373702550828547E-4]:3.158845357784E-1)[&rate=6.373702550828547E-4]:1.659000972351E-2)[&rate=6.373702550828547E-4]:3.568136231121E-1)[&rate=6.373702550828547E-4]:7.30815262216E-1)[&rate=6.373702550828547E-4]:4.175121745414E-2)[&rate=6.373702550828547E-4]:1.990173940018E-1,125[&rate=6.373702550828547E-4]:7.725196206975E-1)[&rate=6.373702550828547E-4]:1.859772230756E-1,((57[&rate=6.373702550828547E-4]:4.008909423665E-1,((59[&rate=6.373702550828547E-4]:3.406766824297E-1,(37[&rate=6.373702550828547E-4]:3.441567084512E-1,54[&rate=6.373702550828547E-4]:2.676539762108E-1)[&rate=6.373702550828547E-4]:3.477134009866E-2)[&rate=6.373702550828547E-4]:1.587369887075E-2,((55[&rate=6.373702550828547E-4]:1.781219589837E-1,56[&rate=6.373702550828547E-4]:1.781219589837E-1)[&rate=6.373702550828547E-4]:3.836035440826E-2,58[&rate=6.373702550828547E-4]:2.438047177637E-1)[&rate=6.373702550828547E-4]:1.318713465969E-1)[&rate=6.373702550828547E-4]:4.160832062897E-2)[&rate=6.373702550828547E-4]:1.355574239933E-1,68[&rate=6.373702550828547E-4]:4.845357980538E-1)[&rate=6.373702550828547E-4]:3.072943790525E-1)[&rate=6.373702550828547E-4]:1.443138780688E-1,((((128[&rate=6.373702550828547E-4]:1.272570944408E0,((((62[&rate=6.373702550828547E-4]:1.940703522923E-1,64[&rate=6.373702550828547E-4]:1.529744618813E-1)[&rate=6.373702550828547E-4]:8.829280955135E-2,(60[&rate=6.373702550828547E-4]:6.607280268075E-2,65[&rate=6.373702550828547E-4]:6.607280268075E-2)[&rate=6.373702550828547E-4]:2.450953724519E-2)[&rate=6.373702550828547E-4]:1.151294759554E-1,(61[&rate=6.373702550828547E-4]:7.178146946325E-2,63[&rate=6.373702550828547E-4]:3.068557905221E-2)[&rate=6.373702550828547E-4]:3.257111683358E-1)[&rate=6.373702550828547E-4]:8.409773567796E-1,(118[&rate=6.373702550828547E-4]:7.745296115255E-1,(69[&rate=6.373702550828547E-4]:7.37563938294E-1,((130[&rate=6.373702550828547E-4]:2.139986875885E-1,131[&rate=6.373702550828547E-4]:2.167384136159E-1)[&rate=6.373702550828547E-4]:3.319620554636E-2,(132[&rate=6.373702550828547E-4]:3.773610791316E-2,129[&rate=6.373702550828547E-4]:3.49963818858E-2)[&rate=6.373702550828547E-4]:2.121985112491E-1)[&rate=6.373702550828547E-4]:3.424238396795E-1)[&rate=6.373702550828547E-4]:4.792457734123E-2)[&rate=6.373702550828547E-4]:4.639403830532E-1)[&rate=6.373702550828547E-4]:1.73826977227E-1)[&rate=6.373702550828547E-4]:3.447507977947E-1,(((51[&rate=6.373702550828547E-4]:5.57443198906E-1,((47[&rate=6.373702550828547E-4]:1.117140608199E-1,44[&rate=6.373702550828547E-4]:1.062495799456E-1)[&rate=6.373702550828547E-4]:4.134834099298E-1,(49[&rate=6.373702550828547E-4]:2.781358291691E-1,50[&rate=6.373702550828547E-4]:2.781358291691E-1)[&rate=6.373702550828547E-4]:2.142747563348E-1)[&rate=6.373702550828547E-4]:5.956813252782E-2)[&rate=6.373702550828547E-4]:3.048932164446E-2,((48[&rate=6.373702550828547E-4]:2.982068897097E-1,(41[&rate=6.373702550828547E-4]:2.219082735368E-1,42[&rate=6.373702550828547E-4]:2.273727544111E-1)[&rate=6.373702550828547E-4]:3.258276917837E-2)[&rate=6.373702550828547E-4]:1.4116810874E-1,(46[&rate=6.373702550828547E-4]:3.3675915225E-1,43[&rate=6.373702550828547E-4]:3.3675915225E-1)[&rate=6.373702550828547E-4]:1.135448079482E-1)[&rate=6.373702550828547E-4]:1.649509647238E-1)[&rate=6.373702550828547E-4]:6.910249899612E-2,45[&rate=6.373702550828547E-4]:6.761607026067E-1)[&rate=6.373702550828547E-4]:1.67764827305E-1)[&rate=6.373702550828547E-4]:2.008617633729E-2,(((36[&rate=6.373702550828547E-4]:3.661633822706E-2,127[&rate=6.373702550828547E-4]:2.557164283432E0)[&rate=6.373702550828547E-4]:1.860638336E-2,121[&rate=6.373702550828547E-4]:2.134674776382E0)[&rate=6.373702550828547E-4]:4.571665944583E-2,35[&rate=6.373702550828547E-4]:5.436403856714E-2)[&rate=6.373702550828547E-4]:5.427675668548E-2)[&rate=6.373702550828547E-4]:2.449359672697E-1,(38[&rate=6.373702550828547E-4]:7.454886969204E-1,(((99[&rate=6.373702550828547E-4]:6.769894254206E-1,96[&rate=6.373702550828547E-4]:6.414702997377E-1)[&rate=6.373702550828547E-4]:5.753910265684E-2,(98[&rate=6.373702550828547E-4]:6.855437004134E-1,((94[&rate=6.373702550828547E-4]:3.464649296708E-1,100[&rate=6.373702550828547E-4]:3.464649296708E-1)[&rate=6.373702550828547E-4]:1.365619764016E-1,95[&rate=6.373702550828547E-4]:5.677263596245E-1)[&rate=6.373702550828547E-4]:1.287463025376E-1)[&rate=6.373702550828547E-4]:2.712690416685E-2)[&rate=6.373702550828547E-4]:6.971313631435E-2,((147[&rate=6.373702550828547E-4]:5.411389521291E-1,(146[&rate=6.373702550828547E-4]:4.693001020914E-1,97[&rate=6.373702550828547E-4]:2.780432714903E-1)[&rate=6.373702550828547E-4]:1.346803800923E-1)[&rate=6.373702550828547E-4]:6.929671810049E-2,((((101[&rate=6.373702550828547E-4]:7.141753441524E-1,(((142[&rate=6.373702550828547E-4]:5.565196310145E-1,(144[&rate=6.373702550828547E-4]:3.281376437819E-1,(145[&rate=6.373702550828547E-4]:6.081057330986E-2,141[&rate=6.373702550828547E-4]:5.807084728227E-2)[&rate=6.373702550828547E-4]:2.72806522527E-1)[&rate=6.373702550828547E-4]:2.229025351776E-1)[&rate=6.373702550828547E-4]:9.370738385497E-1,(((((((111[&rate=6.373702550828547E-4]:5.061946087574E-2,139[&rate=6.373702550828547E-4]:2.259619266291E-1)[&rate=6.373702550828547E-4]:1.683033796023E-1,106[&rate=6.373702550828547E-4]:2.024844843137E-1)[&rate=6.373702550828547E-4]:3.809435760413E-1,116[&rate=6.373702550828547E-4]:5.231540877522E-1)[&rate=6.373702550828547E-4]:2.557673800568E-1,(148[&rate=6.373702550828547E-4]:2.154314992372E-1,143[&rate=6.373702550828547E-4]:2.126917732098E-1)[&rate=6.373702550828547E-4]:6.018461329555E-1)[&rate=6.373702550828547E-4]:1.185559829836E-1,(((((114[&rate=6.373702550828547E-4]:3.552661049228E-2,104[&rate=6.373702550828547E-4]:9.580058309505E-2)[&rate=6.373702550828547E-4]:1.660230531401E-1,107[&rate=6.373702550828547E-4]:2.618236362352E-1)[&rate=6.373702550828547E-4]:8.711082372636E-2,108[&rate=6.373702550828547E-4]:3.461947339342E-1)[&rate=6.373702550828547E-4]:1.154047886757E-1,109[&rate=6.373702550828547E-4]:4.835173308289E-1)[&rate=6.373702550828547E-4]:3.200375802802E-1,((13[&rate=6.373702550828547E-4]:2.55834400401E-1,19[&rate=6.373702550828547E-4]:2.941905647846E-1)[&rate=6.373702550828547E-4]:3.591967528866E-1,115[&rate=6.373702550828547E-4]:5.328393724657E-1)[&rate=6.373702550828547E-4]:1.912634838489E-1)[&rate=6.373702550828547E-4]:1.73374594478E-1)[&rate=6.373702550828547E-4]:4.513692778535E-2,(((((4[&rate=6.373702550828547E-4]:1.447902371577E-1,30[&rate=6.373702550828547E-4]:3.173929768837E-1)[&rate=6.373702550828547E-4]:3.715120063965E-1,112[&rate=6.373702550828547E-4]:5.738364901294E-1)[&rate=6.373702550828547E-4]:3.122463279422E-2,(17[&rate=6.373702550828547E-4]:2.471708720974E-1,14[&rate=6.373702550828547E-4]:2.088147077137E-1)[&rate=6.373702550828547E-4]:3.962464152099E-1)[&rate=6.373702550828547E-4]:7.961913945718E-4,(9[&rate=6.373702550828547E-4]:3.300868465478E-1,117[&rate=6.373702550828547E-4]:3.410457506575E-1)[&rate=6.373702550828547E-4]:2.675512896882E-1)[&rate=6.373702550828547E-4]:1.203098889619E-1,((110[&rate=6.373702550828547E-4]:4.7823286604E-1,113[&rate=6.373702550828547E-4]:4.837123180947E-1)[&rate=6.373702550828547E-4]:1.550845824038E-2,105[&rate=6.373702550828547E-4]:4.718235160613E-1)[&rate=6.373702550828547E-4]:2.26946426945E-1)[&rate=6.373702550828547E-4]:2.986389561197E-1)[&rate=6.373702550828547E-4]:2.594967489523E-1,(102[&rate=6.373702550828547E-4]:8.064808981365E-2,((((20[&rate=6.373702550828547E-4]:2.783945285326E-1,25[&rate=6.373702550828547E-4]:2.975726107243E-1)[&rate=6.373702550828547E-4]:1.836102923987E-1,23[&rate=6.373702550828547E-4]:4.702239990134E-1)[&rate=6.373702550828547E-4]:1.735072371279E-1,(140[&rate=6.373702550828547E-4]:4.639121170733E-1,11[&rate=6.373702550828547E-4]:4.83090199265E-1)[&rate=6.373702550828547E-4]:7.57095300271E-2)[&rate=6.373702550828547E-4]:4.131856176981E-1,(1[&rate=6.373702550828547E-4]:1.034061939316E-1,((21[&rate=6.373702550828547E-4]:6.454158253663E-1,28[&rate=6.373702550828547E-4]:6.700733596127E-1)[&rate=6.373702550828547E-4]:2.14842805499E-1,24[&rate=6.373702550828547E-4]:8.794367130571E-1)[&rate=6.373702550828547E-4]:4.791398682796E-3)[&rate=6.373702550828547E-4]:1.836476462092E-1)[&rate=6.373702550828547E-4]:1.744161674809E-1)[&rate=6.373702550828547E-4]:1.296822157989E-1)[&rate=6.373702550828547E-4]:3.668782148582E-2)[&rate=6.373702550828547E-4]:1.123989695812E-1,(((10[&rate=6.373702550828547E-4]:3.954281916597E-1,15[&rate=6.373702550828547E-4]:4.337843560432E-1)[&rate=6.373702550828547E-4]:2.904026751141E-1,(18[&rate=6.373702550828547E-4]:6.199559614394E-1,6[&rate=6.373702550828547E-4]:5.569422628093E-1)[&rate=6.373702550828547E-4]:1.124502478002E-1)[&rate=6.373702550828547E-4]:1.408728469385E-1,(((89[&rate=6.373702550828547E-4]:6.057941761021E-2,88[&rate=6.373702550828547E-4]:4.688078747319E-2)[&rate=6.373702550828547E-4]:5.017915265036E-1,((((83[&rate=6.373702550828547E-4]:5.360084628198E-2,86[&rate=6.373702550828547E-4]:5.360084628198E-2)[&rate=6.373702550828547E-4]:4.781014214487E-2,84[&rate=6.373702550828547E-4]:1.014109884269E-1)[&rate=6.373702550828547E-4]:2.333181611873E-2,(85[&rate=6.373702550828547E-4]:7.946185540492E-2,93[&rate=6.373702550828547E-4]:9.316048554193E-2)[&rate=6.373702550828547E-4]:4.528094914067E-2)[&rate=6.373702550828547E-4]:1.280122771298E-1,(87[&rate=6.373702550828547E-4]:2.10303468503E-1,((90[&rate=6.373702550828547E-4]:1.197928476139E-2,91[&rate=6.373702550828547E-4]:1.197928476139E-2)[&rate=6.373702550828547E-4]:4.477721242038E-2,92[&rate=6.373702550828547E-4]:5.675649718177E-2)[&rate=6.373702550828547E-4]:1.672456014583E-1)[&rate=6.373702550828547E-4]:4.245161317237E-2)[&rate=6.373702550828547E-4]:2.959172323014E-1)[&rate=6.373702550828547E-4]:6.09546140913E-1,3[&rate=6.373702550828547E-4]:6.184924274927E-1)[&rate=6.373702550828547E-4]:1.397181355348E-1)[&rate=6.373702550828547E-4]:5.984668076248E-1)[&rate=6.373702550828547E-4]:3.602376995278E-1)[&rate=6.373702550828547E-4]:5.119180412458E-1,((((22[&rate=6.373702550828547E-4]:2.654381186404E-1,27[&rate=6.373702550828547E-4]:2.818764748048E-1)[&rate=6.373702550828547E-4]:3.09524289598E-1,31[&rate=6.373702550828547E-4]:6.297569287865E-1)[&rate=6.373702550828547E-4]:5.340843577204E-2,((7[&rate=6.373702550828547E-4]:1.612189131511E-1,8[&rate=6.373702550828547E-4]:1.612189131511E-1)[&rate=6.373702550828547E-4]:3.689490080088E-1,26[&rate=6.373702550828547E-4]:6.370172362284E-1)[&rate=6.373702550828547E-4]:2.312511891706E-3)[&rate=6.373702550828547E-4]:2.869477447276E-1,2[&rate=6.373702550828547E-4]:7.427158490121E-1)[&rate=6.373702550828547E-4]:1.466939180222E0)[&rate=6.373702550828547E-4]:2.035049680001E-1,(16[&rate=6.373702550828547E-4]:2.523094213879E0,40[&rate=6.373702550828547E-4]:4.376012877618E-1)[&rate=6.373702550828547E-4]:1.883290664275E-2)[&rate=6.373702550828547E-4]:5.246570612178E-2,39[&rate=6.373702550828547E-4]:5.088999005263E-1)[&rate=6.373702550828547E-4]:4.415872052292E-2)[&rate=6.373702550828547E-4]:1.00909819299E-1)[&rate=6.373702550828547E-4]:1.598262675012E-1)[&rate=6.373702550828547E-4]:2.104535121174E-1)[&rate=6.373702550828547E-4]:3.484665488045E-2)[&rate=6.373702550828547E-4]:4.397518093041E-1)[&rate=6.373702550828547E-4]:5.673292077695E-2)[&rate=6.373702550828547E-4]:8.992875276799E-3)[&rate=6.373702550828547E-4]:2.363256539645E-2,33[&rate=6.373702550828547E-4]:3.808153336265E-2);
tree STATE_53460000 [&joint=-20968.666664599663,lnP=-20968.666664599663] = [&R] (((32[&rate=6.469411041269952E-4]:8.606382590783E-3,(((35[&rate=6.469411041269952E-4]:5.337569047699E-2,((127[&rate=6.469411041269952E-4]:2.251053740897E0,121[&rate=6.469411041269952E-4]:1.809957850486E0)[&rate=6.469411041269952E-4]:3.180689306478E-1,36[&rate=6.469411041269952E-4]:4.857472633942E-2)[&rate=6.469411041269952E-4]:5.137630660332E-2)[&rate=6.469411041269952E-4]:1.587368643482E-1,((128[&rate=6.469411041269952E-4]:1.305363950424E0,(((((130[&rate=6.469411041269952E-4]:1.06889141265E-1,129[&rate=6.469411041269952E-4]:1.06889141265E-1)[&rate=6.469411041269952E-4]:6.425293054894E-3,132[&rate=6.469411041269952E-4]:1.160541603472E-1)[&rate=6.469411041269952E-4]:1.286958966391E-1,131[&rate=6.469411041269952E-4]:2.447500569863E-1)[&rate=6.469411041269952E-4]:3.616821508773E-1,(118[&rate=6.469411041269952E-4]:5.130233560456E-1,69[&rate=6.469411041269952E-4]:5.239822601552E-1)[&rate=6.469411041269952E-4]:2.276554271606E-1)[&rate=6.469411041269952E-4]:6.473139352636E-1,(((64[&rate=6.469411041269952E-4]:2.600538771698E-1,(62[&rate=6.469411041269952E-4]:2.665802052129E-1,60[&rate=6.469411041269952E-4]:7.479938329515E-2)[&rate=6.469411041269952E-4]:3.456956236794E-2)[&rate=6.469411041269952E-4]:9.030275840115E-2,65[&rate=6.469411041269952E-4]:1.996717040642E-1)[&rate=6.469411041269952E-4]:2.982863337917E-1,(61[&rate=6.469411041269952E-4]:1.515508977717E-1,63[&rate=6.469411041269952E-4]:1.104550073607E-1)[&rate=6.469411041269952E-4]:5.38187962002E-1)[&rate=6.469411041269952E-4]:6.982538586961E-1)[&rate=6.469411041269952E-4]:5.709725935117E-2)[&rate=6.469411041269952E-4]:2.297189673908E-1,(45[&rate=6.469411041269952E-4]:6.99561579868E-1,((((48[&rate=6.469411041269952E-4]:4.327085158084E-1,(41[&rate=6.469411041269952E-4]:1.765828619397E-1,42[&rate=6.469411041269952E-4]:1.820473428139E-1)[&rate=6.469411041269952E-4]:2.124098068742E-1)[&rate=6.469411041269952E-4]:6.212758101275E-2,(43[&rate=6.469411041269952E-4]:4.207341885641E-1,46[&rate=6.469411041269952E-4]:4.207341885641E-1)[&rate=6.469411041269952E-4]:8.503087000558E-2)[&rate=6.469411041269952E-4]:1.129536795474E-1,((47[&rate=6.469411041269952E-4]:4.757225815129E-1,44[&rate=6.469411041269952E-4]:4.702581006386E-1)[&rate=6.469411041269952E-4]:4.117093050847E-2,51[&rate=6.469411041269952E-4]:4.895711076499E-1)[&rate=6.469411041269952E-4]:1.018252260957E-1)[&rate=6.469411041269952E-4]:4.923997970265E-4,(49[&rate=6.469411041269952E-4]:4.194246970266E-1,50[&rate=6.469411041269952E-4]:4.194246970266E-1)[&rate=6.469411041269952E-4]:1.669995556417E-1)[&rate=6.469411041269952E-4]:8.854716326539E-2)[&rate=6.469411041269952E-4]:6.212512565513E-2)[&rate=6.469411041269952E-4]:2.057967602984E-1)[&rate=6.469411041269952E-4]:4.474585022322E-1,(38[&rate=6.469411041269952E-4]:7.336672600837E-1,((((39[&rate=6.469411041269952E-4]:4.483370970062E-1,(((95[&rate=6.469411041269952E-4]:3.158784804268E-1,(100[&rate=6.469411041269952E-4]:8.305481884427E-2,94[&rate=6.469411041269952E-4]:8.305481884427E-2)[&rate=6.469411041269952E-4]:1.481242080305E-1)[&rate=6.469411041269952E-4]:1.056755727754E-1,(99[&rate=6.469411041269952E-4]:3.718419707053E-1,96[&rate=6.469411041269952E-4]:3.363228450224E-1)[&rate=6.469411041269952E-4]:6.06410442455E-2)[&rate=6.469411041269952E-4]:8.77806974174E-2,98[&rate=6.469411041269952E-4]:4.984057888709E-1)[&rate=6.469411041269952E-4]:7.834660868156E-2)[&rate=6.469411041269952E-4]:1.12686416918E-1,((16[&rate=6.469411041269952E-4]:2.447452575472E0,97[&rate=6.469411041269952E-4]:2.909213979885E-1)[&rate=6.469411041269952E-4]:1.702289835206E-1,(147[&rate=6.469411041269952E-4]:4.828532507692E-1,((101[&rate=6.469411041269952E-4]:8.566441482542E-1,((((89[&rate=6.469411041269952E-4]:2.757671943433E-1,88[&rate=6.469411041269952E-4]:2.620685642062E-1)[&rate=6.469411041269952E-4]:6.309461300746E-2,(((((90[&rate=6.469411041269952E-4]:2.138722368625E-2,91[&rate=6.469411041269952E-4]:2.138722368625E-2)[&rate=6.469411041269952E-4]:5.212426472224E-2,92[&rate=6.469411041269952E-4]:7.35114884085E-2)[&rate=6.469411041269952E-4]:4.373843522934E-2,87[&rate=6.469411041269952E-4]:1.035512935008E-1)[&rate=6.469411041269952E-4]:9.861638775048E-3,(93[&rate=6.469411041269952E-4]:1.859996038682E-2,84[&rate=6.469411041269952E-4]:4.90133024981E-3)[&rate=6.469411041269952E-4]:1.085116020261E-1)[&rate=6.469411041269952E-4]:1.661936305712E-1,(86[&rate=6.469411041269952E-4]:8.085646888893E-2,(83[&rate=6.469411041269952E-4]:4.89338421399E-2,85[&rate=6.469411041269952E-4]:4.89338421399E-2)[&rate=6.469411041269952E-4]:3.192262674902E-2)[&rate=6.469411041269952E-4]:1.987500939582E-1)[&rate=6.469411041269952E-4]:4.555661436661E-2)[&rate=6.469411041269952E-4]:1.211272439856E0,(((6[&rate=6.469411041269952E-4]:3.907395463762E-1,18[&rate=6.469411041269952E-4]:4.537532450063E-1)[&rate=6.469411041269952E-4]:5.206177686595E-2,(10[&rate=6.469411041269952E-4]:2.444352959627E-1,15[&rate=6.469411041269952E-4]:2.827914603462E-1)[&rate=6.469411041269952E-4]:2.148043834438E-1)[&rate=6.469411041269952E-4]:3.859060294629E-1,3[&rate=6.469411041269952E-4]:7.766525581845E-1)[&rate=6.469411041269952E-4]:2.200570314876E-1)[&rate=6.469411041269952E-4]:3.482167208802E-1,(((24[&rate=6.469411041269952E-4]:9.673199677238E-1,((21[&rate=6.469411041269952E-4]:6.714428652217E-1,28[&rate=6.469411041269952E-4]:6.961003994681E-1)[&rate=6.469411041269952E-4]:1.555385799479E-1,1[&rate=6.469411041269952E-4]:6.533760955305E-2)[&rate=6.469411041269952E-4]:1.211604403626E-1)[&rate=6.469411041269952E-4]:4.104171794336E-1,((((20[&rate=6.469411041269952E-4]:5.305465233233E-1,25[&rate=6.469411041269952E-4]:5.49724605515E-1)[&rate=6.469411041269952E-4]:1.153468080025E-1,23[&rate=6.469411041269952E-4]:6.541125094078E-1)[&rate=6.469411041269952E-4]:2.460103974916E-1,(140[&rate=6.469411041269952E-4]:6.539961772427E-1,11[&rate=6.469411041269952E-4]:6.731742594344E-1)[&rate=6.469411041269952E-4]:1.420171406157E-1)[&rate=6.469411041269952E-4]:3.733375888305E-1,102[&rate=6.469411041269952E-4]:1.227755642231E-1)[&rate=6.469411041269952E-4]:9.331774731788E-2)[&rate=6.469411041269952E-4]:1.012467929744E-1,((142[&rate=6.469411041269952E-4]:1.935077111766E-1,(144[&rate=6.469411041269952E-4]:5.869828577012E-2,(145[&rate=6.469411041269952E-4]:2.129435176811E-2,141[&rate=6.469411041269952E-4]:1.855462574052E-2)[&rate=6.469411041269952E-4]:4.288338605695E-2)[&rate=6.469411041269952E-4]:1.293299733515E-1)[&rate=6.469411041269952E-4]:1.366828447945E0,((((116[&rate=6.469411041269952E-4]:4.492666489052E-1,(139[&rate=6.469411041269952E-4]:4.37355570155E-1,(106[&rate=6.469411041269952E-4]:1.385785636952E-1,111[&rate=6.469411041269952E-4]:1.550169198595E-1)[&rate=6.469411041269952E-4]:1.069961845421E-1)[&rate=6.469411041269952E-4]:2.639658732708E-1)[&rate=6.469411041269952E-4]:4.921089171295E-2,(148[&rate=6.469411041269952E-4]:2.640931400456E-1,143[&rate=6.469411041269952E-4]:2.613534140182E-1)[&rate=6.469411041269952E-4]:2.727405649563E-1)[&rate=6.469411041269952E-4]:3.099650663798E-1,(115[&rate=6.469411041269952E-4]:6.040209554249E-1,(((108[&rate=6.469411041269952E-4]:3.10045374616E-1,(114[&rate=6.469411041269952E-4]:1.001173655894E-1,104[&rate=6.469411041269952E-4]:1.603913381922E-1)[&rate=6.469411041269952E-4]:1.523937624512E-1)[&rate=6.469411041269952E-4]:1.606291035256E-1,(109[&rate=6.469411041269952E-4]:3.968139248381E-1,107[&rate=6.469411041269952E-4]:3.776358426464E-1)[&rate=6.469411041269952E-4]:9.577836152254E-2)[&rate=6.469411041269952E-4]:1.851235861486E-1,(13[&rate=6.469411041269952E-4]:3.992414023687E-1,19[&rate=6.469411041269952E-4]:4.375975667523E-1)[&rate=6.469411041269952E-4]:2.81214196168E-1)[&rate=6.469411041269952E-4]:5.757137710143E-3)[&rate=6.469411041269952E-4]:2.044216515731E-1)[&rate=6.469411041269952E-4]:2.404435166532E-1,((((4[&rate=6.469411041269952E-4]:1.239109852471E-1,30[&rate=6.469411041269952E-4]:2.965137249731E-1)[&rate=6.469411041269952E-4]:3.239060602222E-1,((112[&rate=6.469411041269952E-4]:4.133988850768E-1,117[&rate=6.469411041269952E-4]:4.161386111044E-1)[&rate=6.469411041269952E-4]:2.986383203498E-2,9[&rate=6.469411041269952E-4]:4.350435390297E-1)[&rate=6.469411041269952E-4]:6.208857493272E-2)[&rate=6.469411041269952E-4]:2.749546162318E-2,((113[&rate=6.469411041269952E-4]:3.570633797429E-1,110[&rate=6.469411041269952E-4]:3.515839276882E-1)[&rate=6.469411041269952E-4]:1.226620372392E-1,105[&rate=6.469411041269952E-4]:4.523281567083E-1)[&rate=6.469411041269952E-4]:5.312133668555E-2)[&rate=6.469411041269952E-4]:6.133661155808E-3,(17[&rate=6.469411041269952E-4]:3.586510960443E-1,14[&rate=6.469411041269952E-4]:3.202949316606E-1)[&rate=6.469411041269952E-4]:2.186854831629E-1)[&rate=6.469411041269952E-4]:5.920974896496E-1)[&rate=6.469411041269952E-4]:2.566555149218E-1)[&rate=6.469411041269952E-4]:3.579287860103E-3)[&rate=6.469411041269952E-4]:3.032593206423E-2)[&rate=6.469411041269952E-4]:5.144575637295E-1)[&rate=6.469411041269952E-4]:5.035550276244E-1,(((26[&rate=6.469411041269952E-4]:4.966544517973E-1,(7[&rate=6.469411041269952E-4]:1.633946043049E-1,8[&rate=6.469411041269952E-4]:1.633946043049E-1)[&rate=6.469411041269952E-4]:2.264105324238E-1)[&rate=6.469411041269952E-4]:2.411834651109E-1,(31[&rate=6.469411041269952E-4]:7.801149861434E-1,(22[&rate=6.469411041269952E-4]:2.30978753893E-1,27[&rate=6.469411041269952E-4]:2.474171100574E-1)[&rate=6.469411041269952E-4]:4.943417117023E-1)[&rate=6.469411041269952E-4]:1.558547203158E-3)[&rate=6.469411041269952E-4]:2.417854185784E-1,2[&rate=6.469411041269952E-4]:7.960616916508E-1)[&rate=6.469411041269952E-4]:1.547699128063E0)[&rate=6.469411041269952E-4]:3.844118470395E-2)[&rate=6.469411041269952E-4]:1.067124312864E-1)[&rate=6.469411041269952E-4]:2.88348810489E-2)[&rate=6.469411041269952E-4]:4.53985271171E-3,40[&rate=6.469411041269952E-4]:5.655633666358E-1)[&rate=6.469411041269952E-4]:5.352577917382E-2,146[&rate=6.469411041269952E-4]:7.393077250446E-1)[&rate=6.469411041269952E-4]:1.82884125203E-1)[&rate=6.469411041269952E-4]:5.282692434892E-1)[&rate=6.469411041269952E-4]:2.339668323826E-1)[&rate=6.469411041269952E-4]:2.330638265432E-2,33[&rate=6.469411041269952E-4]:3.739221729982E-2)[&rate=6.469411041269952E-4]:2.109289570188E-3,(34[&rate=6.469411041269952E-4]:1.356783409504E-2,((((122[&rate=6.469411041269952E-4]:4.800233919391E-1,(123[&rate=6.469411041269952E-4]:1.905540826156E-1,124[&rate=6.469411041269952E-4]:1.878218421784E-1)[&rate=6.469411041269952E-4]:2.894693093235E-1)[&rate=6.469411041269952E-4]:2.825718565769E-1,67[&rate=6.469411041269952E-4]:2.613226981753E-1)[&rate=6.469411041269952E-4]:1.387853045556E-1,((126[&rate=6.469411041269952E-4]:9.612365262686E-1,(((138[&rate=6.469411041269952E-4]:2.566980915042E-1,136[&rate=6.469411041269952E-4]:1.25191242189E-1)[&rate=6.469411041269952E-4]:7.941471171266E-1,135[&rate=6.469411041269952E-4]:8.508452086308E-1)[&rate=6.469411041269952E-4]:2.60656158847E-1,(119[&rate=6.469411041269952E-4]:1.108412024253E0,120[&rate=6.469411041269952E-4]:1.012521613294E0)[&rate=6.469411041269952E-4]:3.510345487042E-1)[&rate=6.469411041269952E-4]:2.874924759551E-1)[&rate=6.469411041269952E-4]:3.840556228992E-1,66[&rate=6.469411041269952E-4]:9.811795948282E-2)[&rate=6.469411041269952E-4]:3.019900432481E-1)[&rate=6.469411041269952E-4]:4.612954208758E-1,(((53[&rate=6.469411041269952E-4]:6.90634758396E-1,(((133[&rate=6.469411041269952E-4]:7.345671898605E-1,(134[&rate=6.469411041269952E-4]:3.067101300052E-1,137[&rate=6.469411041269952E-4]:3.779430067174E-1)[&rate=6.469411041269952E-4]:3.977200735541E-1)[&rate=6.469411041269952E-4]:6.670525833581E-1,(((29[&rate=6.469411041269952E-4]:7.058386271458E-1,(5[&rate=6.469411041269952E-4]:3.112896009811E-1,12[&rate=6.469411041269952E-4]:3.496457653646E-1)[&rate=6.469411041269952E-4]:2.493435467127E-1)[&rate=6.469411041269952E-4]:1.162186764762E-1,103[&rate=6.469411041269952E-4]:5.891805912932E-1)[&rate=6.469411041269952E-4]:1.618976581067E0,52[&rate=6.469411041269952E-4]:5.438634377993E-1)[&rate=6.469411041269952E-4]:8.38735597625E-2)[&rate=6.469411041269952E-4]:4.775246204407E-2,((75[&rate=6.469411041269952E-4]:3.711991158146E-1,((76[&rate=6.469411041269952E-4]:3.495797830374E-1,74[&rate=6.469411041269952E-4]:3.495797830374E-1)[&rate=6.469411041269952E-4]:1.247884882207E-2,70[&rate=6.469411041269952E-4]:3.23702467476E-1)[&rate=6.469411041269952E-4]:9.14048395514E-3)[&rate=6.469411041269952E-4]:5.448188661744E-1,(77[&rate=6.469411041269952E-4]:7.460984220848E-1,((73[&rate=6.469411041269952E-4]:3.32583802431E-1,(80[&rate=6.469411041269952E-4]:8.252537144847E-2,81[&rate=6.469411041269952E-4]:8.252537144847E-2)[&rate=6.469411041269952E-4]:2.007433624894E-1)[&rate=6.469411041269952E-4]:4.096080822983E-1,((79[&rate=6.469411041269952E-4]:3.458817239303E-1,71[&rate=6.469411041269952E-4]:3.184844636562E-1)[&rate=6.469411041269952E-4]:1.566482126635E-2,(82[&rate=6.469411041269952E-4]:3.602816017597E-1,(72[&rate=6.469411041269952E-4]:8.570800009207E-2,78[&rate=6.469411041269952E-4]:1.076258083114E-1)[&rate=6.469411041269952E-4]:2.444366153662E-1)[&rate=6.469411041269952E-4]:9.484121519009E-3)[&rate=6.469411041269952E-4]:3.395494491219E-1)[&rate=6.469411041269952E-4]:9.385989410249E-3)[&rate=6.469411041269952E-4]:1.644401078495E-1)[&rate=6.469411041269952E-4]:4.977378149175E-1)[&rate=6.469411041269952E-4]:2.334202010158E-2)[&rate=6.469411041269952E-4]:1.962012626595E-1,125[&rate=6.469411041269952E-4]:6.764535073943E-1)[&rate=6.469411041269952E-4]:3.002437092052E-1,(((((37[&rate=6.469411041269952E-4]:2.585753380044E-1,54[&rate=6.469411041269952E-4]:1.82072605764E-1)[&rate=6.469411041269952E-4]:8.658479437713E-2,(57[&rate=6.469411041269952E-4]:1.943692781682E-1,58[&rate=6.469411041269952E-4]:2.107627207911E-1)[&rate=6.469411041269952E-4]:1.152717285303E-1)[&rate=6.469411041269952E-4]:1.416368145467E-2,(55[&rate=6.469411041269952E-4]:2.706623921112E-1,56[&rate=6.469411041269952E-4]:2.706623921112E-1)[&rate=6.469411041269952E-4]:4.221333429318E-2)[&rate=6.469411041269952E-4]:3.404707067567E-2,59[&rate=6.469411041269952E-4]:3.551195183917E-1)[&rate=6.469411041269952E-4]:9.702889719784E-2,68[&rate=6.469411041269952E-4]:4.029680877206E-1)[&rate=6.469411041269952E-4]:4.070624622122E-1)[&rate=6.469411041269952E-4]:5.990935114462E-1)[&rate=6.469411041269952E-4]:1.517810911842E-2)[&rate=6.469411041269952E-4]:4.237202893934E-2);
tree STATE_53550000 [&joint=-20999.691380669374,lnP=-20999.691380669374] = [&R] ((((((((36[&rate=5.685056784315895E-4]:2.066792443973E-2,127[&rate=5.685056784315895E-4]:2.541215869645E0)[&rate=5.685056784315895E-4]:3.300341943611E-1,(121[&rate=5.685056784315895E-4]:2.222141536872E0,35[&rate=5.685056784315895E-4]:9.611413961137E-2)[&rate=5.685056784315895E-4]:2.080126367237E-1)[&rate=5.685056784315895E-4]:1.09801184134E-1,(((132[&rate=5.685056784315895E-4]:5.941021919012E-1,((130[&rate=5.685056784315895E-4]:3.592320601189E-1,131[&rate=5.685056784315895E-4]:3.619717861463E-1)[&rate=5.685056784315895E-4]:2.018764402604E-1,129[&rate=5.685056784315895E-4]:5.611085003794E-1)[&rate=5.685056784315895E-4]:3.025396549449E-2)[&rate=5.685056784315895E-4]:5.654921835163E-1,(118[&rate=5.685056784315895E-4]:4.581455444914E-1,69[&rate=5.685056784315895E-4]:4.691044486011E-1)[&rate=5.685056784315895E-4]:8.356954062686E-1)[&rate=5.685056784315895E-4]:7.440446506072E-1,((128[&rate=5.685056784315895E-4]:1.371279909149E0,((60[&rate=5.685056784315895E-4]:4.274142958345E-1,(62[&rate=5.685056784315895E-4]:3.682316619726E-1,(65[&rate=5.685056784315895E-4]:1.629728735955E-1,64[&rate=5.685056784315895E-4]:3.136578051022E-1)[&rate=5.685056784315895E-4]:1.347796645937E-2)[&rate=5.685056784315895E-4]:2.509634557797E-1)[&rate=5.685056784315895E-4]:2.163611587523E-1,(61[&rate=5.685056784315895E-4]:5.479368846486E-2,63[&rate=5.685056784315895E-4]:1.369779805382E-2)[&rate=5.685056784315895E-4]:7.807625880397E-1)[&rate=5.685056784315895E-4]:6.754496600419E-1)[&rate=5.685056784315895E-4]:5.15893710018E-1,(45[&rate=5.685056784315895E-4]:8.944697368877E-1,((49[&rate=5.685056784315895E-4]:4.998156142983E-1,50[&rate=5.685056784315895E-4]:4.998156142983E-1)[&rate=5.685056784315895E-4]:3.474971549861E-1,(((43[&rate=5.685056784315895E-4]:6.757591736E-1,46[&rate=5.685056784315895E-4]:6.757591736E-1)[&rate=5.685056784315895E-4]:2.943236919201E-2,(41[&rate=5.685056784315895E-4]:2.346138187702E-1,(42[&rate=5.685056784315895E-4]:2.150686183339E-1,48[&rate=5.685056784315895E-4]:2.533199844541E-1)[&rate=5.685056784315895E-4]:2.50096813106E-2)[&rate=5.685056784315895E-4]:4.159329152788E-1)[&rate=5.685056784315895E-4]:8.873443449878E-2,(51[&rate=5.685056784315895E-4]:4.239661525092E-1,(47[&rate=5.685056784315895E-4]:3.422777903553E-1,44[&rate=5.685056784315895E-4]:3.36813309481E-1)[&rate=5.685056784315895E-4]:1.090107665254E-1)[&rate=5.685056784315895E-4]:3.426374204101E-1)[&rate=5.685056784315895E-4]:8.617367723932E-2)[&rate=5.685056784315895E-4]:2.256680366897E-2)[&rate=5.685056784315895E-4]:2.193076699881E-1)[&rate=5.685056784315895E-4]:1.098595480286E-2)[&rate=5.685056784315895E-4]:4.453550978673E-2)[&rate=5.685056784315895E-4]:1.185124190188E-1,(38[&rate=5.685056784315895E-4]:8.562589131684E-1,(((16[&rate=5.685056784315895E-4]:2.741180467492E0,(39[&rate=5.685056784315895E-4]:4.849844982463E-1,(147[&rate=5.685056784315895E-4]:4.597953380994E-1,(146[&rate=5.685056784315895E-4]:4.971290478335E-1,((((22[&rate=5.685056784315895E-4]:2.59868909522E-1,27[&rate=5.685056784315895E-4]:2.763072656864E-1)[&rate=5.685056784315895E-4]:3.556088176172E-1,(31[&rate=5.685056784315895E-4]:6.544475354468E-1,((7[&rate=5.685056784315895E-4]:1.507376037212E-1,8[&rate=5.685056784315895E-4]:1.507376037212E-1)[&rate=5.685056784315895E-4]:2.512428859178E-1,26[&rate=5.685056784315895E-4]:5.088298047076E-1)[&rate=5.685056784315895E-4]:1.017821143008E-1)[&rate=5.685056784315895E-4]:1.582471224041E-2)[&rate=5.685056784315895E-4]:1.600899262588E-1,2[&rate=5.685056784315895E-4]:6.029649136719E-1)[&rate=5.685056784315895E-4]:1.481135425328E0,(101[&rate=5.685056784315895E-4]:6.585051863967E-1,(((((((86[&rate=5.685056784315895E-4]:1.47563948687E-1,83[&rate=5.685056784315895E-4]:1.47563948687E-1)[&rate=5.685056784315895E-4]:4.346118357657E-2,((93[&rate=5.685056784315895E-4]:2.892185588467E-2,85[&rate=5.685056784315895E-4]:1.522322574765E-2)[&rate=5.685056784315895E-4]:6.019706407665E-2,84[&rate=5.685056784315895E-4]:7.54202898243E-2)[&rate=5.685056784315895E-4]:1.156048424393E-1)[&rate=5.685056784315895E-4]:4.19659185315E-2,(((90[&rate=5.685056784315895E-4]:2.615936669024E-3,91[&rate=5.685056784315895E-4]:2.615936669024E-3)[&rate=5.685056784315895E-4]:8.446864836267E-2,92[&rate=5.685056784315895E-4]:8.708458503169E-2)[&rate=5.685056784315895E-4]:1.532727918229E-1,87[&rate=5.685056784315895E-4]:2.266587467176E-1)[&rate=5.685056784315895E-4]:6.332304077497E-3)[&rate=5.685056784315895E-4]:5.768658878519E-2,(89[&rate=5.685056784315895E-4]:2.507906907788E-2,88[&rate=5.685056784315895E-4]:1.138043894087E-2)[&rate=5.685056784315895E-4]:2.792972006394E-1)[&rate=5.685056784315895E-4]:9.564822192102E-1,3[&rate=5.685056784315895E-4]:7.074338313933E-1)[&rate=5.685056784315895E-4]:8.373216829202E-2,((10[&rate=5.685056784315895E-4]:4.611819074649E-1,15[&rate=5.685056784315895E-4]:4.995380718484E-1)[&rate=5.685056784315895E-4]:1.903629151812E-1,(6[&rate=5.685056784315895E-4]:6.095165505095E-1,18[&rate=5.685056784315895E-4]:6.725302491396E-1)[&rate=5.685056784315895E-4]:2.558991597231E-2)[&rate=5.685056784315895E-4]:2.08114327724E-1)[&rate=5.685056784315895E-4]:6.549636006183E-1,(((142[&rate=5.685056784315895E-4]:6.615072253074E-1,(144[&rate=5.685056784315895E-4]:4.694896280142E-1,(141[&rate=5.685056784315895E-4]:2.435657522472E-1,145[&rate=5.685056784315895E-4]:2.463054782748E-1)[&rate=5.685056784315895E-4]:2.286636017944E-1)[&rate=5.685056784315895E-4]:1.865381452382E-1)[&rate=5.685056784315895E-4]:9.429628089634E-1,(102[&rate=5.685056784315895E-4]:2.94619013118E-1,((((21[&rate=5.685056784315895E-4]:7.016618019623E-1,28[&rate=5.685056784315895E-4]:7.263193362087E-1)[&rate=5.685056784315895E-4]:6.555979807175E-2,24[&rate=5.685056784315895E-4]:7.863996822258E-1)[&rate=5.685056784315895E-4]:2.471736901807E-2,1[&rate=5.685056784315895E-4]:3.029513343561E-2)[&rate=5.685056784315895E-4]:4.21184280524E-1,(((20[&rate=5.685056784315895E-4]:3.341764888266E-1,25[&rate=5.685056784315895E-4]:3.533545710183E-1)[&rate=5.685056784315895E-4]:3.853048623351E-1,23[&rate=5.685056784315895E-4]:7.277005292438E-1)[&rate=5.685056784315895E-4]:1.421001032821E-1,(140[&rate=5.685056784315895E-4]:4.612444451715E-1,11[&rate=5.685056784315895E-4]:4.804225273632E-1)[&rate=5.685056784315895E-4]:3.044465983134E-1)[&rate=5.685056784315895E-4]:3.515417951323E-1)[&rate=5.685056784315895E-4]:2.239615169666E-1)[&rate=5.685056784315895E-4]:6.327567868704E-2)[&rate=5.685056784315895E-4]:2.971507891462E-2,(((((106[&rate=5.685056784315895E-4]:4.484475361407E-1,(111[&rate=5.685056784315895E-4]:2.516747108052E-1,139[&rate=5.685056784315895E-4]:4.270171765585E-1)[&rate=5.685056784315895E-4]:2.132111814999E-1)[&rate=5.685056784315895E-4]:2.016033813865E-2,116[&rate=5.685056784315895E-4]:4.083339016766E-1)[&rate=5.685056784315895E-4]:6.220249019885E-2,(148[&rate=5.685056784315895E-4]:1.474396236129E-1,143[&rate=5.685056784315895E-4]:1.446998975855E-1)[&rate=5.685056784315895E-4]:3.614529326463E-1)[&rate=5.685056784315895E-4]:4.24780240125E-1,(((107[&rate=5.685056784315895E-4]:4.416478319669E-1,109[&rate=5.685056784315895E-4]:4.608259141586E-1)[&rate=5.685056784315895E-4]:7.780765570012E-2,((114[&rate=5.685056784315895E-4]:6.605832899152E-3,104[&rate=5.685056784315895E-4]:6.687980550192E-2)[&rate=5.685056784315895E-4]:2.184880663959E-1,108[&rate=5.685056784315895E-4]:2.826281458705E-1)[&rate=5.685056784315895E-4]:2.340876157692E-1)[&rate=5.685056784315895E-4]:3.055480451655E-1,((13[&rate=5.685056784315895E-4]:4.480385077894E-1,19[&rate=5.685056784315895E-4]:4.863946721731E-1)[&rate=5.685056784315895E-4]:3.111142906133E-1,115[&rate=5.685056784315895E-4]:6.769610175808E-1)[&rate=5.685056784315895E-4]:8.776854264894E-2)[&rate=5.685056784315895E-4]:1.305870717707E-1)[&rate=5.685056784315895E-4]:6.062331359647E-2,((105[&rate=5.685056784315895E-4]:6.140600352431E-1,(110[&rate=5.685056784315895E-4]:6.261519206059E-1,117[&rate=5.685056784315895E-4]:6.343710986882E-1)[&rate=5.685056784315895E-4]:9.825922856347E-3)[&rate=5.685056784315895E-4]:1.453593837057E-1,((4[&rate=5.685056784315895E-4]:1.568845748699E-1,30[&rate=5.685056784315895E-4]:3.294873145959E-1)[&rate=5.685056784315895E-4]:5.012670565167E-1,(9[&rate=5.685056784315895E-4]:6.451465688691E-1,(112[&rate=5.685056784315895E-4]:6.233658913937E-1,(113[&rate=5.685056784315895E-4]:5.620558266945E-1,(17[&rate=5.685056784315895E-4]:2.487511976688E-1,14[&rate=5.685056784315895E-4]:2.103950332851E-1)[&rate=5.685056784315895E-4]:3.516607934094E-1)[&rate=5.685056784315895E-4]:6.131006469924E-2)[&rate=5.685056784315895E-4]:2.999985555751E-2)[&rate=5.685056784315895E-4]:6.23201310106E-2)[&rate=5.685056784315895E-4]:7.113080126083E-2)[&rate=5.685056784315895E-4]:2.513150471961E-1)[&rate=5.685056784315895E-4]:4.234506470405E-1)[&rate=5.685056784315895E-4]:6.125955561127E-2)[&rate=5.685056784315895E-4]:2.151153121207E-1)[&rate=5.685056784315895E-4]:4.42033508768E-1)[&rate=5.685056784315895E-4]:2.495359324276E-1)[&rate=5.685056784315895E-4]:2.550782032051E-2)[&rate=5.685056784315895E-4]:8.256620932725E-2)[&rate=5.685056784315895E-4]:1.707030431286E-1)[&rate=5.685056784315895E-4]:1.159615823899E-1,(40[&rate=5.685056784315895E-4]:6.356864796907E-1,94[&rate=5.685056784315895E-4]:6.903312884337E-1)[&rate=5.685056784315895E-4]:1.359626440741E-1)[&rate=5.685056784315895E-4]:4.207070128804E-2,((100[&rate=5.685056784315895E-4]:5.169188551306E-1,95[&rate=5.685056784315895E-4]:6.016183086827E-1)[&rate=5.685056784315895E-4]:7.336010473642E-2,((97[&rate=5.685056784315895E-4]:3.723587843098E-1,98[&rate=5.685056784315895E-4]:5.718123362223E-1)[&rate=5.685056784315895E-4]:6.904718731983E-2,(99[&rate=5.685056784315895E-4]:3.900854799596E-1,96[&rate=5.685056784315895E-4]:3.545663542767E-1)[&rate=5.685056784315895E-4]:2.726319670797E-1)[&rate=5.685056784315895E-4]:2.318992812826E-2)[&rate=5.685056784315895E-4]:2.780856739288E-1)[&rate=5.685056784315895E-4]:1.108450990446E-1)[&rate=5.685056784315895E-4]:2.785469128349E-1)[&rate=5.685056784315895E-4]:1.68225351298E-1,((((52[&rate=5.685056784315895E-4]:6.467755646627E-1,((29[&rate=5.685056784315895E-4]:6.086006070566E-1,(5[&rate=5.685056784315895E-4]:2.565316276633E-1,12[&rate=5.685056784315895E-4]:2.948877920467E-1)[&rate=5.685056784315895E-4]:2.068634999413E-1)[&rate=5.685056784315895E-4]:1.517046179064E-1,103[&rate=5.685056784315895E-4]:5.274285126342E-1)[&rate=5.685056784315895E-4]:1.783640786589E0)[&rate=5.685056784315895E-4]:1.026999517138E-1,((((75[&rate=5.685056784315895E-4]:7.517099974765E-1,(70[&rate=5.685056784315895E-4]:5.798555785555E-1,(74[&rate=5.685056784315895E-4]:4.912274935774E-1,76[&rate=5.685056784315895E-4]:4.912274935774E-1)[&rate=5.685056784315895E-4]:1.269842493615E-1)[&rate=5.685056784315895E-4]:1.334982545376E-1)[&rate=5.685056784315895E-4]:4.093867394462E-2,((73[&rate=5.685056784315895E-4]:4.994879436425E-1,(80[&rate=5.685056784315895E-4]:8.362159182495E-2,81[&rate=5.685056784315895E-4]:8.362159182495E-2)[&rate=5.685056784315895E-4]:3.665512833245E-1)[&rate=5.685056784315895E-4]:7.256221144462E-2,((((78[&rate=5.685056784315895E-4]:2.232053653561E-2,72[&rate=5.685056784315895E-4]:4.027283162937E-4)[&rate=5.685056784315895E-4]:3.202107794443E-1,(71[&rate=5.685056784315895E-4]:1.836199786209E-1,79[&rate=5.685056784315895E-4]:2.110172388949E-1)[&rate=5.685056784315895E-4]:1.315140770849E-1)[&rate=5.685056784315895E-4]:2.419762644353E-2,82[&rate=5.685056784315895E-4]:3.749481205055E-1)[&rate=5.685056784315895E-4]:1.410008932202E-1,77[&rate=5.685056784315895E-4]:5.433462739997E-1)[&rate=5.685056784315895E-4]:2.322442903276E-2)[&rate=5.685056784315895E-4]:2.20598516334E-1)[&rate=5.685056784315895E-4]:6.049809603588E-1,((133[&rate=5.685056784315895E-4]:6.127739997245E-1,137[&rate=5.685056784315895E-4]:6.538698901356E-1)[&rate=5.685056784315895E-4]:4.563337296072E-2,134[&rate=5.685056784315895E-4]:6.282703863841E-1)[&rate=5.685056784315895E-4]:7.748386974508E-1)[&rate=5.685056784315895E-4]:4.008385703839E-2,53[&rate=5.685056784315895E-4]:6.912504302062E-1)[&rate=5.685056784315895E-4]:5.002836485899E-2)[&rate=5.685056784315895E-4]:3.918155358365E-1,125[&rate=5.685056784315895E-4]:9.227118172405E-1)[&rate=5.685056784315895E-4]:3.951057833849E-1,((57[&rate=5.685056784315895E-4]:4.028456118668E-1,((55[&rate=5.685056784315895E-4]:2.280986386278E-1,56[&rate=5.685056784315895E-4]:2.280986386278E-1)[&rate=5.685056784315895E-4]:1.149722185939E-1,(((54[&rate=5.685056784315895E-4]:3.996889588321E-2,59[&rate=5.685056784315895E-4]:7.822026200343E-2)[&rate=5.685056784315895E-4]:5.084214106737E-2,37[&rate=5.685056784315895E-4]:1.67313769191E-1)[&rate=5.685056784315895E-4]:1.143646525631E-1,58[&rate=5.685056784315895E-4]:2.62552738694E-1)[&rate=5.685056784315895E-4]:1.078405228995E-1)[&rate=5.685056784315895E-4]:4.884579289631E-2)[&rate=5.685056784315895E-4]:5.885548792879E-1,68[&rate=5.685056784315895E-4]:9.394879228486E-1)[&rate=5.685056784315895E-4]:2.1166301111E-1)[&rate=5.685056784315895E-4]:9.723543459946E-2)[&rate=5.685056784315895E-4]:1.683239154116E-1,((67[&rate=5.685056784315895E-4]:1.93799149679E-1,(123[&rate=5.685056784315895E-4]:3.75593132059E-1,(122[&rate=5.685056784315895E-4]:3.127901525216E-1,124[&rate=5.685056784315895E-4]:3.100579120845E-1)[&rate=5.685056784315895E-4]:6.28029795374E-2)[&rate=5.685056784315895E-4]:3.194785679607E-1)[&rate=5.685056784315895E-4]:1.744371483269E-1,(126[&rate=5.685056784315895E-4]:1.372516841006E0,((120[&rate=5.685056784315895E-4]:1.560097242476E0,((135[&rate=5.685056784315895E-4]:8.098312616515E-1,(138[&rate=5.685056784315895E-4]:2.612798781302E-1,136[&rate=5.685056784315895E-4]:1.29773028815E-1)[&rate=5.685056784315895E-4]:7.485513835213E-1)[&rate=5.685056784315895E-4]:4.534335460119E-1,119[&rate=5.685056784315895E-4]:1.611210013143E0)[&rate=5.685056784315895E-4]:4.47776402916E-2)[&rate=5.685056784315895E-4]:4.8089139117E-1,66[&rate=5.685056784315895E-4]:1.040023322757E-1)[&rate=5.685056784315895E-4]:2.134031904495E-2)[&rate=5.685056784315895E-4]:2.428936466853E-1)[&rate=5.685056784315895E-4]:5.007533481915E-1)[&rate=5.685056784315895E-4]:2.919162907675E-2,(32[&rate=5.685056784315895E-4]:2.059914895089E-3,34[&rate=5.685056784315895E-4]:2.397772311418E-2)[&rate=5.685056784315895E-4]:1.118985352987E-2)[&rate=5.685056784315895E-4]:1.278563494344E-1,33[&rate=5.685056784315895E-4]:1.465855699141E-1);
tree STATE_53640000 [&joint=-20964.037088931567,lnP=-20964.037088931567] = [&R] ((33[&rate=5.60387074121215E-4]:1.68516562352E-1,32[&rate=5.60387074121215E-4]:1.630371102973E-1)[&rate=5.60387074121215E-4]:2.25806181537E-2,(34[&rate=5.60387074121215E-4]:1.029676265793E-1,(((((((47[&rate=5.60387074121215E-4]:6.123345374161E-1,(49[&rate=5.60387074121215E-4]:4.523211926998E-1,50[&rate=5.60387074121215E-4]:4.523211926998E-1)[&rate=5.60387074121215E-4]:1.272264594706E-1)[&rate=5.60387074121215E-4]:3.473656327167E-2,((44[&rate=5.60387074121215E-4]:5.165314951901E-1,51[&rate=5.60387074121215E-4]:4.946735716928E-1)[&rate=5.60387074121215E-4]:8.711219329566E-2,45[&rate=5.60387074121215E-4]:6.009114480486E-1)[&rate=5.60387074121215E-4]:3.796293132784E-2)[&rate=5.60387074121215E-4]:1.116452047118E-2,(43[&rate=5.60387074121215E-4]:6.393156607764E-1,(46[&rate=5.60387074121215E-4]:6.246445036534E-1,(48[&rate=5.60387074121215E-4]:4.672600183252E-1,(42[&rate=5.60387074121215E-4]:3.337415067265E-1,41[&rate=5.60387074121215E-4]:3.282770258522E-1)[&rate=5.60387074121215E-4]:9.526714547848E-2)[&rate=5.60387074121215E-4]:1.464555235797E-1)[&rate=5.60387074121215E-4]:1.467115712298E-2)[&rate=5.60387074121215E-4]:1.891996038258E-2)[&rate=5.60387074121215E-4]:2.487770430559E-1,(((((132[&rate=5.60387074121215E-4]:1.799908163571E-1,129[&rate=5.60387074121215E-4]:1.772510903298E-1)[&rate=5.60387074121215E-4]:8.871763981581E-3,(131[&rate=5.60387074121215E-4]:7.394612938536E-2,130[&rate=5.60387074121215E-4]:7.1206403358E-2)[&rate=5.60387074121215E-4]:1.149164509534E-1)[&rate=5.60387074121215E-4]:3.634569589307E-1,(69[&rate=5.60387074121215E-4]:5.092488127254E-1,118[&rate=5.60387074121215E-4]:4.982899086157E-1)[&rate=5.60387074121215E-4]:1.882762059962E-1)[&rate=5.60387074121215E-4]:7.093454791363E-1,((65[&rate=5.60387074121215E-4]:1.617521728012E-1,((62[&rate=5.60387074121215E-4]:3.467198773955E-1,64[&rate=5.60387074121215E-4]:3.056239869844E-1)[&rate=5.60387074121215E-4]:1.666686759986E-3,60[&rate=5.60387074121215E-4]:1.566057422377E-1)[&rate=5.60387074121215E-4]:5.146430563499E-3)[&rate=5.60387074121215E-4]:1.825245726625E-1,(61[&rate=5.60387074121215E-4]:5.857709887167E-2,63[&rate=5.60387074121215E-4]:1.748120846063E-2)[&rate=5.60387074121215E-4]:4.774804685098E-1)[&rate=5.60387074121215E-4]:8.598540263667E-1)[&rate=5.60387074121215E-4]:9.117434161492E-2,128[&rate=5.60387074121215E-4]:1.347359907966E0)[&rate=5.60387074121215E-4]:3.24852247229E-1)[&rate=5.60387074121215E-4]:1.044922133225E-2,(((127[&rate=5.60387074121215E-4]:2.168123091109E0,121[&rate=5.60387074121215E-4]:1.727027200699E0)[&rate=5.60387074121215E-4]:3.868309428618E-1,36[&rate=5.60387074121215E-4]:3.440608876589E-2)[&rate=5.60387074121215E-4]:4.22276939066E-2,35[&rate=5.60387074121215E-4]:3.005844020673E-2)[&rate=5.60387074121215E-4]:1.238358130326E-1)[&rate=5.60387074121215E-4]:2.163149282705E-1,(38[&rate=5.60387074121215E-4]:8.672617634583E-1,(((147[&rate=5.60387074121215E-4]:5.50461521854E-1,40[&rate=5.60387074121215E-4]:4.930844726737E-1)[&rate=5.60387074121215E-4]:9.810485536613E-2,((98[&rate=5.60387074121215E-4]:6.548526196826E-1,(96[&rate=5.60387074121215E-4]:4.739211883127E-1,99[&rate=5.60387074121215E-4]:5.094403139956E-1)[&rate=5.60387074121215E-4]:1.672702291843E-1)[&rate=5.60387074121215E-4]:1.839684598113E-2,((100[&rate=5.60387074121215E-4]:9.782230619028E-2,94[&rate=5.60387074121215E-4]:9.782230619028E-2)[&rate=5.60387074121215E-4]:3.691737422626E-1,95[&rate=5.60387074121215E-4]:5.51695502005E-1)[&rate=5.60387074121215E-4]:1.324829254075E-1)[&rate=5.60387074121215E-4]:4.635516292236E-2)[&rate=5.60387074121215E-4]:3.773111592257E-2,(146[&rate=5.60387074121215E-4]:6.830042076771E-1,((101[&rate=5.60387074121215E-4]:1.224278273023E0,(((((87[&rate=5.60387074121215E-4]:1.554145301847E-1,((85[&rate=5.60387074121215E-4]:3.301246717908E-2,83[&rate=5.60387074121215E-4]:3.301246717908E-2)[&rate=5.60387074121215E-4]:1.041320330234E-1,((86[&rate=5.60387074121215E-4]:8.106425348558E-2,84[&rate=5.60387074121215E-4]:8.106425348558E-2)[&rate=5.60387074121215E-4]:1.125161309933E-2,93[&rate=5.60387074121215E-4]:1.060144967219E-1)[&rate=5.60387074121215E-4]:4.482863361756E-2)[&rate=5.60387074121215E-4]:1.827002998226E-2)[&rate=5.60387074121215E-4]:4.168633163862E-3,((90[&rate=5.60387074121215E-4]:1.87892488266E-2,91[&rate=5.60387074121215E-4]:1.87892488266E-2)[&rate=5.60387074121215E-4]:9.62114958263E-3,92[&rate=5.60387074121215E-4]:2.841039840923E-2)[&rate=5.60387074121215E-4]:1.448713950764E-1)[&rate=5.60387074121215E-4]:4.772912263227E-2,(89[&rate=5.60387074121215E-4]:2.016089824026E-2,88[&rate=5.60387074121215E-4]:6.462268103247E-3)[&rate=5.60387074121215E-4]:2.008500178776E-1)[&rate=5.60387074121215E-4]:1.008919316303E0,((18[&rate=5.60387074121215E-4]:5.0294854672E-1,((10[&rate=5.60387074121215E-4]:2.776761895298E-1,15[&rate=5.60387074121215E-4]:3.160323539133E-1)[&rate=5.60387074121215E-4]:1.267487492695E-1,6[&rate=5.60387074121215E-4]:3.87986582635E-1)[&rate=5.60387074121215E-4]:5.194826545491E-2)[&rate=5.60387074121215E-4]:2.47047923727E-1,3[&rate=5.60387074121215E-4]:6.349279772963E-1)[&rate=5.60387074121215E-4]:4.157759759083E-2)[&rate=5.60387074121215E-4]:7.508668206306E-1,((142[&rate=5.60387074121215E-4]:7.187852304084E-1,((145[&rate=5.60387074121215E-4]:5.440340221174E-1,144[&rate=5.60387074121215E-4]:5.385545700625E-1)[&rate=5.60387074121215E-4]:8.456164951798E-2,141[&rate=5.60387074121215E-4]:6.258559456078E-1)[&rate=5.60387074121215E-4]:9.018955877297E-2)[&rate=5.60387074121215E-4]:8.874638774146E-1,((((140[&rate=5.60387074121215E-4]:4.374986158481E-1,11[&rate=5.60387074121215E-4]:4.566766980398E-1)[&rate=5.60387074121215E-4]:3.219427196176E-1,(23[&rate=5.60387074121215E-4]:4.769275160296E-1,(20[&rate=5.60387074121215E-4]:4.475201196017E-1,25[&rate=5.60387074121215E-4]:4.666982017934E-1)[&rate=5.60387074121215E-4]:2.118821834582E-2)[&rate=5.60387074121215E-4]:3.86623408477E-1)[&rate=5.60387074121215E-4]:3.910438379806E-1,((((28[&rate=5.60387074121215E-4]:8.325228609826E-1,21[&rate=5.60387074121215E-4]:8.078653267361E-1)[&rate=5.60387074121215E-4]:4.456126790101E-2,1[&rate=5.60387074121215E-4]:9.078275902062E-2)[&rate=5.60387074121215E-4]:1.282318712082E-1,24[&rate=5.60387074121215E-4]:9.99836548037E-1)[&rate=5.60387074121215E-4]:2.511934657126E-1,102[&rate=5.60387074121215E-4]:8.938617813328E-2)[&rate=5.60387074121215E-4]:1.452365284719E-2)[&rate=5.60387074121215E-4]:2.375373047742E-1,(((((110[&rate=5.60387074121215E-4]:5.055887289717E-1,105[&rate=5.60387074121215E-4]:4.836709207526E-1)[&rate=5.60387074121215E-4]:2.333714274642E-1,(17[&rate=5.60387074121215E-4]:4.190369724282E-1,14[&rate=5.60387074121215E-4]:3.806808080445E-1)[&rate=5.60387074121215E-4]:3.637588004461E-1)[&rate=5.60387074121215E-4]:3.424606677587E-4,((4[&rate=5.60387074121215E-4]:3.64365053813E-1,30[&rate=5.60387074121215E-4]:5.36967793539E-1)[&rate=5.60387074121215E-4]:3.08370259168E-1,((117[&rate=5.60387074121215E-4]:4.99043572435E-1,9[&rate=5.60387074121215E-4]:4.880846683254E-1)[&rate=5.60387074121215E-4]:2.185808390924E-1,112[&rate=5.60387074121215E-4]:7.148846854998E-1)[&rate=5.60387074121215E-4]:1.538487405636E-2)[&rate=5.60387074121215E-4]:1.45125096022E-2)[&rate=5.60387074121215E-4]:5.286743798765E-4,113[&rate=5.60387074121215E-4]:7.453107435382E-1)[&rate=5.60387074121215E-4]:4.209109061219E-1,(((((111[&rate=5.60387074121215E-4]:1.667933567436E-1,106[&rate=5.60387074121215E-4]:1.503550005793E-1)[&rate=5.60387074121215E-4]:2.246295406929E-1,139[&rate=5.60387074121215E-4]:5.667653631899E-1)[&rate=5.60387074121215E-4]:1.237039968904E-1,116[&rate=5.60387074121215E-4]:4.384145655598E-1)[&rate=5.60387074121215E-4]:2.037187581884E-1,(148[&rate=5.60387074121215E-4]:3.421241220263E-1,143[&rate=5.60387074121215E-4]:3.393843959989E-1)[&rate=5.60387074121215E-4]:3.383653661056E-1)[&rate=5.60387074121215E-4]:1.66425206496E-1,((((((114[&rate=5.60387074121215E-4]:3.236313570863E-2,104[&rate=5.60387074121215E-4]:9.26371083114E-2)[&rate=5.60387074121215E-4]:1.811979447179E-1,107[&rate=5.60387074121215E-4]:2.738350530293E-1)[&rate=5.60387074121215E-4]:1.12437460089E-1,108[&rate=5.60387074121215E-4]:3.835327870909E-1)[&rate=5.60387074121215E-4]:9.196870355915E-2,109[&rate=5.60387074121215E-4]:4.974192988691E-1)[&rate=5.60387074121215E-4]:2.677452321E-1,115[&rate=5.60387074121215E-4]:6.857124761746E-1)[&rate=5.60387074121215E-4]:2.248182538747E-3,(13[&rate=5.60387074121215E-4]:3.916495646095E-1,19[&rate=5.60387074121215E-4]:4.300057289932E-1)[&rate=5.60387074121215E-4]:3.785028749257E-1)[&rate=5.60387074121215E-4]:1.205978715308E-1)[&rate=5.60387074121215E-4]:2.754713385941E-1)[&rate=5.60387074121215E-4]:2.491980888341E-1)[&rate=5.60387074121215E-4]:1.82266296025E-2)[&rate=5.60387074121215E-4]:7.043835618798E-2)[&rate=5.60387074121215E-4]:7.996456035327E-1)[&rate=5.60387074121215E-4]:2.298432554493E-1,((16[&rate=5.60387074121215E-4]:2.459175173214E0,(((26[&rate=5.60387074121215E-4]:7.320066448331E-1,(7[&rate=5.60387074121215E-4]:1.325255661762E-1,8[&rate=5.60387074121215E-4]:1.325255661762E-1)[&rate=5.60387074121215E-4]:4.926317635884E-1)[&rate=5.60387074121215E-4]:1.05423731479E-1,(31[&rate=5.60387074121215E-4]:8.38651348271E-1,(22[&rate=5.60387074121215E-4]:4.958529882985E-1,27[&rate=5.60387074121215E-4]:5.122913444628E-1)[&rate=5.60387074121215E-4]:2.880038394244E-1)[&rate=5.60387074121215E-4]:4.26146444795E-2)[&rate=5.60387074121215E-4]:1.812528085169E-1,2[&rate=5.60387074121215E-4]:8.351215409933E-1)[&rate=5.60387074121215E-4]:1.495286508933E0)[&rate=5.60387074121215E-4]:3.194292697978E-2,(39[&rate=5.60387074121215E-4]:3.258784506021E-1,97[&rate=5.60387074121215E-4]:2.548401992359E-1)[&rate=5.60387074121215E-4]:7.974672347426E-2)[&rate=5.60387074121215E-4]:7.533219540214E-2)[&rate=5.60387074121215E-4]:8.182825896369E-2)[&rate=5.60387074121215E-4]:6.613481552023E-2)[&rate=5.60387074121215E-4]:3.06647330425E-1)[&rate=5.60387074121215E-4]:1.053128645669E-1)[&rate=5.60387074121215E-4]:2.390619182484E-1,((((53[&rate=5.60387074121215E-4]:6.221065831676E-1,((((134[&rate=5.60387074121215E-4]:1.520520338345E-1,137[&rate=5.60387074121215E-4]:2.232849105467E-1)[&rate=5.60387074121215E-4]:2.670522489441E-1,133[&rate=5.60387074121215E-4]:4.492412690797E-1)[&rate=5.60387074121215E-4]:8.587836357071E-1,(((70[&rate=5.60387074121215E-4]:3.445861983415E-1,(76[&rate=5.60387074121215E-4]:3.671796486676E-1,74[&rate=5.60387074121215E-4]:3.671796486676E-1)[&rate=5.60387074121215E-4]:1.576271405733E-2)[&rate=5.60387074121215E-4]:2.210930518817E-1,75[&rate=5.60387074121215E-4]:6.040354146067E-1)[&rate=5.60387074121215E-4]:2.131958756541E-1,((81[&rate=5.60387074121215E-4]:3.497953410918E-1,(80[&rate=5.60387074121215E-4]:5.232332713286E-2,71[&rate=5.60387074121215E-4]:3.314524494113E-2)[&rate=5.60387074121215E-4]:2.974720139589E-1)[&rate=5.60387074121215E-4]:1.641215352907E-1,((((78[&rate=5.60387074121215E-4]:4.8191465407E-2,72[&rate=5.60387074121215E-4]:2.627365718769E-2)[&rate=5.60387074121215E-4]:3.609258508073E-2,82[&rate=5.60387074121215E-4]:9.250322856981E-2)[&rate=5.60387074121215E-4]:2.596025843013E-1,79[&rate=5.60387074121215E-4]:3.43886634789E-1)[&rate=5.60387074121215E-4]:1.338854845463E-1,(77[&rate=5.60387074121215E-4]:4.964418049197E-1,73[&rate=5.60387074121215E-4]:5.019212569744E-1)[&rate=5.60387074121215E-4]:1.694675277169E-2)[&rate=5.60387074121215E-4]:4.436393512944E-2)[&rate=5.60387074121215E-4]:2.539993453852E-1)[&rate=5.60387074121215E-4]:4.551771761699E-1)[&rate=5.60387074121215E-4]:7.696945375846E-2,(((29[&rate=5.60387074121215E-4]:4.838644549367E-1,(5[&rate=5.60387074121215E-4]:1.752549931021E-1,12[&rate=5.60387074121215E-4]:2.136111574855E-1)[&rate=5.60387074121215E-4]:1.634039823826E-1)[&rate=5.60387074121215E-4]:3.409697901784E-1,103[&rate=5.60387074121215E-4]:5.919575327863E-1)[&rate=5.60387074121215E-4]:1.564958476676E0,52[&rate=5.60387074121215E-4]:4.926222749018E-1)[&rate=5.60387074121215E-4]:1.184893079867E-1)[&rate=5.60387074121215E-4]:1.919172159055E-2)[&rate=5.60387074121215E-4]:2.420291433E-1,125[&rate=5.60387074121215E-4]:6.537532128064E-1)[&rate=5.60387074121215E-4]:5.841351595898E-1,((59[&rate=5.60387074121215E-4]:3.189620959034E-1,((58[&rate=5.60387074121215E-4]:3.113649326744E-1,57[&rate=5.60387074121215E-4]:2.949714900515E-1)[&rate=5.60387074121215E-4]:8.78917065211E-4,((55[&rate=5.60387074121215E-4]:2.557501493093E-1,56[&rate=5.60387074121215E-4]:2.557501493093E-1)[&rate=5.60387074121215E-4]:1.614250054892E-2,(37[&rate=5.60387074121215E-4]:2.453996101741E-1,54[&rate=5.60387074121215E-4]:1.688968779336E-1)[&rate=5.60387074121215E-4]:7.294112711596E-2)[&rate=5.60387074121215E-4]:1.302879550974E-2)[&rate=5.60387074121215E-4]:2.584392922381E-2)[&rate=5.60387074121215E-4]:4.075770306551E-1,68[&rate=5.60387074121215E-4]:6.773587986895E-1)[&rate=5.60387074121215E-4]:3.9386290704E-1)[&rate=5.60387074121215E-4]:1.188246971413E-2,((67[&rate=5.60387074121215E-4]:1.469401853198E-1,(122[&rate=5.60387074121215E-4]:3.699725672823E-1,(124[&rate=5.60387074121215E-4]:2.354818982385E-1,123[&rate=5.60387074121215E-4]:2.382141386757E-1)[&rate=5.60387074121215E-4]:1.317584286066E-1)[&rate=5.60387074121215E-4]:2.782401683782E-1)[&rate=5.60387074121215E-4]:2.027455052621E-1,(((126[&rate=5.60387074121215E-4]:9.912180298208E-1,(135[&rate=5.60387074121215E-4]:3.740988435638E-1,(138[&rate=5.60387074121215E-4]:2.739897653764E-1,136[&rate=5.60387074121215E-4]:1.424829160612E-1)[&rate=5.60387074121215E-4]:3.001090781874E-1)[&rate=5.60387074121215E-4]:1.054876503421E0)[&rate=5.60387074121215E-4]:4.482542455959E-1,(66[&rate=5.60387074121215E-4]:1.257184592014E-1,120[&rate=5.60387074121215E-4]:2.062704760571E0)[&rate=5.60387074121215E-4]:6.657962653031E-2)[&rate=5.60387074121215E-4]:7.15152780956E-2,119[&rate=5.60387074121215E-4]:2.296690076156E0)[&rate=5.60387074121215E-4]:8.587232675463E-2)[&rate=5.60387074121215E-4]:1.856978470894E-1)[&rate=5.60387074121215E-4]:7.38875620869E-2)[&rate=5.60387074121215E-4]:3.567102254511E-1)[&rate=5.60387074121215E-4]:1.045679100908E-1);
tree STATE_53730000 [&joint=-20984.03265417746,lnP=-20984.03265417746] = [&R] ((((((121[&rate=6.113760100901817E-4]:1.927119639129E0,127[&rate=6.113760100901817E-4]:2.36821552954E0)[&rate=6.113760100901817E-4]:3.408691923991E-1,(36[&rate=6.113760100901817E-4]:1.669891445482E-1,35[&rate=6.113760100901817E-4]:1.204138020825E-1)[&rate=6.113760100901817E-4]:2.154763218568E-2)[&rate=6.113760100901817E-4]:4.248374502533E-2,((((45[&rate=6.113760100901817E-4]:6.006089445858E-1,44[&rate=6.113760100901817E-4]:6.033411850229E-1)[&rate=6.113760100901817E-4]:4.805011783605E-2,((49[&rate=6.113760100901817E-4]:5.927107117121E-1,50[&rate=6.113760100901817E-4]:5.927107117121E-1)[&rate=6.113760100901817E-4]:2.994630756419E-2,((51[&rate=6.113760100901817E-4]:4.901486946455E-1,47[&rate=6.113760100901817E-4]:5.17471099017E-1)[&rate=6.113760100901817E-4]:1.071714008298E-1,((43[&rate=6.113760100901817E-4]:3.738441302084E-1,46[&rate=6.113760100901817E-4]:3.738441302084E-1)[&rate=6.113760100901817E-4]:7.377389049171E-2,(41[&rate=6.113760100901817E-4]:3.407408677419E-1,(48[&rate=6.113760100901817E-4]:2.237443593091E-1,42[&rate=6.113760100901817E-4]:1.854929931889E-1)[&rate=6.113760100901817E-4]:1.607123554273E-1)[&rate=6.113760100901817E-4]:5.223234421523E-2)[&rate=6.113760100901817E-4]:1.770244791467E-1)[&rate=6.113760100901817E-4]:3.080140467519E-2)[&rate=6.113760100901817E-4]:1.411879211203E-3)[&rate=6.113760100901817E-4]:2.328936188691E-1,(118[&rate=6.113760100901817E-4]:9.054845789856E-1,(69[&rate=6.113760100901817E-4]:8.127983467236E-1,((129[&rate=6.113760100901817E-4]:2.181700236745E-1,132[&rate=6.113760100901817E-4]:2.209097497019E-1)[&rate=6.113760100901817E-4]:1.615613577781E-1,(131[&rate=6.113760100901817E-4]:1.229062004947E-1,130[&rate=6.113760100901817E-4]:1.201664744673E-1)[&rate=6.113760100901817E-4]:2.595649069852E-1)[&rate=6.113760100901817E-4]:2.851217597915E-1)[&rate=6.113760100901817E-4]:1.036451363716E-1)[&rate=6.113760100901817E-4]:8.89190341994E-1)[&rate=6.113760100901817E-4]:1.311318187349E-2,(128[&rate=6.113760100901817E-4]:1.329644100858E0,((65[&rate=6.113760100901817E-4]:3.544826149479E-1,((62[&rate=6.113760100901817E-4]:2.698952590294E-1,60[&rate=6.113760100901817E-4]:7.811443711163E-2)[&rate=6.113760100901817E-4]:1.199338900993E-2,64[&rate=6.113760100901817E-4]:2.407927576283E-1)[&rate=6.113760100901817E-4]:2.643747888264E-1)[&rate=6.113760100901817E-4]:2.664504475714E-1,(61[&rate=6.113760100901817E-4]:1.101548631806E-1,63[&rate=6.113760100901817E-4]:6.905897276954E-2)[&rate=6.113760100901817E-4]:7.025590212565E-1)[&rate=6.113760100901817E-4]:6.566562438178E-1)[&rate=6.113760100901817E-4]:3.384179745983E-1)[&rate=6.113760100901817E-4]:4.51502271254E-2)[&rate=6.113760100901817E-4]:4.13030338189E-1,(38[&rate=6.113760100901817E-4]:7.268732008902E-1,(((147[&rate=6.113760100901817E-4]:5.339391170865E-1,(26[&rate=6.113760100901817E-4]:8.654272027642E-1,((7[&rate=6.113760100901817E-4]:4.018375026384E-1,8[&rate=6.113760100901817E-4]:4.018375026384E-1)[&rate=6.113760100901817E-4]:3.058235046478E-1,((2[&rate=6.113760100901817E-4]:2.758271745392E-1,31[&rate=6.113760100901817E-4]:5.032244348133E-1)[&rate=6.113760100901817E-4]:2.459514160135E-1,(22[&rate=6.113760100901817E-4]:4.786241881735E-1,27[&rate=6.113760100901817E-4]:4.950625443379E-1)[&rate=6.113760100901817E-4]:2.157571421052E-1)[&rate=6.113760100901817E-4]:1.091700879663E-1)[&rate=6.113760100901817E-4]:5.091688040947E-2)[&rate=6.113760100901817E-4]:1.751422311807E0)[&rate=6.113760100901817E-4]:7.858592153361E-2,(((146[&rate=6.113760100901817E-4]:5.64863632068E-1,(101[&rate=6.113760100901817E-4]:6.49483029365E-1,(((((89[&rate=6.113760100901817E-4]:1.847852980786E-1,88[&rate=6.113760100901817E-4]:1.710866679416E-1)[&rate=6.113760100901817E-4]:4.283366498626E-1,((((90[&rate=6.113760100901817E-4]:1.694517769677E-1,91[&rate=6.113760100901817E-4]:1.694517769677E-1)[&rate=6.113760100901817E-4]:7.209621288344E-2,92[&rate=6.113760100901817E-4]:2.415479898512E-1)[&rate=6.113760100901817E-4]:7.0662754758E-2,(84[&rate=6.113760100901817E-4]:1.927020119652E-1,((83[&rate=6.113760100901817E-4]:8.803958337246E-2,85[&rate=6.113760100901817E-4]:8.803958337246E-2)[&rate=6.113760100901817E-4]:7.635355349354E-2,(86[&rate=6.113760100901817E-4]:1.633683470381E-1,93[&rate=6.113760100901817E-4]:1.770669771752E-1)[&rate=6.113760100901817E-4]:1.024789827856E-3)[&rate=6.113760100901817E-4]:2.830887509921E-2)[&rate=6.113760100901817E-4]:1.058101025069E-1)[&rate=6.113760100901817E-4]:2.481318533155E-2,87[&rate=6.113760100901817E-4]:3.233252998037E-1)[&rate=6.113760100901817E-4]:2.760980180005E-1)[&rate=6.113760100901817E-4]:5.727162321642E-1,3[&rate=6.113760100901817E-4]:6.324135225713E-1)[&rate=6.113760100901817E-4]:5.423851322181E-2,((6[&rate=6.113760100901817E-4]:5.396265967397E-1,(10[&rate=6.113760100901817E-4]:3.496616682314E-1,15[&rate=6.113760100901817E-4]:3.880178326149E-1)[&rate=6.113760100901817E-4]:2.064032846726E-1)[&rate=6.113760100901817E-4]:9.785268107738E-2,18[&rate=6.113760100901817E-4]:7.004929764472E-1)[&rate=6.113760100901817E-4]:1.012275524966E-1)[&rate=6.113760100901817E-4]:8.081371219472E-1,((((((117[&rate=6.113760100901817E-4]:5.819616029944E-1,(4[&rate=6.113760100901817E-4]:1.14396252439E-1,30[&rate=6.113760100901817E-4]:2.869989921651E-1)[&rate=6.113760100901817E-4]:4.072913779526E-1)[&rate=6.113760100901817E-4]:1.747972205128E-1,(9[&rate=6.113760100901817E-4]:7.090909127786E-1,((17[&rate=6.113760100901817E-4]:5.624055039655E-1,14[&rate=6.113760100901817E-4]:5.240493395818E-1)[&rate=6.113760100901817E-4]:1.082894753975E-1,(113[&rate=6.113760100901817E-4]:3.900221755661E-1,112[&rate=6.113760100901817E-4]:3.900221755661E-1)[&rate=6.113760100901817E-4]:2.423166394133E-1)[&rate=6.113760100901817E-4]:8.497127588127E-2)[&rate=6.113760100901817E-4]:3.670900661895E-2)[&rate=6.113760100901817E-4]:6.976736022987E-2,(110[&rate=6.113760100901817E-4]:7.415560709297E-1,105[&rate=6.113760100901817E-4]:7.196382627106E-1)[&rate=6.113760100901817E-4]:7.675093472504E-2)[&rate=6.113760100901817E-4]:3.16632691042E-1,(((((108[&rate=6.113760100901817E-4]:3.86009135523E-1,(114[&rate=6.113760100901817E-4]:2.288511364898E-1,104[&rate=6.113760100901817E-4]:2.891251090926E-1)[&rate=6.113760100901817E-4]:9.962375245784E-2)[&rate=6.113760100901817E-4]:1.036459994764E-1,107[&rate=6.113760100901817E-4]:4.923948610268E-1)[&rate=6.113760100901817E-4]:3.254746054571E-2,109[&rate=6.113760100901817E-4]:5.441204037642E-1)[&rate=6.113760100901817E-4]:1.825294411353E-1,(115[&rate=6.113760100901817E-4]:6.384260290224E-1,(13[&rate=6.113760100901817E-4]:5.345133054573E-1,19[&rate=6.113760100901817E-4]:5.72869469841E-1)[&rate=6.113760100901817E-4]:1.861045043869E-1)[&rate=6.113760100901817E-4]:8.771761082629E-3)[&rate=6.113760100901817E-4]:4.05673270037E-1,((((111[&rate=6.113760100901817E-4]:1.306732852631E-1,139[&rate=6.113760100901817E-4]:3.060157510164E-1)[&rate=6.113760100901817E-4]:5.174872055633E-2,106[&rate=6.113760100901817E-4]:1.65983649655E-1)[&rate=6.113760100901817E-4]:3.093044591041E-1,116[&rate=6.113760100901817E-4]:4.150141361564E-1)[&rate=6.113760100901817E-4]:2.414773548687E-1,(148[&rate=6.113760100901817E-4]:4.701884738504E-1,143[&rate=6.113760100901817E-4]:4.67448747823E-1)[&rate=6.113760100901817E-4]:2.246591815584E-1)[&rate=6.113760100901817E-4]:3.963795691169E-1)[&rate=6.113760100901817E-4]:5.356307787607E-3)[&rate=6.113760100901817E-4]:2.512756160982E-1,(102[&rate=6.113760100901817E-4]:2.135008127784E-2,(((1[&rate=6.113760100901817E-4]:1.92496741646E-2,(28[&rate=6.113760100901817E-4]:5.230529269211E-1,21[&rate=6.113760100901817E-4]:4.983953926747E-1)[&rate=6.113760100901817E-4]:2.824981171064E-1)[&rate=6.113760100901817E-4]:7.270512441273E-2,24[&rate=6.113760100901817E-4]:8.727767163856E-1)[&rate=6.113760100901817E-4]:2.732177801976E-1,((11[&rate=6.113760100901817E-4]:5.005731919367E-1,140[&rate=6.113760100901817E-4]:4.813951097449E-1)[&rate=6.113760100901817E-4]:2.180112234387E-1,(23[&rate=6.113760100901817E-4]:7.154336256946E-1,(20[&rate=6.113760100901817E-4]:4.171286273484E-1,25[&rate=6.113760100901817E-4]:4.363067095402E-1)[&rate=6.113760100901817E-4]:2.900858202641E-1)[&rate=6.113760100901817E-4]:8.808229652997E-2)[&rate=6.113760100901817E-4]:3.31519670249E-1)[&rate=6.113760100901817E-4]:3.699942031102E-2)[&rate=6.113760100901817E-4]:2.963720808322E-1)[&rate=6.113760100901817E-4]:1.340511990773E-1,(142[&rate=6.113760100901817E-4]:5.924448850685E-1,((141[&rate=6.113760100901817E-4]:2.900428323127E-1,144[&rate=6.113760100901817E-4]:2.873031062853E-1)[&rate=6.113760100901817E-4]:2.053569790584E-1,145[&rate=6.113760100901817E-4]:4.981395373986E-1)[&rate=6.113760100901817E-4]:9.430534766987E-2)[&rate=6.113760100901817E-4]:1.105903818585E0)[&rate=6.113760100901817E-4]:4.575552258034E-2)[&rate=6.113760100901817E-4]:1.574335976523E-1)[&rate=6.113760100901817E-4]:7.683261824618E-1)[&rate=6.113760100901817E-4]:1.994624831435E-2,39[&rate=6.113760100901817E-4]:4.645913011475E-1)[&rate=6.113760100901817E-4]:8.195698193132E-2,40[&rate=6.113760100901817E-4]:5.465482830788E-1)[&rate=6.113760100901817E-4]:8.599706360985E-3)[&rate=6.113760100901817E-4]:9.359131116464E-3,((((100[&rate=6.113760100901817E-4]:1.832812773148E-1,94[&rate=6.113760100901817E-4]:1.832812773148E-1)[&rate=6.113760100901817E-4]:7.598421652473E-2,95[&rate=6.113760100901817E-4]:3.439649473916E-1)[&rate=6.113760100901817E-4]:3.100410221026E-1,(((99[&rate=6.113760100901817E-4]:4.602431688572E-1,96[&rate=6.113760100901817E-4]:4.247240431744E-1)[&rate=6.113760100901817E-4]:1.265276319141E-1,98[&rate=6.113760100901817E-4]:5.649128772742E-1)[&rate=6.113760100901817E-4]:1.244888706093E-2,97[&rate=6.113760100901817E-4]:3.779082124226E-1)[&rate=6.113760100901817E-4]:6.571524341035E-2)[&rate=6.113760100901817E-4]:1.453151721075E-2,16[&rate=6.113760100901817E-4]:2.614686150527E0)[&rate=6.113760100901817E-4]:3.531389614634E-2)[&rate=6.113760100901817E-4]:2.306720912631E-1)[&rate=6.113760100901817E-4]:4.729677631077E-1)[&rate=6.113760100901817E-4]:3.464587381282E-1,(((((((((74[&rate=6.113760100901817E-4]:2.606907350422E-1,(70[&rate=6.113760100901817E-4]:2.216833300891E-1,76[&rate=6.113760100901817E-4]:2.600394944725E-1)[&rate=6.113760100901817E-4]:6.512405696748E-4)[&rate=6.113760100901817E-4]:6.466031355671E-2,75[&rate=6.113760100901817E-4]:3.253510485989E-1)[&rate=6.113760100901817E-4]:5.426031528501E-1,(((((72[&rate=6.113760100901817E-4]:1.908146216455E-1,78[&rate=6.113760100901817E-4]:2.127324298648E-1)[&rate=6.113760100901817E-4]:6.630535510739E-2,79[&rate=6.113760100901817E-4]:2.790377849722E-1)[&rate=6.113760100901817E-4]:8.342366361974E-2,82[&rate=6.113760100901817E-4]:3.70680626674E-1)[&rate=6.113760100901817E-4]:1.138071717072E-1,((71[&rate=6.113760100901817E-4]:1.942668714523E-1,73[&rate=6.113760100901817E-4]:2.627600221371E-1)[&rate=6.113760100901817E-4]:4.556423259194E-2,77[&rate=6.113760100901817E-4]:3.028448026744E-1)[&rate=6.113760100901817E-4]:2.090402559808E-1)[&rate=6.113760100901817E-4]:9.465407174069E-3,(80[&rate=6.113760100901817E-4]:2.161669178881E-2,81[&rate=6.113760100901817E-4]:2.161669178881E-2)[&rate=6.113760100901817E-4]:4.558981576021E-1)[&rate=6.113760100901817E-4]:3.41124283565E-1)[&rate=6.113760100901817E-4]:5.377828203565E-1,(52[&rate=6.113760100901817E-4]:4.912139637617E-1,((29[&rate=6.113760100901817E-4]:4.591395534517E-1,(5[&rate=6.113760100901817E-4]:1.198863203228E-1,12[&rate=6.113760100901817E-4]:1.582424847062E-1)[&rate=6.113760100901817E-4]:1.940477536769E-1)[&rate=6.113760100901817E-4]:3.356966973708E-1,103[&rate=6.113760100901817E-4]:5.619595384936E-1)[&rate=6.113760100901817E-4]:1.593548159829E0)[&rate=6.113760100901817E-4]:1.762567207431E-1)[&rate=6.113760100901817E-4]:1.94080711169E-2,((133[&rate=6.113760100901817E-4]:9.191565896682E-1,(137[&rate=6.113760100901817E-4]:3.796526833304E-1,134[&rate=6.113760100901817E-4]:3.084198066182E-1)[&rate=6.113760100901817E-4]:5.805997967489E-1)[&rate=6.113760100901817E-4]:4.658919564733E-1,53[&rate=6.113760100901817E-4]:6.029690491733E-1)[&rate=6.113760100901817E-4]:7.5712985137E-2)[&rate=6.113760100901817E-4]:4.112337326941E-1,125[&rate=6.113760100901817E-4]:8.795332533432E-1)[&rate=6.113760100901817E-4]:5.4782645515E-1,(((((58[&rate=6.113760100901817E-4]:1.262571948178E-1,(37[&rate=6.113760100901817E-4]:1.44532847905E-1,59[&rate=6.113760100901817E-4]:1.062814817848E-1)[&rate=6.113760100901817E-4]:8.500299728662E-4)[&rate=6.113760100901817E-4]:1.401783786704E-1,54[&rate=6.113760100901817E-4]:2.090585243078E-1)[&rate=6.113760100901817E-4]:1.910909947356E-1,(56[&rate=6.113760100901817E-4]:2.636419973495E-1,55[&rate=6.113760100901817E-4]:2.636419973495E-1)[&rate=6.113760100901817E-4]:1.665621665025E-1)[&rate=6.113760100901817E-4]:7.011064117455E-2,57[&rate=6.113760100901817E-4]:5.112437667753E-1)[&rate=6.113760100901817E-4]:2.362599304635E-1,68[&rate=6.113760100901817E-4]:6.955911289327E-1)[&rate=6.113760100901817E-4]:5.651019128936E-1)[&rate=6.113760100901817E-4]:1.476176166311E-1,(((120[&rate=6.113760100901817E-4]:1.164687416692E0,((138[&rate=6.113760100901817E-4]:3.45627204029E-1,136[&rate=6.113760100901817E-4]:2.141203547138E-1)[&rate=6.113760100901817E-4]:4.019825989342E-1,135[&rate=6.113760100901817E-4]:5.476098029632E-1)[&rate=6.113760100901817E-4]:3.650228192087E-1)[&rate=6.113760100901817E-4]:3.058579449322E-1,(119[&rate=6.113760100901817E-4]:1.543688275941E0,126[&rate=6.113760100901817E-4]:7.579857532969E-1)[&rate=6.113760100901817E-4]:2.274749664278E-2)[&rate=6.113760100901817E-4]:6.985418279346E-1,(66[&rate=6.113760100901817E-4]:2.311703660465E-1,(67[&rate=6.113760100901817E-4]:2.161649401742E-1,(122[&rate=6.113760100901817E-4]:3.530684183425E-1,(123[&rate=6.113760100901817E-4]:6.637027077759E-2,124[&rate=6.113760100901817E-4]:6.363803034047E-2)[&rate=6.113760100901817E-4]:2.866981475649E-1)[&rate=6.113760100901817E-4]:3.643690721723E-1)[&rate=6.113760100901817E-4]:1.500542587231E-2)[&rate=6.113760100901817E-4]:9.305221428138E-4)[&rate=6.113760100901817E-4]:6.284891324959E-1)[&rate=6.113760100901817E-4]:7.642220975093E-2,34[&rate=6.113760100901817E-4]:7.399853180604E-2)[&rate=6.113760100901817E-4]:6.922025174558E-3)[&rate=6.113760100901817E-4]:7.759260257005E-2,(33[&rate=6.113760100901817E-4]:2.206381325135E-2,32[&rate=6.113760100901817E-4]:1.658436119664E-2)[&rate=6.113760100901817E-4]:1.200109901349E-1);
tree STATE_53820000 [&joint=-20973.785928788828,lnP=-20973.785928788828] = [&R] (33[&rate=5.242962181826008E-4]:1.68023392948E-1,(32[&rate=5.242962181826008E-4]:9.007010379657E-3,((34[&rate=5.242962181826008E-4]:1.477057357252E-2,((((((((138[&rate=5.242962181826008E-4]:2.12068619678E-1,136[&rate=5.242962181826008E-4]:8.05617703628E-2)[&rate=5.242962181826008E-4]:4.573061003406E-1,135[&rate=5.242962181826008E-4]:4.693747200185E-1)[&rate=5.242962181826008E-4]:8.427193751005E-1,119[&rate=5.242962181826008E-4]:1.660039300598E0)[&rate=5.242962181826008E-4]:3.037576354641E-1,120[&rate=5.242962181826008E-4]:1.867906525104E0)[&rate=5.242962181826008E-4]:1.348423678178E-1,126[&rate=5.242962181826008E-4]:1.312936781237E0)[&rate=5.242962181826008E-4]:4.68285755497E-1,66[&rate=5.242962181826008E-4]:5.340483470486E-1)[&rate=5.242962181826008E-4]:1.87868089504E-2,(67[&rate=5.242962181826008E-4]:3.923047111293E-1,((123[&rate=5.242962181826008E-4]:1.569465848768E-1,124[&rate=5.242962181826008E-4]:1.542143444397E-1)[&rate=5.242962181826008E-4]:2.923884964278E-2,122[&rate=5.242962181826008E-4]:1.861854345196E-1)[&rate=5.242962181826008E-4]:7.073918269503E-1)[&rate=5.242962181826008E-4]:1.605304448698E-1)[&rate=5.242962181826008E-4]:3.090564859568E-1,((((35[&rate=5.242962181826008E-4]:5.316761600703E-2,127[&rate=5.242962181826008E-4]:2.620290903678E0)[&rate=5.242962181826008E-4]:3.132036480541E-1,(121[&rate=5.242962181826008E-4]:2.088831617127E0,36[&rate=5.242962181826008E-4]:9.379562332664E-3)[&rate=5.242962181826008E-4]:4.035670441943E-1)[&rate=5.242962181826008E-4]:6.720658818734E-2,(((44[&rate=5.242962181826008E-4]:6.284305842285E-1,(((47[&rate=5.242962181826008E-4]:4.208584166278E-1,(49[&rate=5.242962181826008E-4]:3.228915560002E-1,50[&rate=5.242962181826008E-4]:3.228915560002E-1)[&rate=5.242962181826008E-4]:6.517997538188E-2)[&rate=5.242962181826008E-4]:1.545606465989E-1,((((48[&rate=5.242962181826008E-4]:3.806901915661E-1,42[&rate=5.242962181826008E-4]:3.424388254459E-1)[&rate=5.242962181826008E-4]:2.75500634183E-2,41[&rate=5.242962181826008E-4]:3.645244079899E-1)[&rate=5.242962181826008E-4]:4.914726390023E-2,43[&rate=5.242962181826008E-4]:4.683164806331E-1)[&rate=5.242962181826008E-4]:3.468770146966E-3,46[&rate=5.242962181826008E-4]:4.717852507801E-1)[&rate=5.242962181826008E-4]:1.036338124466E-1)[&rate=5.242962181826008E-4]:2.26705092715E-2,51[&rate=5.242962181826008E-4]:5.707671681267E-1)[&rate=5.242962181826008E-4]:3.580549260454E-2)[&rate=5.242962181826008E-4]:6.235392400968E-2,45[&rate=5.242962181826008E-4]:6.880522678011E-1)[&rate=5.242962181826008E-4]:4.243925192845E-1,(128[&rate=5.242962181826008E-4]:1.480478167616E0,((((62[&rate=5.242962181826008E-4]:2.622001789652E-1,(64[&rate=5.242962181826008E-4]:2.19164895701E-1,60[&rate=5.242962181826008E-4]:6.847996419434E-2)[&rate=5.242962181826008E-4]:1.939392853098E-3)[&rate=5.242962181826008E-4]:2.753432668501E-2,65[&rate=5.242962181826008E-4]:9.795368373246E-2)[&rate=5.242962181826008E-4]:4.688406416444E-1,(61[&rate=5.242962181826008E-4]:3.094879207428E-1,63[&rate=5.242962181826008E-4]:2.683920303318E-1)[&rate=5.242962181826008E-4]:4.490872265518E-1)[&rate=5.242962181826008E-4]:8.469593931224E-1,(((((132[&rate=5.242962181826008E-4]:1.390903264426E-2,129[&rate=5.242962181826008E-4]:1.11693066169E-2)[&rate=5.242962181826008E-4]:1.33237856226E-1,130[&rate=5.242962181826008E-4]:1.444071628429E-1)[&rate=5.242962181826008E-4]:6.247414846056E-2,131[&rate=5.242962181826008E-4]:2.096210373308E-1)[&rate=5.242962181826008E-4]:9.481717313171E-1,69[&rate=5.242962181826008E-4]:1.3029982481E0)[&rate=5.242962181826008E-4]:1.040358153453E-1,118[&rate=5.242962181826008E-4]:1.396075159336E0)[&rate=5.242962181826008E-4]:2.094593810813E-1)[&rate=5.242962181826008E-4]:1.46696545964E-2)[&rate=5.242962181826008E-4]:4.053628317607E-1)[&rate=5.242962181826008E-4]:7.650397615934E-2)[&rate=5.242962181826008E-4]:2.076567758136E-1,(38[&rate=5.242962181826008E-4]:9.78069090771E-1,((((98[&rate=5.242962181826008E-4]:4.765470154217E-1,((100[&rate=5.242962181826008E-4]:1.119036050365E-1,94[&rate=5.242962181826008E-4]:1.119036050365E-1)[&rate=5.242962181826008E-4]:2.089446169975E-1,95[&rate=5.242962181826008E-4]:4.05547675586E-1)[&rate=5.242962181826008E-4]:8.192830158443E-2)[&rate=5.242962181826008E-4]:8.14067323739E-2,(99[&rate=5.242962181826008E-4]:5.046518850357E-1,96[&rate=5.242962181826008E-4]:4.691327593528E-1)[&rate=5.242962181826008E-4]:7.515978625714E-2)[&rate=5.242962181826008E-4]:4.593974661927E-3,97[&rate=5.242962181826008E-4]:3.630941705451E-1)[&rate=5.242962181826008E-4]:2.696409991893E-1,((((147[&rate=5.242962181826008E-4]:3.896202115938E-1,(16[&rate=5.242962181826008E-4]:2.394101919296E0,(((7[&rate=5.242962181826008E-4]:3.684928421243E-1,8[&rate=5.242962181826008E-4]:3.684928421243E-1)[&rate=5.242962181826008E-4]:2.88882524305E-1,26[&rate=5.242962181826008E-4]:7.642246814979E-1)[&rate=5.242962181826008E-4]:2.350868015127E-1,((22[&rate=5.242962181826008E-4]:4.796030644545E-1,27[&rate=5.242962181826008E-4]:4.960414206188E-1)[&rate=5.242962181826008E-4]:4.325638553823E-1,(2[&rate=5.242962181826008E-4]:6.167582369717E-1,31[&rate=5.242962181826008E-4]:8.441554972457E-1)[&rate=5.242962181826008E-4]:1.228059431391E-1)[&rate=5.242962181826008E-4]:7.618565906414E-2)[&rate=5.242962181826008E-4]:1.449584956833E0)[&rate=5.242962181826008E-4]:2.363416923492E-2)[&rate=5.242962181826008E-4]:7.716524034692E-2,39[&rate=5.242962181826008E-4]:4.094084027604E-1)[&rate=5.242962181826008E-4]:5.543020828259E-2,146[&rate=5.242962181826008E-4]:5.850571902779E-1)[&rate=5.242962181826008E-4]:9.791587734892E-2,((101[&rate=5.242962181826008E-4]:8.552759945267E-1,((((142[&rate=5.242962181826008E-4]:5.49258734612E-1,((141[&rate=5.242962181826008E-4]:9.516232493741E-2,145[&rate=5.242962181826008E-4]:9.790205096499E-2)[&rate=5.242962181826008E-4]:3.998469109812E-1,144[&rate=5.242962181826008E-4]:4.922695098912E-1)[&rate=5.242962181826008E-4]:5.150977266585E-2)[&rate=5.242962181826008E-4]:1.122435642012E0,((((23[&rate=5.242962181826008E-4]:5.521727942961E-1,(20[&rate=5.242962181826008E-4]:4.533573755666E-1,25[&rate=5.242962181826008E-4]:4.725354577584E-1)[&rate=5.242962181826008E-4]:9.059624064745E-2)[&rate=5.242962181826008E-4]:2.614407451394E-1,(140[&rate=5.242962181826008E-4]:6.009959075932E-1,11[&rate=5.242962181826008E-4]:6.20173989785E-1)[&rate=5.242962181826008E-4]:1.085080428013E-1)[&rate=5.242962181826008E-4]:5.97629255801E-1,102[&rate=5.242962181826008E-4]:2.605578637298E-1)[&rate=5.242962181826008E-4]:6.771611214817E-2,(24[&rate=5.242962181826008E-4]:1.043691846869E0,(1[&rate=5.242962181826008E-4]:8.00722906572E-2,(21[&rate=5.242962181826008E-4]:5.303051334118E-1,28[&rate=5.242962181826008E-4]:5.549626676583E-1)[&rate=5.242962181826008E-4]:3.114109928619E-1)[&rate=5.242962181826008E-4]:1.827976384036E-1)[&rate=5.242962181826008E-4]:4.462259646253E-1)[&rate=5.242962181826008E-4]:9.684505828E-2)[&rate=5.242962181826008E-4]:4.383888182868E-2,((((110[&rate=5.242962181826008E-4]:6.376660150162E-1,105[&rate=5.242962181826008E-4]:6.157482067971E-1)[&rate=5.242962181826008E-4]:3.567817835563E-1,113[&rate=5.242962181826008E-4]:9.999272506272E-1)[&rate=5.242962181826008E-4]:3.932434728773E-2,(((9[&rate=5.242962181826008E-4]:4.66405446432E-1,117[&rate=5.242962181826008E-4]:4.773643505416E-1)[&rate=5.242962181826008E-4]:1.93102140792E-1,112[&rate=5.242962181826008E-4]:6.677267653061E-1)[&rate=5.242962181826008E-4]:6.068571345165E-2,((4[&rate=5.242962181826008E-4]:4.066216450923E-2,30[&rate=5.242962181826008E-4]:2.132649042352E-1)[&rate=5.242962181826008E-4]:6.088873185978E-1,(17[&rate=5.242962181826008E-4]:4.57929909456E-1,14[&rate=5.242962181826008E-4]:4.195737450724E-1)[&rate=5.242962181826008E-4]:2.875099846099E-1)[&rate=5.242962181826008E-4]:2.13287490755E-2)[&rate=5.242962181826008E-4]:3.108391191572E-1)[&rate=5.242962181826008E-4]:2.023900886861E-1,(((115[&rate=5.242962181826008E-4]:7.095561974928E-1,(13[&rate=5.242962181826008E-4]:6.688802209652E-1,19[&rate=5.242962181826008E-4]:7.072363853488E-1)[&rate=5.242962181826008E-4]:1.228677573495E-1)[&rate=5.242962181826008E-4]:2.087441457605E-1,(109[&rate=5.242962181826008E-4]:7.579799810489E-1,((114[&rate=5.242962181826008E-4]:2.30547802688E-1,104[&rate=5.242962181826008E-4]:2.908217752908E-1)[&rate=5.242962181826008E-4]:1.750182458853E-1,(107[&rate=5.242962181826008E-4]:4.098566790583E-1,108[&rate=5.242962181826008E-4]:4.071169530309E-1)[&rate=5.242962181826008E-4]:5.598334211785E-2)[&rate=5.242962181826008E-4]:2.72961877681E-1)[&rate=5.242962181826008E-4]:2.397724169989E-1)[&rate=5.242962181826008E-4]:1.514578531533E-1,((111[&rate=5.242962181826008E-4]:4.493400807972E-1,(106[&rate=5.242962181826008E-4]:2.278697455572E-1,139[&rate=5.242962181826008E-4]:4.196505674749E-1)[&rate=5.242962181826008E-4]:2.050319790756E-1)[&rate=5.242962181826008E-4]:4.120693449202E-1,((148[&rate=5.242962181826008E-4]:3.352769319736E-1,143[&rate=5.242962181826008E-4]:3.325372059463E-1)[&rate=5.242962181826008E-4]:4.0648916216E-1,116[&rate=5.242962181826008E-4]:7.034099297499E-1)[&rate=5.242962181826008E-4]:8.12871672003E-2)[&rate=5.242962181826008E-4]:2.850610994563E-1)[&rate=5.242962181826008E-4]:8.96917093727E-2)[&rate=5.242962181826008E-4]:3.012888321252E-1)[&rate=5.242962181826008E-4]:7.746412109458E-2,(((((87[&rate=5.242962181826008E-4]:2.182129625766E-1,((90[&rate=5.242962181826008E-4]:9.103583105799E-3,91[&rate=5.242962181826008E-4]:9.103583105799E-3)[&rate=5.242962181826008E-4]:3.327999700969E-2,92[&rate=5.242962181826008E-4]:4.238358011549E-2)[&rate=5.242962181826008E-4]:1.895280125981E-1)[&rate=5.242962181826008E-4]:5.178365270235E-2,(((84[&rate=5.242962181826008E-4]:2.488048922899E-2,93[&rate=5.242962181826008E-4]:3.8579119366E-2)[&rate=5.242962181826008E-4]:3.904501729311E-2,(83[&rate=5.242962181826008E-4]:5.345141654697E-2,86[&rate=5.242962181826008E-4]:5.345141654697E-2)[&rate=5.242962181826008E-4]:1.047408997512E-2)[&rate=5.242962181826008E-4]:1.904740172537E-2,85[&rate=5.242962181826008E-4]:8.297290824747E-2)[&rate=5.242962181826008E-4]:1.870237070315E-1)[&rate=5.242962181826008E-4]:2.820582975923E-1,(89[&rate=5.242962181826008E-4]:3.300348558464E-2,88[&rate=5.242962181826008E-4]:1.930485544763E-2)[&rate=5.242962181826008E-4]:5.327500574236E-1)[&rate=5.242962181826008E-4]:7.919593723914E-1,3[&rate=5.242962181826008E-4]:8.042882578655E-1)[&rate=5.242962181826008E-4]:3.877478227018E-2,(((10[&rate=5.242962181826008E-4]:6.509991898402E-1,15[&rate=5.242962181826008E-4]:6.893553542236E-1)[&rate=5.242962181826008E-4]:2.762587556338E-2,6[&rate=5.242962181826008E-4]:6.621867092392E-1)[&rate=5.242962181826008E-4]:4.64835356801E-2,18[&rate=5.242962181826008E-4]:7.716839435494E-1)[&rate=5.242962181826008E-4]:1.864475897369E-1)[&rate=5.242962181826008E-4]:7.006192709183E-1)[&rate=5.242962181826008E-4]:3.143334095004E-1)[&rate=5.242962181826008E-4]:5.310587000766E-1,40[&rate=5.242962181826008E-4]:4.131705356096E-1)[&rate=5.242962181826008E-4]:1.495839527823E-1)[&rate=5.242962181826008E-4]:1.410189327087E-1)[&rate=5.242962181826008E-4]:3.426016805995E-1)[&rate=5.242962181826008E-4]:2.655309838065E-1)[&rate=5.242962181826008E-4]:2.206570138937E-1)[&rate=5.242962181826008E-4]:1.589263024682E-2)[&rate=5.242962181826008E-4]:3.840717413723E-4,(((57[&rate=5.242962181826008E-4]:4.556786358094E-1,(((54[&rate=5.242962181826008E-4]:1.103078173158E-1,37[&rate=5.242962181826008E-4]:1.868105495562E-1)[&rate=5.242962181826008E-4]:1.646076135005E-1,59[&rate=5.242962181826008E-4]:3.131667969365E-1)[&rate=5.242962181826008E-4]:1.652408228749E-2,((56[&rate=5.242962181826008E-4]:2.127394717993E-1,55[&rate=5.242962181826008E-4]:2.127394717993E-1)[&rate=5.242962181826008E-4]:5.9848723283E-2,58[&rate=5.242962181826008E-4]:2.99910599454E-1)[&rate=5.242962181826008E-4]:4.890596283006E-2)[&rate=5.242962181826008E-4]:1.232555161483E-1)[&rate=5.242962181826008E-4]:4.613653995923E-1,68[&rate=5.242962181826008E-4]:8.651314670956E-1)[&rate=5.242962181826008E-4]:3.184945557528E-1,(((((29[&rate=5.242962181826008E-4]:7.245572912895E-1,(5[&rate=5.242962181826008E-4]:2.610055826684E-1,12[&rate=5.242962181826008E-4]:2.993617470518E-1)[&rate=5.242962181826008E-4]:3.183462291692E-1)[&rate=5.242962181826008E-4]:3.07257828928E-1,103[&rate=5.242962181826008E-4]:7.989384078887E-1)[&rate=5.242962181826008E-4]:1.423266711884E0,(((134[&rate=5.242962181826008E-4]:4.43234647126E-1,133[&rate=5.242962181826008E-4]:4.733716334271E-1)[&rate=5.242962181826008E-4]:5.864618086876E-3,137[&rate=5.242962181826008E-4]:5.203321419251E-1)[&rate=5.242962181826008E-4]:8.478921113008E-1,52[&rate=5.242962181826008E-4]:5.53245587158E-1)[&rate=5.242962181826008E-4]:4.665798053312E-3)[&rate=5.242962181826008E-4]:3.666160304545E-1,(((75[&rate=5.242962181826008E-4]:6.707381821515E-1,((70[&rate=5.242962181826008E-4]:3.827506533531E-1,74[&rate=5.242962181826008E-4]:4.211068177366E-1)[&rate=5.242962181826008E-4]:1.520789826271E-1,76[&rate=5.242962181826008E-4]:5.731858003637E-1)[&rate=5.242962181826008E-4]:9.755238178786E-2)[&rate=5.242962181826008E-4]:3.150825093021E-1,((80[&rate=5.242962181826008E-4]:1.641757650692E-1,81[&rate=5.242962181826008E-4]:1.641757650692E-1)[&rate=5.242962181826008E-4]:2.782659470838E-1,(77[&rate=5.242962181826008E-4]:4.279535839317E-1,(((((72[&rate=5.242962181826008E-4]:2.92475698671E-2,78[&rate=5.242962181826008E-4]:5.116537808642E-2)[&rate=5.242962181826008E-4]:1.203765263009E-1,79[&rate=5.242962181826008E-4]:1.715419043873E-1)[&rate=5.242962181826008E-4]:7.103647319451E-2,82[&rate=5.242962181826008E-4]:2.507975556639E-1)[&rate=5.242962181826008E-4]:8.582909287095E-2,73[&rate=5.242962181826008E-4]:3.695033608636E-1)[&rate=5.242962181826008E-4]:5.429278941907E-2,71[&rate=5.242962181826008E-4]:3.553029995978E-1)[&rate=5.242962181826008E-4]:9.636885703786E-3)[&rate=5.242962181826008E-4]:5.832374465972E-2)[&rate=5.242962181826008E-4]:4.940639108074E-1)[&rate=5.242962181826008E-4]:6.020264533305E-1,53[&rate=5.242962181826008E-4]:8.41384086172E-1)[&rate=5.242962181826008E-4]:7.494660818246E-2)[&rate=5.242962181826008E-4]:4.027888802832E-1,125[&rate=5.242962181826008E-4]:1.108737060976E0)[&rate=5.242962181826008E-4]:2.415556285387E-1)[&rate=5.242962181826008E-4]:2.422629588679E-1)[&rate=5.242962181826008E-4]:1.577017328485E-2)[&rate=5.242962181826008E-4]:1.535369305136E-1);
tree STATE_53910000 [&joint=-20975.609872061104,lnP=-20975.609872061104] = [&R] ((32[&rate=6.695655270759916E-4]:6.252596894663E-2,((33[&rate=6.695655270759916E-4]:3.438679330656E-3,((((57[&rate=6.695655270759916E-4]:3.175234927876E-1,((((59[&rate=6.695655270759916E-4]:1.024653287059E-1,58[&rate=6.695655270759916E-4]:1.21591011766E-1)[&rate=6.695655270759916E-4]:1.498179891301E-1,54[&rate=6.695655270759916E-4]:2.140319517158E-1)[&rate=6.695655270759916E-4]:2.993735498272E-2,(56[&rate=6.695655270759916E-4]:1.459477539991E-1,55[&rate=6.695655270759916E-4]:1.459477539991E-1)[&rate=6.695655270759916E-4]:1.28076197508E-1)[&rate=6.695655270759916E-4]:7.324970927083E-3,37[&rate=6.695655270759916E-4]:3.27797009866E-1)[&rate=6.695655270759916E-4]:2.52456086046E-2)[&rate=6.695655270759916E-4]:1.178726360681E-1,68[&rate=6.695655270759916E-4]:3.834835605496E-1)[&rate=6.695655270759916E-4]:7.529905368974E-1,(((((75[&rate=6.695655270759916E-4]:2.570748554682E-1,((70[&rate=6.695655270759916E-4]:1.485258101009E-1,74[&rate=6.695655270759916E-4]:1.868819744843E-1)[&rate=6.695655270759916E-4]:6.063412526244E-2,76[&rate=6.695655270759916E-4]:2.475160997468E-1)[&rate=6.695655270759916E-4]:9.558755721436E-3)[&rate=6.695655270759916E-4]:3.234980938288E-1,(73[&rate=6.695655270759916E-4]:4.886151035752E-1,(((72[&rate=6.695655270759916E-4]:1.84159053337E-1,78[&rate=6.695655270759916E-4]:2.060768615563E-1)[&rate=6.695655270759916E-4]:7.760338999527E-2,(82[&rate=6.695655270759916E-4]:2.530496190703E-1,79[&rate=6.695655270759916E-4]:2.448304409882E-1)[&rate=6.695655270759916E-4]:3.884981056335E-2)[&rate=6.695655270759916E-4]:1.014000361816E-1,((80[&rate=6.695655270759916E-4]:6.665041612718E-2,81[&rate=6.695655270759916E-4]:6.665041612718E-2)[&rate=6.695655270759916E-4]:2.653210047773E-1,(71[&rate=6.695655270759916E-4]:1.741623637039E-1,77[&rate=6.695655270759916E-4]:2.37176062334E-1)[&rate=6.695655270759916E-4]:1.386309750089E-1)[&rate=6.695655270759916E-4]:4.488968874638E-2)[&rate=6.695655270759916E-4]:6.243892543124E-2)[&rate=6.695655270759916E-4]:9.195784572182E-2)[&rate=6.695655270759916E-4]:7.119824360899E-1,(52[&rate=6.695655270759916E-4]:4.608431921421E-1,((29[&rate=6.695655270759916E-4]:5.409878641933E-1,(5[&rate=6.695655270759916E-4]:2.216445235143E-1,12[&rate=6.695655270759916E-4]:2.600006878978E-1)[&rate=6.695655270759916E-4]:1.74137861227E-1)[&rate=6.695655270759916E-4]:3.943372634526E-1,103[&rate=6.695655270759916E-4]:7.024484153172E-1)[&rate=6.695655270759916E-4]:1.422688511386E0)[&rate=6.695655270759916E-4]:9.344585594412E-2)[&rate=6.695655270759916E-4]:7.983934825913E-2,((133[&rate=6.695655270759916E-4]:5.31369396987E-1,(134[&rate=6.695655270759916E-4]:4.951366685718E-1,137[&rate=6.695655270759916E-4]:5.66369545284E-1)[&rate=6.695655270759916E-4]:6.095742114031E-3)[&rate=6.695655270759916E-4]:8.10129189904E-1,53[&rate=6.695655270759916E-4]:5.594190899228E-1)[&rate=6.695655270759916E-4]:6.651258511113E-2)[&rate=6.695655270759916E-4]:6.494969418042E-1,125[&rate=6.695655270759916E-4]:1.065046103177E0)[&rate=6.695655270759916E-4]:2.380946609368E-1)[&rate=6.695655270759916E-4]:1.687203233426E-1,((((35[&rate=6.695655270759916E-4]:2.279955442626E-2,127[&rate=6.695655270759916E-4]:2.589922842097E0)[&rate=6.695655270759916E-4]:6.823714911032E-2,(36[&rate=6.695655270759916E-4]:4.771652230691E-3,121[&rate=6.695655270759916E-4]:2.084223707025E0)[&rate=6.695655270759916E-4]:1.328403937716E-1)[&rate=6.695655270759916E-4]:1.528335458991E-1,((((((43[&rate=6.695655270759916E-4]:3.591000642721E-1,46[&rate=6.695655270759916E-4]:3.591000642721E-1)[&rate=6.695655270759916E-4]:5.164655255839E-2,(48[&rate=6.695655270759916E-4]:3.344922395745E-1,(41[&rate=6.695655270759916E-4]:2.158972408577E-1,42[&rate=6.695655270759916E-4]:2.21361721732E-1)[&rate=6.695655270759916E-4]:7.487915172237E-2)[&rate=6.695655270759916E-4]:6.53254155075E-2)[&rate=6.695655270759916E-4]:1.22525483539E-1,(51[&rate=6.695655270759916E-4]:4.859575499792E-1,(49[&rate=6.695655270759916E-4]:4.267469416966E-1,50[&rate=6.695655270759916E-4]:4.267469416966E-1)[&rate=6.695655270759916E-4]:5.37461274083E-2)[&rate=6.695655270759916E-4]:1.999214601888E-2)[&rate=6.695655270759916E-4]:8.129820173019E-3,(44[&rate=6.695655270759916E-4]:1.793799278329E-1,47[&rate=6.695655270759916E-4]:1.848444087071E-1)[&rate=6.695655270759916E-4]:3.565575118354E-1)[&rate=6.695655270759916E-4]:3.776953640446E-2,45[&rate=6.695655270759916E-4]:5.709747356356E-1)[&rate=6.695655270759916E-4]:2.132380133038E-1,(((((64[&rate=6.695655270759916E-4]:2.315439092956E-1,62[&rate=6.695655270759916E-4]:2.726397997067E-1)[&rate=6.695655270759916E-4]:1.248976223934E-1,(65[&rate=6.695655270759916E-4]:1.284696911608E-1,60[&rate=6.695655270759916E-4]:1.284696911608E-1)[&rate=6.695655270759916E-4]:7.728690902156E-2)[&rate=6.695655270759916E-4]:1.216122563807E-1,(61[&rate=6.695655270759916E-4]:1.176092077522E-1,63[&rate=6.695655270759916E-4]:7.65133173412E-2)[&rate=6.695655270759916E-4]:4.015404707285E-1)[&rate=6.695655270759916E-4]:7.98418410507E-1,128[&rate=6.695655270759916E-4]:1.17784206159E0)[&rate=6.695655270759916E-4]:1.509431428323E-1,(69[&rate=6.695655270759916E-4]:7.795046881506E-1,((((132[&rate=6.695655270759916E-4]:3.28724474466E-2,129[&rate=6.695655270759916E-4]:3.013272141925E-2)[&rate=6.695655270759916E-4]:1.232995375573E-2,130[&rate=6.695655270759916E-4]:4.246267517498E-2)[&rate=6.695655270759916E-4]:6.750534111029E-2,131[&rate=6.695655270759916E-4]:1.127077423126E-1)[&rate=6.695655270759916E-4]:3.685143123796E-1,118[&rate=6.695655270759916E-4]:6.154686300348E-1)[&rate=6.695655270759916E-4]:1.530771540062E-1)[&rate=6.695655270759916E-4]:6.999654477791E-1)[&rate=6.695655270759916E-4]:2.28823756808E-1)[&rate=6.695655270759916E-4]:2.150284114926E-1)[&rate=6.695655270759916E-4]:2.210612880666E-1,(38[&rate=6.695655270759916E-4]:6.871851053171E-1,(((94[&rate=6.695655270759916E-4]:4.72399104667E-1,98[&rate=6.695655270759916E-4]:5.461695964704E-1)[&rate=6.695655270759916E-4]:3.237282506026E-2,(((99[&rate=6.695655270759916E-4]:5.136857392861E-1,96[&rate=6.695655270759916E-4]:4.781666136032E-1)[&rate=6.695655270759916E-4]:3.908774634088E-2,97[&rate=6.695655270759916E-4]:3.314620102173E-1)[&rate=6.695655270759916E-4]:6.599106070791E-3,(95[&rate=6.695655270759916E-4]:3.373481492894E-1,100[&rate=6.695655270759916E-4]:2.526486957373E-1)[&rate=6.695655270759916E-4]:2.110954806599E-1)[&rate=6.695655270759916E-4]:4.102775333007E-2)[&rate=6.695655270759916E-4]:9.318216931532E-3,(146[&rate=6.695655270759916E-4]:5.333904080643E-1,((((((7[&rate=6.695655270759916E-4]:1.2582943171E-1,8[&rate=6.695655270759916E-4]:1.2582943171E-1)[&rate=6.695655270759916E-4]:4.99382589611E-1,26[&rate=6.695655270759916E-4]:7.320613363896E-1)[&rate=6.695655270759916E-4]:9.154852955753E-2,(31[&rate=6.695655270759916E-4]:8.537131345505E-1,(22[&rate=6.695655270759916E-4]:4.232852193008E-1,27[&rate=6.695655270759916E-4]:4.397235754652E-1)[&rate=6.695655270759916E-4]:3.756333947016E-1)[&rate=6.695655270759916E-4]:1.373234783503E-2)[&rate=6.695655270759916E-4]:3.312508613912E-1,2[&rate=6.695655270759916E-4]:9.712990835026E-1)[&rate=6.695655270759916E-4]:1.331100403306E0,39[&rate=6.695655270759916E-4]:3.456736839794E-1)[&rate=6.695655270759916E-4]:4.959700108153E-2,((((101[&rate=6.695655270759916E-4]:5.946835421558E-1,(((((((21[&rate=6.695655270759916E-4]:6.774405992227E-1,28[&rate=6.695655270759916E-4]:7.020981334691E-1)[&rate=6.695655270759916E-4]:2.151785933809E-1,1[&rate=6.695655270759916E-4]:1.309753569871E-1)[&rate=6.695655270759916E-4]:8.049549849389E-2,24[&rate=6.695655270759916E-4]:9.922927732892E-1)[&rate=6.695655270759916E-4]:1.349891456634E-1,((23[&rate=6.695655270759916E-4]:5.621372764712E-1,(20[&rate=6.695655270759916E-4]:4.748048279004E-1,25[&rate=6.695655270759916E-4]:4.939829100921E-1)[&rate=6.695655270759916E-4]:7.911327048877E-2)[&rate=6.695655270759916E-4]:8.613325998353E-2,(140[&rate=6.695655270759916E-4]:5.414858908399E-1,11[&rate=6.695655270759916E-4]:5.606639730317E-1)[&rate=6.695655270759916E-4]:2.675056573852E-3)[&rate=6.695655270759916E-4]:4.680524783882E-1)[&rate=6.695655270759916E-4]:7.556996969784E-2,102[&rate=6.695655270759916E-4]:4.120805303408E-2)[&rate=6.695655270759916E-4]:9.251442054936E-2,(((((110[&rate=6.695655270759916E-4]:4.623877881628E-1,(117[&rate=6.695655270759916E-4]:3.894582822859E-1,105[&rate=6.695655270759916E-4]:3.593212959845E-1)[&rate=6.695655270759916E-4]:8.114868395926E-2)[&rate=6.695655270759916E-4]:2.950252594424E-1,((4[&rate=6.695655270759916E-4]:5.228696830751E-2,30[&rate=6.695655270759916E-4]:2.248897080335E-1)[&rate=6.695655270759916E-4]:6.101066127446E-1,((113[&rate=6.695655270759916E-4]:3.864265228386E-1,112[&rate=6.695655270759916E-4]:3.864265228386E-1)[&rate=6.695655270759916E-4]:3.177871181303E-1,9[&rate=6.695655270759916E-4]:6.959944628868E-1)[&rate=6.695655270759916E-4]:1.571418665848E-2)[&rate=6.695655270759916E-4]:4.296467203265E-2)[&rate=6.695655270759916E-4]:1.401202624082E-1,(17[&rate=6.695655270759916E-4]:7.019084831654E-1,14[&rate=6.695655270759916E-4]:6.635523187817E-1)[&rate=6.695655270759916E-4]:2.394604432864E-1)[&rate=6.695655270759916E-4]:1.975324340602E-1,(((109[&rate=6.695655270759916E-4]:5.174821665175E-1,((108[&rate=6.695655270759916E-4]:4.319976183033E-1,107[&rate=6.695655270759916E-4]:4.347373443307E-1)[&rate=6.695655270759916E-4]:2.209626094931E-2,(114[&rate=6.695655270759916E-4]:1.916256984537E-2,104[&rate=6.695655270759916E-4]:7.943654244814E-2)[&rate=6.695655270759916E-4]:3.773970628318E-1)[&rate=6.695655270759916E-4]:4.147047904577E-2)[&rate=6.695655270759916E-4]:3.394521708723E-1,(115[&rate=6.695655270759916E-4]:7.306364806986E-1,(13[&rate=6.695655270759916E-4]:4.23366398375E-1,19[&rate=6.695655270759916E-4]:4.617225627586E-1)[&rate=6.695655270759916E-4]:3.894618631455E-1)[&rate=6.695655270759916E-4]:4.684580189664E-2)[&rate=6.695655270759916E-4]:6.698281946308E-3,((148[&rate=6.695655270759916E-4]:2.134236674076E-1,143[&rate=6.695655270759916E-4]:2.106839413802E-1)[&rate=6.695655270759916E-4]:4.096197043502E-1,(((106[&rate=6.695655270759916E-4]:8.961162459027E-2,111[&rate=6.695655270759916E-4]:1.060499807546E-1)[&rate=6.695655270759916E-4]:1.001076229799E-1,139[&rate=6.695655270759916E-4]:3.815000694879E-1)[&rate=6.695655270759916E-4]:4.498508718949E-1,116[&rate=6.695655270759916E-4]:5.792961468623E-1)[&rate=6.695655270759916E-4]:5.39106051179E-3)[&rate=6.695655270759916E-4]:1.994933571675E-1)[&rate=6.695655270759916E-4]:2.34172850765E-1)[&rate=6.695655270759916E-4]:8.48880944325E-2,(142[&rate=6.695655270759916E-4]:7.982571673969E-1,((145[&rate=6.695655270759916E-4]:7.85144554919E-2,141[&rate=6.695655270759916E-4]:7.577472946432E-2)[&rate=6.695655270759916E-4]:2.409439580853E-1,144[&rate=6.695655270759916E-4]:3.139789615223E-1)[&rate=6.695655270759916E-4]:4.787987538197E-1)[&rate=6.695655270759916E-4]:5.597788628902E-1)[&rate=6.695655270759916E-4]:2.226178576214E-2)[&rate=6.695655270759916E-4]:1.914832215375E-1,(3[&rate=6.695655270759916E-4]:6.809602594694E-1,(((6[&rate=6.695655270759916E-4]:3.172367554108E-1,18[&rate=6.695655270759916E-4]:3.802504540409E-1)[&rate=6.695655270759916E-4]:3.137007559164E-1,(10[&rate=6.695655270759916E-4]:4.939642967349E-1,15[&rate=6.695655270759916E-4]:5.323204611183E-1)[&rate=6.695655270759916E-4]:1.534115707567E-1)[&rate=6.695655270759916E-4]:3.313362577455E-2,((87[&rate=6.695655270759916E-4]:2.925357233131E-1,(((90[&rate=6.695655270759916E-4]:1.116439785926E-1,91[&rate=6.695655270759916E-4]:1.116439785926E-1)[&rate=6.695655270759916E-4]:9.318239064509E-2,92[&rate=6.695655270759916E-4]:2.048263692377E-1)[&rate=6.695655270759916E-4]:7.235831743043E-2,(85[&rate=6.695655270759916E-4]:2.171302456411E-1,(((84[&rate=6.695655270759916E-4]:8.553855424421E-2,86[&rate=6.695655270759916E-4]:8.553855424421E-2)[&rate=6.695655270759916E-4]:3.306775634342E-4,93[&rate=6.695655270759916E-4]:9.956786194466E-2)[&rate=6.695655270759916E-4]:8.803909056927E-2,83[&rate=6.695655270759916E-4]:1.739083223769E-1)[&rate=6.695655270759916E-4]:4.32219232642E-2)[&rate=6.695655270759916E-4]:4.635581088997E-2)[&rate=6.695655270759916E-4]:2.904966678203E-2)[&rate=6.695655270759916E-4]:2.627282637329E-2,(89[&rate=6.695655270759916E-4]:8.031136707744E-2,88[&rate=6.695655270759916E-4]:6.661273694043E-2)[&rate=6.695655270759916E-4]:2.52195812746E-1)[&rate=6.695655270759916E-4]:8.32933820292E-1)[&rate=6.695655270759916E-4]:6.894391688812E-2)[&rate=6.695655270759916E-4]:6.415057096242E-1)[&rate=6.695655270759916E-4]:2.749572990898E-1)[&rate=6.695655270759916E-4]:5.665100580963E-1,16[&rate=6.695655270759916E-4]:2.273522367376E0)[&rate=6.695655270759916E-4]:9.332178280876E-2,147[&rate=6.695655270759916E-4]:3.387282732474E-1)[&rate=6.695655270759916E-4]:6.60734107853E-2,40[&rate=6.695655270759916E-4]:3.474246348524E-1)[&rate=6.695655270759916E-4]:4.784605020849E-2)[&rate=6.695655270759916E-4]:1.790114376852E-2)[&rate=6.695655270759916E-4]:4.627350908645E-2)[&rate=6.695655270759916E-4]:2.960457783303E-1)[&rate=6.695655270759916E-4]:3.801118787007E-1)[&rate=6.695655270759916E-4]:2.92542245515E-1)[&rate=6.695655270759916E-4]:1.254169511078E-1)[&rate=6.695655270759916E-4]:6.140524505032E-2,(((126[&rate=6.695655270759916E-4]:8.912302345232E-1,(((135[&rate=6.695655270759916E-4]:2.277911774541E-1,(138[&rate=6.695655270759916E-4]:1.744424288584E-1,136[&rate=6.695655270759916E-4]:4.293557954319E-2)[&rate=6.695655270759916E-4]:2.533487485957E-1)[&rate=6.695655270759916E-4]:2.320483071374E-1,120[&rate=6.695655270759916E-4]:7.11894279112E-1)[&rate=6.695655270759916E-4]:1.317778528722E-1,119[&rate=6.695655270759916E-4]:9.395625429431E-1)[&rate=6.695655270759916E-4]:7.373702142239E-1)[&rate=6.695655270759916E-4]:7.062550245111E-1,66[&rate=6.695655270759916E-4]:3.503110693493E-1)[&rate=6.695655270759916E-4]:1.361786208401E-1,(67[&rate=6.695655270759916E-4]:1.955266103957E-1,(122[&rate=6.695655270759916E-4]:2.884463095067E-1,(123[&rate=6.695655270759916E-4]:3.514840861797E-2,124[&rate=6.695655270759916E-4]:3.241616818084E-2)[&rate=6.695655270759916E-4]:2.532979008887E-1)[&rate=6.695655270759916E-4]:4.083528512297E-1)[&rate=6.695655270759916E-4]:2.909630797937E-1)[&rate=6.695655270759916E-4]:4.578062889861E-1)[&rate=6.695655270759916E-4]:3.161496620364E-3)[&rate=6.695655270759916E-4]:8.162687019757E-4,34[&rate=6.695655270759916E-4]:8.526004586769E-2);
tree STATE_54000000 [&joint=-20976.540566791773,lnP=-20976.540566791773] = [&R] ((((((35[&rate=5.44531095644212E-4]:7.445264358877E-2,(36[&rate=5.44531095644212E-4]:3.339398089154E-2,(((((65[&rate=5.44531095644212E-4]:2.670034438919E-1,(64[&rate=5.44531095644212E-4]:1.753271213467E-1,60[&rate=5.44531095644212E-4]:2.464218983998E-2)[&rate=5.44531095644212E-4]:2.42361254052E-1)[&rate=5.44531095644212E-4]:7.984617067578E-4,62[&rate=5.44531095644212E-4]:4.595827275165E-1)[&rate=5.44531095644212E-4]:2.593849118975E-1,(61[&rate=5.44531095644212E-4]:6.23572200624E-2,63[&rate=5.44531095644212E-4]:2.126132965135E-2)[&rate=5.44531095644212E-4]:6.566104193515E-1)[&rate=5.44531095644212E-4]:6.492518248158E-1,(128[&rate=5.44531095644212E-4]:1.215590989283E0,((118[&rate=5.44531095644212E-4]:6.064880842661E-1,(131[&rate=5.44531095644212E-4]:1.395962466752E-1,(129[&rate=5.44531095644212E-4]:5.559187362718E-2,(132[&rate=5.44531095644212E-4]:4.286186371299E-2,130[&rate=5.44531095644212E-4]:4.012213768563E-2)[&rate=5.44531095644212E-4]:1.546973594155E-2)[&rate=5.44531095644212E-4]:8.126464702066E-2)[&rate=5.44531095644212E-4]:3.326452622484E-1)[&rate=5.44531095644212E-4]:7.426535439355E-2,69[&rate=5.44531095644212E-4]:6.917123427693E-1)[&rate=5.44531095644212E-4]:6.745635780205E-1)[&rate=5.44531095644212E-4]:1.290244754965E-2)[&rate=5.44531095644212E-4]:2.518873971751E-1,(121[&rate=5.44531095644212E-4]:2.060669740847E0,127[&rate=5.44531095644212E-4]:2.501765631258E0)[&rate=5.44531095644212E-4]:1.697136713294E-2)[&rate=5.44531095644212E-4]:3.520492770588E-2)[&rate=5.44531095644212E-4]:8.763400516298E-2)[&rate=5.44531095644212E-4]:2.20197119397E-1,((45[&rate=5.44531095644212E-4]:7.57114563671E-1,(44[&rate=5.44531095644212E-4]:7.06507602589E-1,47[&rate=5.44531095644212E-4]:7.119720834633E-1)[&rate=5.44531095644212E-4]:5.333920151914E-2)[&rate=5.44531095644212E-4]:4.371525973789E-2,(((43[&rate=5.44531095644212E-4]:6.058803698735E-1,((48[&rate=5.44531095644212E-4]:3.791396404884E-1,42[&rate=5.44531095644212E-4]:3.408882743682E-1)[&rate=5.44531095644212E-4]:1.401168266611E-1,41[&rate=5.44531095644212E-4]:4.75540620155E-1)[&rate=5.44531095644212E-4]:7.56949409756E-2)[&rate=5.44531095644212E-4]:3.467437720277E-3,46[&rate=5.44531095644212E-4]:6.093478075938E-1)[&rate=5.44531095644212E-4]:1.361499147751E-1,((49[&rate=5.44531095644212E-4]:4.064823759267E-1,50[&rate=5.44531095644212E-4]:4.064823759267E-1)[&rate=5.44531095644212E-4]:2.519563384704E-1,51[&rate=5.44531095644212E-4]:6.639031952713E-1)[&rate=5.44531095644212E-4]:5.427212272617E-2)[&rate=5.44531095644212E-4]:6.352882235135E-2)[&rate=5.44531095644212E-4]:2.491908505732E-1)[&rate=5.44531095644212E-4]:5.145881586114E-1,(38[&rate=5.44531095644212E-4]:9.212812106224E-1,(((((96[&rate=5.44531095644212E-4]:5.574855162146E-1,(40[&rate=5.44531095644212E-4]:3.815062129003E-1,99[&rate=5.44531095644212E-4]:5.317794369439E-1)[&rate=5.44531095644212E-4]:6.12252049536E-2)[&rate=5.44531095644212E-4]:1.345638870507E-1,(95[&rate=5.44531095644212E-4]:5.340757458332E-1,(94[&rate=5.44531095644212E-4]:4.149300666576E-1,100[&rate=5.44531095644212E-4]:4.149300666576E-1)[&rate=5.44531095644212E-4]:3.444622562354E-2)[&rate=5.44531095644212E-4]:1.825638213664E-1)[&rate=5.44531095644212E-4]:3.524186825568E-2,98[&rate=5.44531095644212E-4]:7.409524737066E-1)[&rate=5.44531095644212E-4]:3.315953185439E-2,((((2[&rate=5.44531095644212E-4]:6.103807746826E-1,((31[&rate=5.44531095644212E-4]:5.260882789294E-1,(22[&rate=5.44531095644212E-4]:3.839950674423E-1,27[&rate=5.44531095644212E-4]:4.004334236067E-1)[&rate=5.44531095644212E-4]:8.729869093907E-2)[&rate=5.44531095644212E-4]:1.613109323049E-1,((7[&rate=5.44531095644212E-4]:2.227145273674E-1,8[&rate=5.44531095644212E-4]:2.227145273674E-1)[&rate=5.44531095644212E-4]:3.059524479783E-1,26[&rate=5.44531095644212E-4]:6.355162904142E-1)[&rate=5.44531095644212E-4]:8.047304381773E-3)[&rate=5.44531095644212E-4]:1.503788237223E-1)[&rate=5.44531095644212E-4]:1.952969696825E0,(97[&rate=5.44531095644212E-4]:5.319829355466E-1,146[&rate=5.44531095644212E-4]:7.232397661477E-1)[&rate=5.44531095644212E-4]:3.60348176549E-3)[&rate=5.44531095644212E-4]:6.54317500987E-3,16[&rate=5.44531095644212E-4]:2.698660769805E0)[&rate=5.44531095644212E-4]:1.742808453243E-2,((101[&rate=5.44531095644212E-4]:6.339152864159E-1,(((3[&rate=5.44531095644212E-4]:1.032207159173E0,((89[&rate=5.44531095644212E-4]:1.813402392401E-1,88[&rate=5.44531095644212E-4]:1.676416091031E-1)[&rate=5.44531095644212E-4]:2.010833055146E-1,((((85[&rate=5.44531095644212E-4]:1.571756111396E-1,(86[&rate=5.44531095644212E-4]:1.103234501205E-1,(93[&rate=5.44531095644212E-4]:1.085018910151E-1,84[&rate=5.44531095644212E-4]:9.480326087812E-2)[&rate=5.44531095644212E-4]:1.552018924234E-2)[&rate=5.44531095644212E-4]:4.685216101912E-2)[&rate=5.44531095644212E-4]:1.088366382284E-2,83[&rate=5.44531095644212E-4]:1.680592749624E-1)[&rate=5.44531095644212E-4]:5.157202733991E-2,87[&rate=5.44531095644212E-4]:2.196313023023E-1)[&rate=5.44531095644212E-4]:1.773206969424E-2,((90[&rate=5.44531095644212E-4]:4.462578952344E-2,91[&rate=5.44531095644212E-4]:4.462578952344E-2)[&rate=5.44531095644212E-4]:1.38759304773E-1,92[&rate=5.44531095644212E-4]:1.833850942965E-1)[&rate=5.44531095644212E-4]:6.767690783714E-2)[&rate=5.44531095644212E-4]:1.313615426211E-1)[&rate=5.44531095644212E-4]:1.203208271953E0)[&rate=5.44531095644212E-4]:2.409605683379E-3,(6[&rate=5.44531095644212E-4]:5.608440050517E-1,((10[&rate=5.44531095644212E-4]:3.010960338282E-1,15[&rate=5.44531095644212E-4]:3.394521982117E-1)[&rate=5.44531095644212E-4]:2.226591488001E-1,18[&rate=5.44531095644212E-4]:5.703305250941E-1)[&rate=5.44531095644212E-4]:5.352717858771E-2)[&rate=5.44531095644212E-4]:5.258275543254E-1)[&rate=5.44531095644212E-4]:3.989480207205E-1,(((142[&rate=5.44531095644212E-4]:4.795202601092E-1,(144[&rate=5.44531095644212E-4]:2.935432776561E-1,(145[&rate=5.44531095644212E-4]:1.160396737952E-1,141[&rate=5.44531095644212E-4]:1.132999477676E-1)[&rate=5.44531095644212E-4]:1.829830559158E-1)[&rate=5.44531095644212E-4]:1.804975303982E-1)[&rate=5.44531095644212E-4]:8.901112051137E-1,((102[&rate=5.44531095644212E-4]:2.93194872637E-2,((140[&rate=5.44531095644212E-4]:5.316400044344E-1,11[&rate=5.44531095644212E-4]:5.508180866261E-1)[&rate=5.44531095644212E-4]:1.925593992183E-1,((25[&rate=5.44531095644212E-4]:4.525367971847E-1,20[&rate=5.44531095644212E-4]:4.333587149929E-1)[&rate=5.44531095644212E-4]:2.185949494863E-1,23[&rate=5.44531095644212E-4]:6.601728425613E-1)[&rate=5.44531095644212E-4]:1.681361501323E-1)[&rate=5.44531095644212E-4]:3.516954260768E-1)[&rate=5.44531095644212E-4]:2.407078600651E-2,(((21[&rate=5.44531095644212E-4]:3.567493746306E-1,28[&rate=5.44531095644212E-4]:3.81406908877E-1)[&rate=5.44531095644212E-4]:4.177493147268E-1,24[&rate=5.44531095644212E-4]:7.936767715491E-1)[&rate=5.44531095644212E-4]:1.061928184871E-1,1[&rate=5.44531095644212E-4]:1.19047672228E-1)[&rate=5.44531095644212E-4]:3.151645188504E-1)[&rate=5.44531095644212E-4]:6.966584948688E-2)[&rate=5.44531095644212E-4]:2.681535809392E-2,((((117[&rate=5.44531095644212E-4]:5.59038521794E-1,(4[&rate=5.44531095644212E-4]:7.546233856869E-2,30[&rate=5.44531095644212E-4]:2.480650782947E-1)[&rate=5.44531095644212E-4]:4.233022106226E-1)[&rate=5.44531095644212E-4]:4.993965765442E-2,((9[&rate=5.44531095644212E-4]:4.481238777364E-1,(17[&rate=5.44531095644212E-4]:1.384778480828E-1,14[&rate=5.44531095644212E-4]:1.001216836991E-1)[&rate=5.44531095644212E-4]:3.562213721194E-1)[&rate=5.44531095644212E-4]:4.233895234293E-2,112[&rate=5.44531095644212E-4]:4.986820081614E-1)[&rate=5.44531095644212E-4]:1.075564452595E-1)[&rate=5.44531095644212E-4]:1.03387415698E-1,(110[&rate=5.44531095644212E-4]:6.490524875974E-1,(113[&rate=5.44531095644212E-4]:5.95994398143E-1,105[&rate=5.44531095644212E-4]:5.685971378692E-1)[&rate=5.44531095644212E-4]:5.85375415091E-2)[&rate=5.44531095644212E-4]:5.509392946676E-2)[&rate=5.44531095644212E-4]:3.840770247004E-1,(((115[&rate=5.44531095644212E-4]:6.826869692659E-1,(13[&rate=5.44531095644212E-4]:3.149498141556E-1,19[&rate=5.44531095644212E-4]:3.533059785392E-1)[&rate=5.44531095644212E-4]:4.499289359322E-1)[&rate=5.44531095644212E-4]:9.444749218793E-2,((107[&rate=5.44531095644212E-4]:6.967569444058E-1,109[&rate=5.44531095644212E-4]:7.159350265976E-1)[&rate=5.44531095644212E-4]:1.599627580813E-2,((114[&rate=5.44531095644212E-4]:3.257980572441E-1,104[&rate=5.44531095644212E-4]:3.860720298469E-1)[&rate=5.44531095644212E-4]:1.615021735649E-1,108[&rate=5.44531095644212E-4]:5.448344773845E-1)[&rate=5.44531095644212E-4]:1.651790168022E-1)[&rate=5.44531095644212E-4]:1.246552138427E-1)[&rate=5.44531095644212E-4]:2.089122571497E-1,(116[&rate=5.44531095644212E-4]:7.282830859535E-1,(((111[&rate=5.44531095644212E-4]:7.416775650685E-2,106[&rate=5.44531095644212E-4]:5.772940034248E-2)[&rate=5.44531095644212E-4]:4.942941345595E-1,139[&rate=5.44531095644212E-4]:7.438043568198E-1)[&rate=5.44531095644212E-4]:1.792646713253E-1,(148[&rate=5.44531095644212E-4]:5.025069936292E-1,143[&rate=5.44531095644212E-4]:4.997672676019E-1)[&rate=5.44531095644212E-4]:2.06863404379E-1)[&rate=5.44531095644212E-4]:5.726885232894E-2)[&rate=5.44531095644212E-4]:2.577636326501E-1)[&rate=5.44531095644212E-4]:2.546439439378E-2)[&rate=5.44531095644212E-4]:1.301411897714E-1)[&rate=5.44531095644212E-4]:2.864330307534E-1)[&rate=5.44531095644212E-4]:2.030902268663E-1)[&rate=5.44531095644212E-4]:9.406067345867E-1,147[&rate=5.44531095644212E-4]:6.587349111891E-1)[&rate=5.44531095644212E-4]:2.923806621178E-2)[&rate=5.44531095644212E-4]:1.510077679409E-2)[&rate=5.44531095644212E-4]:1.892927785999E-2,39[&rate=5.44531095644212E-4]:6.646259828747E-1)[&rate=5.44531095644212E-4]:3.249612386768E-1)[&rate=5.44531095644212E-4]:4.903221574902E-1)[&rate=5.44531095644212E-4]:1.177575605681E-1,32[&rate=5.44531095644212E-4]:4.206397531611E-2)[&rate=5.44531095644212E-4]:1.440818020523E-2,((((67[&rate=5.44531095644212E-4]:3.798118913616E-1,((124[&rate=5.44531095644212E-4]:2.243298939871E-3,123[&rate=5.44531095644212E-4]:4.975539376997E-3)[&rate=5.44531095644212E-4]:4.135716101576E-1,122[&rate=5.44531095644212E-4]:4.185471495346E-1)[&rate=5.44531095644212E-4]:4.625372921677E-1)[&rate=5.44531095644212E-4]:2.931674807528E-2,((126[&rate=5.44531095644212E-4]:9.359343824941E-1,(120[&rate=5.44531095644212E-4]:8.052251951512E-1,119[&rate=5.44531095644212E-4]:9.011156061101E-1)[&rate=5.44531095644212E-4]:8.205212990278E-1)[&rate=5.44531095644212E-4]:7.127155396876E-2,((138[&rate=5.44531095644212E-4]:1.682272639281E-1,136[&rate=5.44531095644212E-4]:3.672041461294E-2)[&rate=5.44531095644212E-4]:4.989954308924E-1,135[&rate=5.44531095644212E-4]:4.672226948205E-1)[&rate=5.44531095644212E-4]:9.777405588068E-1)[&rate=5.44531095644212E-4]:6.49096892659E-1)[&rate=5.44531095644212E-4]:8.921453506769E-3,66[&rate=5.44531095644212E-4]:4.180500929437E-1)[&rate=5.44531095644212E-4]:4.991237416211E-1,(((((53[&rate=5.44531095644212E-4]:6.06976305254E-1,((75[&rate=5.44531095644212E-4]:5.402286907662E-1,((74[&rate=5.44531095644212E-4]:3.502779866922E-1,76[&rate=5.44531095644212E-4]:3.502779866922E-1)[&rate=5.44531095644212E-4]:1.164943099936E-1,70[&rate=5.44531095644212E-4]:4.284161323024E-1)[&rate=5.44531095644212E-4]:7.345639408041E-2)[&rate=5.44531095644212E-4]:1.422928702605E-1,((((71[&rate=5.44531095644212E-4]:2.890085864979E-1,73[&rate=5.44531095644212E-4]:3.575017371827E-1)[&rate=5.44531095644212E-4]:9.947350204792E-2,77[&rate=5.44531095644212E-4]:4.514957871759E-1)[&rate=5.44531095644212E-4]:6.595576948062E-3,(((72[&rate=5.44531095644212E-4]:6.504356366139E-3,78[&rate=5.44531095644212E-4]:2.842216458545E-2)[&rate=5.44531095644212E-4]:2.400677572855E-1,82[&rate=5.44531095644212E-4]:2.76709099953E-1)[&rate=5.44531095644212E-4]:4.558567496914E-2,79[&rate=5.44531095644212E-4]:3.140755968401E-1)[&rate=5.44531095644212E-4]:1.083993289278E-1)[&rate=5.44531095644212E-4]:2.047901019271E-2,(80[&rate=5.44531095644212E-4]:1.362664490305E-1,81[&rate=5.44531095644212E-4]:1.362664490305E-1)[&rate=5.44531095644212E-4]:2.984683088479E-1)[&rate=5.44531095644212E-4]:1.984717346553E-1)[&rate=5.44531095644212E-4]:6.709178028394E-1)[&rate=5.44531095644212E-4]:5.98775240309E-2,((((137[&rate=5.44531095644212E-4]:3.160891402173E-1,134[&rate=5.44531095644212E-4]:2.448562635051E-1)[&rate=5.44531095644212E-4]:2.139634072589E-2,133[&rate=5.44531095644212E-4]:2.963895905322E-1)[&rate=5.44531095644212E-4]:7.718554134151E-1,((29[&rate=5.44531095644212E-4]:5.655184830445E-1,(5[&rate=5.44531095644212E-4]:8.908563017961E-2,12[&rate=5.44531095644212E-4]:1.274417945631E-1)[&rate=5.44531095644212E-4]:3.312273734129E-1)[&rate=5.44531095644212E-4]:1.605906696005E-1,103[&rate=5.44531095644212E-4]:4.932324403162E-1)[&rate=5.44531095644212E-4]:1.465423522535E0)[&rate=5.44531095644212E-4]:2.457903844247E-1,52[&rate=5.44531095644212E-4]:5.401526127152E-1)[&rate=5.44531095644212E-4]:1.34897937881E-1)[&rate=5.44531095644212E-4]:6.453331955049E-1,125[&rate=5.44531095644212E-4]:1.101804511129E0)[&rate=5.44531095644212E-4]:3.486710748186E-1,((59[&rate=5.44531095644212E-4]:5.395764397949E-1,((55[&rate=5.44531095644212E-4]:2.763756244301E-1,56[&rate=5.44531095644212E-4]:2.763756244301E-1)[&rate=5.44531095644212E-4]:1.966440816375E-1,((58[&rate=5.44531095644212E-4]:3.401200709163E-1,(57[&rate=5.44531095644212E-4]:2.843298550612E-1,54[&rate=5.44531095644212E-4]:2.433462485039E-1)[&rate=5.44531095644212E-4]:3.93967732321E-2)[&rate=5.44531095644212E-4]:5.796791521315E-2,37[&rate=5.44531095644212E-4]:4.172136691896E-1)[&rate=5.44531095644212E-4]:1.022541243099E-1)[&rate=5.44531095644212E-4]:5.836001241569E-2)[&rate=5.44531095644212E-4]:5.897646378739E-1,68[&rate=5.44531095644212E-4]:1.0801607498E0)[&rate=5.44531095644212E-4]:2.036481694804E-1)[&rate=5.44531095644212E-4]:1.372562382397E-1,34[&rate=5.44531095644212E-4]:1.03308211177E-2)[&rate=5.44531095644212E-4]:4.382931481703E-2)[&rate=5.44531095644212E-4]:2.42298278057E-2)[&rate=5.44531095644212E-4]:1.581007709425E-1,33[&rate=5.44531095644212E-4]:2.200523785186E-1);
tree STATE_54090000 [&joint=-20978.737374222626,lnP=-20978.737374222626] = [&R] (32[&rate=6.070197372191908E-4]:1.718686869621E-1,(((67[&rate=6.070197372191908E-4]:2.305018380519E-1,(122[&rate=6.070197372191908E-4]:4.02257117754E-1,(124[&rate=6.070197372191908E-4]:4.918658974581E-2,123[&rate=6.070197372191908E-4]:5.191883018293E-2)[&rate=6.070197372191908E-4]:3.503382875711E-1)[&rate=6.070197372191908E-4]:3.295172706385E-1)[&rate=6.070197372191908E-4]:9.663910284645E-2,(((135[&rate=6.070197372191908E-4]:5.737045663447E-1,(119[&rate=6.070197372191908E-4]:6.902720390743E-1,((138[&rate=6.070197372191908E-4]:1.700030512671E-1,136[&rate=6.070197372191908E-4]:3.849620195187E-2)[&rate=6.070197372191908E-4]:3.523072749566E-1,120[&rate=6.070197372191908E-4]:5.743651207441E-1)[&rate=6.070197372191908E-4]:2.001650737129E-2)[&rate=6.070197372191908E-4]:2.313777327498E-1)[&rate=6.070197372191908E-4]:9.92976016685E-1,126[&rate=6.070197372191908E-4]:1.128923265865E0)[&rate=6.070197372191908E-4]:3.787937862931E-1,66[&rate=6.070197372191908E-4]:2.605428624734E-1)[&rate=6.070197372191908E-4]:6.65980784249E-2)[&rate=6.070197372191908E-4]:6.909758487262E-1,(33[&rate=6.070197372191908E-4]:1.712521321346E-2,(34[&rate=6.070197372191908E-4]:1.146944198041E-2,((((53[&rate=6.070197372191908E-4]:7.647316260603E-1,(((75[&rate=6.070197372191908E-4]:4.495304258565E-1,(76[&rate=6.070197372191908E-4]:3.845143587416E-1,(74[&rate=6.070197372191908E-4]:2.793241235473E-1,70[&rate=6.070197372191908E-4]:2.409679591639E-1)[&rate=6.070197372191908E-4]:1.051902351942E-1)[&rate=6.070197372191908E-4]:6.501606711496E-2)[&rate=6.070197372191908E-4]:1.676724122218E-1,((77[&rate=6.070197372191908E-4]:3.477819363186E-1,((80[&rate=6.070197372191908E-4]:7.136903195297E-2,81[&rate=6.070197372191908E-4]:7.136903195297E-2)[&rate=6.070197372191908E-4]:2.316023716139E-1,73[&rate=6.070197372191908E-4]:3.522864720599E-1)[&rate=6.070197372191908E-4]:9.749163133319E-4)[&rate=6.070197372191908E-4]:1.041056602012E-1,((72[&rate=6.070197372191908E-4]:4.142766037214E-3,78[&rate=6.070197372191908E-4]:2.606057425653E-2)[&rate=6.070197372191908E-4]:2.396680743323E-1,((79[&rate=6.070197372191908E-4]:7.477114033743E-2,71[&rate=6.070197372191908E-4]:4.73738800634E-2)[&rate=6.070197372191908E-4]:1.465120152741E-1,82[&rate=6.070197372191908E-4]:2.295023336936E-1)[&rate=6.070197372191908E-4]:4.444549297733E-2)[&rate=6.070197372191908E-4]:1.505425095748E-1)[&rate=6.070197372191908E-4]:1.598357895038E-1)[&rate=6.070197372191908E-4]:6.892260835692E-1,((((29[&rate=6.070197372191908E-4]:6.016187529788E-1,(5[&rate=6.070197372191908E-4]:3.404763703992E-1,12[&rate=6.070197372191908E-4]:3.788325347827E-1)[&rate=6.070197372191908E-4]:1.159369031276E-1)[&rate=6.070197372191908E-4]:4.725578544902E-1,103[&rate=6.070197372191908E-4]:8.412998951403E-1)[&rate=6.070197372191908E-4]:1.002331828644E0,52[&rate=6.070197372191908E-4]:1.793379892231E-1)[&rate=6.070197372191908E-4]:6.267366035923E-2,((134[&rate=6.070197372191908E-4]:3.725302634361E-1,137[&rate=6.070197372191908E-4]:4.437631401483E-1)[&rate=6.070197372191908E-4]:2.937620258594E-3,133[&rate=6.070197372191908E-4]:4.056048699959E-1)[&rate=6.070197372191908E-4]:6.102895552433E-1)[&rate=6.070197372191908E-4]:3.261509347645E-1)[&rate=6.070197372191908E-4]:2.047657630249E-1)[&rate=6.070197372191908E-4]:5.302127925176E-1,125[&rate=6.070197372191908E-4]:1.084561904917E0)[&rate=6.070197372191908E-4]:1.64436402106E-1,((((59[&rate=6.070197372191908E-4]:6.684452470715E-2,37[&rate=6.070197372191908E-4]:1.050958908274E-1)[&rate=6.070197372191908E-4]:2.88300551076E-1,((57[&rate=6.070197372191908E-4]:1.086536462673E-1,54[&rate=6.070197372191908E-4]:6.767003970993E-2)[&rate=6.070197372191908E-4]:4.252875775106E-2,58[&rate=6.070197372191908E-4]:1.675758466413E-1)[&rate=6.070197372191908E-4]:2.066949122019E-1)[&rate=6.070197372191908E-4]:3.436174983176E-2,(56[&rate=6.070197372191908E-4]:3.698804535302E-1,55[&rate=6.070197372191908E-4]:3.698804535302E-1)[&rate=6.070197372191908E-4]:1.142965077311E-2)[&rate=6.070197372191908E-4]:5.012269203846E-1,68[&rate=6.070197372191908E-4]:8.415534181305E-1)[&rate=6.070197372191908E-4]:2.407782222254E-1)[&rate=6.070197372191908E-4]:1.301308953201E-1,(((((45[&rate=6.070197372191908E-4]:6.831595163686E-1,(44[&rate=6.070197372191908E-4]:6.409758281697E-1,((47[&rate=6.070197372191908E-4]:6.159713218881E-1,(51[&rate=6.070197372191908E-4]:4.918212785119E-1,(49[&rate=6.070197372191908E-4]:2.194066499513E-1,50[&rate=6.070197372191908E-4]:2.194066499513E-1)[&rate=6.070197372191908E-4]:2.669501476864E-1)[&rate=6.070197372191908E-4]:9.682763900473E-2)[&rate=6.070197372191908E-4]:7.843296628636E-3,((42[&rate=6.070197372191908E-4]:2.034384066269E-1,(48[&rate=6.070197372191908E-4]:2.388718801185E-1,41[&rate=6.070197372191908E-4]:1.95156033124E-1)[&rate=6.070197372191908E-4]:2.817892628643E-3)[&rate=6.070197372191908E-4]:1.104454901885E-1,(43[&rate=6.070197372191908E-4]:2.268450095763E-1,46[&rate=6.070197372191908E-4]:2.268450095763E-1)[&rate=6.070197372191908E-4]:1.362192151079E-1)[&rate=6.070197372191908E-4]:2.607503938326E-1)[&rate=6.070197372191908E-4]:2.26256905272E-2)[&rate=6.070197372191908E-4]:4.491592863605E-2)[&rate=6.070197372191908E-4]:1.196502118611E-1,((((62[&rate=6.070197372191908E-4]:3.931286650353E-1,(64[&rate=6.070197372191908E-4]:2.127808723747E-1,60[&rate=6.070197372191908E-4]:6.209594086801E-2)[&rate=6.070197372191908E-4]:1.392519022495E-1)[&rate=6.070197372191908E-4]:7.170107029808E-2,65[&rate=6.070197372191908E-4]:2.730489134156E-1)[&rate=6.070197372191908E-4]:3.116978285015E-1,(61[&rate=6.070197372191908E-4]:2.913875108559E-1,63[&rate=6.070197372191908E-4]:2.502916204448E-1)[&rate=6.070197372191908E-4]:4.85140052979E-1)[&rate=6.070197372191908E-4]:7.326356369168E-1,(128[&rate=6.070197372191908E-4]:1.031944801212E0,((69[&rate=6.070197372191908E-4]:3.874909748405E-1,118[&rate=6.070197372191908E-4]:3.765320707308E-1)[&rate=6.070197372191908E-4]:3.546141120394E-1,(131[&rate=6.070197372191908E-4]:1.757014746377E-1,((130[&rate=6.070197372191908E-4]:1.180441590807E-1,132[&rate=6.070197372191908E-4]:1.207838851081E-1)[&rate=6.070197372191908E-4]:7.73092269181E-3,129[&rate=6.070197372191908E-4]:1.257750817725E-1)[&rate=6.070197372191908E-4]:4.718666683782E-2)[&rate=6.070197372191908E-4]:4.2119813279E-1)[&rate=6.070197372191908E-4]:4.405246458391E-1)[&rate=6.070197372191908E-4]:3.374923721423E-1)[&rate=6.070197372191908E-4]:2.067687671667E-1)[&rate=6.070197372191908E-4]:7.628591003167E-2,((35[&rate=6.070197372191908E-4]:2.779055814655E-2,36[&rate=6.070197372191908E-4]:7.436590061231E-2)[&rate=6.070197372191908E-4]:3.916827538632E-2,121[&rate=6.070197372191908E-4]:2.192986230793E0)[&rate=6.070197372191908E-4]:5.676589373214E-2)[&rate=6.070197372191908E-4]:1.343719119966E-3,127[&rate=6.070197372191908E-4]:2.692191734056E0)[&rate=6.070197372191908E-4]:4.105001237516E-1,(38[&rate=6.070197372191908E-4]:6.886835368689E-1,(((((((101[&rate=6.070197372191908E-4]:8.573227107334E-1,(((((10[&rate=6.070197372191908E-4]:4.058309773538E-1,15[&rate=6.070197372191908E-4]:4.441871417373E-1)[&rate=6.070197372191908E-4]:1.660704563527E-1,(6[&rate=6.070197372191908E-4]:5.080716566145E-1,18[&rate=6.070197372191908E-4]:5.710853552447E-1)[&rate=6.070197372191908E-4]:4.739142092765E-2)[&rate=6.070197372191908E-4]:7.280980932572E-2,((89[&rate=6.070197372191908E-4]:1.243569812814E-1,88[&rate=6.070197372191908E-4]:1.106583511443E-1)[&rate=6.070197372191908E-4]:4.121085768691E-1,((((90[&rate=6.070197372191908E-4]:4.668488753404E-2,91[&rate=6.070197372191908E-4]:4.668488753404E-2)[&rate=6.070197372191908E-4]:9.680864115872E-2,92[&rate=6.070197372191908E-4]:1.434935286928E-1)[&rate=6.070197372191908E-4]:6.281355202147E-2,87[&rate=6.070197372191908E-4]:1.926084505772E-1)[&rate=6.070197372191908E-4]:6.555040764588E-2,((86[&rate=6.070197372191908E-4]:1.236495221343E-1,83[&rate=6.070197372191908E-4]:1.236495221343E-1)[&rate=6.070197372191908E-4]:3.52118592574E-3,(84[&rate=6.070197372191908E-4]:1.149471476745E-1,(93[&rate=6.070197372191908E-4]:8.863442531326E-2,85[&rate=6.070197372191908E-4]:7.493579517625E-2)[&rate=6.070197372191908E-4]:4.001135249828E-2)[&rate=6.070197372191908E-4]:1.222356038556E-2)[&rate=6.070197372191908E-4]:1.30988150163E-1)[&rate=6.070197372191908E-4]:2.646080697904E-1)[&rate=6.070197372191908E-4]:5.931771917311E-1)[&rate=6.070197372191908E-4]:1.694990910101E-1,3[&rate=6.070197372191908E-4]:7.457171833575E-1)[&rate=6.070197372191908E-4]:6.08784803202E-1,((((((21[&rate=6.070197372191908E-4]:6.534882861828E-1,28[&rate=6.070197372191908E-4]:6.781458204293E-1)[&rate=6.070197372191908E-4]:1.79603973531E-1,1[&rate=6.070197372191908E-4]:7.144842409734E-2)[&rate=6.070197372191908E-4]:7.092375032122E-2,24[&rate=6.070197372191908E-4]:9.231940922268E-1)[&rate=6.070197372191908E-4]:3.01343018176E-1,(((140[&rate=6.070197372191908E-4]:5.381384812269E-1,11[&rate=6.070197372191908E-4]:5.573165634187E-1)[&rate=6.070197372191908E-4]:1.843056159821E-1,((25[&rate=6.070197372191908E-4]:5.860945322343E-1,20[&rate=6.070197372191908E-4]:5.669164500426E-1)[&rate=6.070197372191908E-4]:1.265287398652E-1,23[&rate=6.070197372191908E-4]:7.016643679898E-1)[&rate=6.070197372191908E-4]:1.248893182602E-1)[&rate=6.070197372191908E-4]:3.608476483317E-1,102[&rate=6.070197372191908E-4]:3.671640307502E-2)[&rate=6.070197372191908E-4]:2.61768717114E-2)[&rate=6.070197372191908E-4]:1.88000472337E-1,(142[&rate=6.070197372191908E-4]:3.575212397474E-1,((145[&rate=6.070197372191908E-4]:1.11712553442E-1,141[&rate=6.070197372191908E-4]:1.089728274144E-1)[&rate=6.070197372191908E-4]:1.842275804052E-1,144[&rate=6.070197372191908E-4]:2.904606817922E-1)[&rate=6.070197372191908E-4]:6.158110590022E-2)[&rate=6.070197372191908E-4]:1.139947849842E0)[&rate=6.070197372191908E-4]:1.188697129295E-2,((((((106[&rate=6.070197372191908E-4]:2.132568518079E-1,111[&rate=6.070197372191908E-4]:2.296952079723E-1)[&rate=6.070197372191908E-4]:1.52676126357E-1,139[&rate=6.070197372191908E-4]:5.577138000827E-1)[&rate=6.070197372191908E-4]:2.639326220024E-1,(148[&rate=6.070197372191908E-4]:1.554568608356E-1,143[&rate=6.070197372191908E-4]:1.527171348083E-1)[&rate=6.070197372191908E-4]:4.524909311127E-1)[&rate=6.070197372191908E-4]:9.492303325466E-2,116[&rate=6.070197372191908E-4]:6.645146608193E-1)[&rate=6.070197372191908E-4]:1.111497175554E-1,((115[&rate=6.070197372191908E-4]:3.980018086883E-1,(13[&rate=6.070197372191908E-4]:1.431903288858E-1,19[&rate=6.070197372191908E-4]:1.815464932694E-1)[&rate=6.070197372191908E-4]:3.370032606244E-1)[&rate=6.070197372191908E-4]:3.282363224583E-1,((107[&rate=6.070197372191908E-4]:4.836477097262E-1,109[&rate=6.070197372191908E-4]:5.028257919179E-1)[&rate=6.070197372191908E-4]:7.912887593702E-2,(108[&rate=6.070197372191908E-4]:2.3899107683E-1,(114[&rate=6.070197372191908E-4]:7.850636733577E-3,104[&rate=6.070197372191908E-4]:6.812460933635E-2)[&rate=6.070197372191908E-4]:1.73606193521E-1)[&rate=6.070197372191908E-4]:3.210457828059E-1)[&rate=6.070197372191908E-4]:2.237355180862E-1)[&rate=6.070197372191908E-4]:4.942624722809E-2)[&rate=6.070197372191908E-4]:3.879264836508E-1,(((9[&rate=6.070197372191908E-4]:7.025306843602E-1,(113[&rate=6.070197372191908E-4]:4.092936498743E-1,117[&rate=6.070197372191908E-4]:4.120333759019E-1)[&rate=6.070197372191908E-4]:3.014562125679E-1)[&rate=6.070197372191908E-4]:4.731973907493E-2,(112[&rate=6.070197372191908E-4]:5.113518307096E-1,(4[&rate=6.070197372191908E-4]:3.568785686823E-1,30[&rate=6.070197372191908E-4]:5.294813084083E-1)[&rate=6.070197372191908E-4]:9.69390154522E-2)[&rate=6.070197372191908E-4]:2.467177708075E-1)[&rate=6.070197372191908E-4]:2.375172422102E-1,((105[&rate=6.070197372191908E-4]:4.316599781692E-1,110[&rate=6.070197372191908E-4]:4.535777863882E-1)[&rate=6.070197372191908E-4]:4.005671764382E-1,(17[&rate=6.070197372191908E-4]:6.011412015205E-1,14[&rate=6.070197372191908E-4]:5.627850371368E-1)[&rate=6.070197372191908E-4]:2.968393777444E-1)[&rate=6.070197372191908E-4]:1.359624288461E-1)[&rate=6.070197372191908E-4]:2.5019579912E-1)[&rate=6.070197372191908E-4]:9.097067830859E-2)[&rate=6.070197372191908E-4]:9.446099417051E-2)[&rate=6.070197372191908E-4]:5.055604502015E-1)[&rate=6.070197372191908E-4]:5.77564116999E-1,98[&rate=6.070197372191908E-4]:5.90137969285E-1)[&rate=6.070197372191908E-4]:4.859094967739E-2,((95[&rate=6.070197372191908E-4]:3.711447112399E-1,(94[&rate=6.070197372191908E-4]:1.90886990936E-1,100[&rate=6.070197372191908E-4]:1.90886990936E-1)[&rate=6.070197372191908E-4]:9.555826675176E-2)[&rate=6.070197372191908E-4]:2.765121602257E-1,((99[&rate=6.070197372191908E-4]:4.764389152585E-1,96[&rate=6.070197372191908E-4]:4.409197895756E-1)[&rate=6.070197372191908E-4]:1.437275981106E-1,97[&rate=6.070197372191908E-4]:3.988550379593E-1)[&rate=6.070197372191908E-4]:3.841931984502E-2)[&rate=6.070197372191908E-4]:2.001009245511E-3)[&rate=6.070197372191908E-4]:3.289672163073E-2,39[&rate=6.070197372191908E-4]:5.432103400468E-1)[&rate=6.070197372191908E-4]:4.402021190813E-3,147[&rate=6.070197372191908E-4]:6.049894104179E-1)[&rate=6.070197372191908E-4]:1.07894745203E-2,40[&rate=6.070197372191908E-4]:5.584018357579E-1)[&rate=6.070197372191908E-4]:1.415667544573E-1,(((((31[&rate=6.070197372191908E-4]:7.187295356832E-1,(22[&rate=6.070197372191908E-4]:4.658478400107E-1,27[&rate=6.070197372191908E-4]:4.822861961751E-1)[&rate=6.070197372191908E-4]:1.980871751245E-1)[&rate=6.070197372191908E-4]:1.30830376582E-1,(26[&rate=6.070197372191908E-4]:4.730507332012E-1,(7[&rate=6.070197372191908E-4]:6.117584562834E-2,8[&rate=6.070197372191908E-4]:6.117584562834E-2)[&rate=6.070197372191908E-4]:3.050255725043E-1)[&rate=6.070197372191908E-4]:3.326735626256E-1)[&rate=6.070197372191908E-4]:2.702090790521E-1,2[&rate=6.070197372191908E-4]:8.923717310432E-1)[&rate=6.070197372191908E-4]:1.60079532227E0,146[&rate=6.070197372191908E-4]:6.56659829719E-1)[&rate=6.070197372191908E-4]:5.516408438562E-2,16[&rate=6.070197372191908E-4]:2.677098260987E0)[&rate=6.070197372191908E-4]:1.083632553455E-1)[&rate=6.070197372191908E-4]:5.702095758279E-2)[&rate=6.070197372191908E-4]:4.492504797831E-1)[&rate=6.070197372191908E-4]:1.291733277672E-1)[&rate=6.070197372191908E-4]:2.097412427068E-1)[&rate=6.070197372191908E-4]:2.209412739742E-2)[&rate=6.070197372191908E-4]:1.215395216166E-1)[&rate=6.070197372191908E-4]:3.868340418677E-2);
tree STATE_54180000 [&joint=-20949.374943258063,lnP=-20949.374943258063] = [&R] (((((67[&rate=5.899336922896967E-4]:2.377676408425E-1,((124[&rate=5.899336922896967E-4]:1.230438702507E-1,123[&rate=5.899336922896967E-4]:1.257761106879E-1)[&rate=5.899336922896967E-4]:1.460995522347E-1,122[&rate=5.899336922896967E-4]:2.718756629226E-1)[&rate=5.899336922896967E-4]:4.671645282606E-1)[&rate=5.899336922896967E-4]:2.307326540437E-1,(((120[&rate=5.899336922896967E-4]:1.068419682904E0,126[&rate=5.899336922896967E-4]:3.786075712187E-1)[&rate=5.899336922896967E-4]:4.578028917768E-1,(119[&rate=5.899336922896967E-4]:1.357759499798E0,(135[&rate=5.899336922896967E-4]:4.522610168671E-1,(138[&rate=5.899336922896967E-4]:4.294153316182E-1,136[&rate=5.899336922896967E-4]:2.97908482303E-1)[&rate=5.899336922896967E-4]:2.228456852489E-1)[&rate=5.899336922896967E-4]:5.57553277452E-1)[&rate=5.899336922896967E-4]:2.643534858409E-1)[&rate=5.899336922896967E-4]:6.08618387511E-1,66[&rate=5.899336922896967E-4]:1.978546608215E-1)[&rate=5.899336922896967E-4]:2.706456340647E-1)[&rate=5.899336922896967E-4]:3.959302892769E-1,34[&rate=5.899336922896967E-4]:1.41688553309E-3)[&rate=5.899336922896967E-4]:3.329724051918E-2,((((((127[&rate=5.899336922896967E-4]:2.376074883045E0,121[&rate=5.899336922896967E-4]:1.934978992634E0)[&rate=5.899336922896967E-4]:3.486331520063E-1,36[&rate=5.899336922896967E-4]:2.041600898457E-1)[&rate=5.899336922896967E-4]:4.474272110218E-2,((((((131[&rate=5.899336922896967E-4]:3.560470097215E-1,(132[&rate=5.899336922896967E-4]:3.176664114522E-1,(129[&rate=5.899336922896967E-4]:2.831408813777E-1,130[&rate=5.899336922896967E-4]:2.831408813777E-1)[&rate=5.899336922896967E-4]:3.178580404712E-2)[&rate=5.899336922896967E-4]:3.838059826933E-2)[&rate=5.899336922896967E-4]:2.489984615169E-1,69[&rate=5.899336922896967E-4]:7.502509506906E-1)[&rate=5.899336922896967E-4]:7.226731394254E-2,118[&rate=5.899336922896967E-4]:8.115593605235E-1)[&rate=5.899336922896967E-4]:5.847309568857E-1,(((60[&rate=5.899336922896967E-4]:1.066623346872E-1,64[&rate=5.899336922896967E-4]:2.573472661939E-1)[&rate=5.899336922896967E-4]:6.816686335048E-2,(62[&rate=5.899336922896967E-4]:3.373408164626E-1,65[&rate=5.899336922896967E-4]:1.455599945449E-1)[&rate=5.899336922896967E-4]:2.926920349277E-2)[&rate=5.899336922896967E-4]:5.562004001865E-1,(61[&rate=5.899336922896967E-4]:3.591609246735E-1,63[&rate=5.899336922896967E-4]:3.180650342625E-1)[&rate=5.899336922896967E-4]:5.636494954684E-1)[&rate=5.899336922896967E-4]:4.734798972673E-1)[&rate=5.899336922896967E-4]:5.767531547864E-2,128[&rate=5.899336922896967E-4]:1.31423960549E0)[&rate=5.899336922896967E-4]:3.511661844127E-1,((((43[&rate=5.899336922896967E-4]:3.51560704405E-1,((41[&rate=5.899336922896967E-4]:1.690122840456E-1,(48[&rate=5.899336922896967E-4]:1.815855037066E-1,42[&rate=5.899336922896967E-4]:1.433341375863E-1)[&rate=5.899336922896967E-4]:3.114262733355E-2)[&rate=5.899336922896967E-4]:1.148078843725E-1,46[&rate=5.899336922896967E-4]:3.384649771611E-1)[&rate=5.899336922896967E-4]:1.309572724389E-2)[&rate=5.899336922896967E-4]:1.768231874034E-1,((47[&rate=5.899336922896967E-4]:2.209114174489E-1,44[&rate=5.899336922896967E-4]:2.154469365746E-1)[&rate=5.899336922896967E-4]:1.486084959338E-1,51[&rate=5.899336922896967E-4]:3.421975090112E-1)[&rate=5.899336922896967E-4]:1.588639784257E-1)[&rate=5.899336922896967E-4]:7.314541548642E-3,(49[&rate=5.899336922896967E-4]:3.378214024489E-1,50[&rate=5.899336922896967E-4]:3.378214024489E-1)[&rate=5.899336922896967E-4]:1.650901456624E-1)[&rate=5.899336922896967E-4]:1.118094292013E-1,45[&rate=5.899336922896967E-4]:6.393111412469E-1)[&rate=5.899336922896967E-4]:2.526984363649E-1)[&rate=5.899336922896967E-4]:6.568880186666E-2)[&rate=5.899336922896967E-4]:5.829946340094E-2,35[&rate=5.899336922896967E-4]:2.606269318831E-1)[&rate=5.899336922896967E-4]:3.216553769756E-1,(38[&rate=5.899336922896967E-4]:8.382304901674E-1,(((98[&rate=5.899336922896967E-4]:5.511304716882E-1,((96[&rate=5.899336922896967E-4]:4.661478921202E-1,99[&rate=5.899336922896967E-4]:5.016670178031E-1)[&rate=5.899336922896967E-4]:3.509920100788E-3,(97[&rate=5.899336922896967E-4]:2.400623120827E-1,(95[&rate=5.899336922896967E-4]:3.186382080239E-1,(94[&rate=5.899336922896967E-4]:1.156263050052E-1,100[&rate=5.899336922896967E-4]:1.156263050052E-1)[&rate=5.899336922896967E-4]:1.183124494667E-1)[&rate=5.899336922896967E-4]:1.3180661772E-1)[&rate=5.899336922896967E-4]:4.380315041146E-2)[&rate=5.899336922896967E-4]:6.781145728159E-2)[&rate=5.899336922896967E-4]:2.242998652684E-2,(39[&rate=5.899336922896967E-4]:4.306256702421E-1,40[&rate=5.899336922896967E-4]:4.306256702421E-1)[&rate=5.899336922896967E-4]:1.451948742667E-2)[&rate=5.899336922896967E-4]:5.477470313455E-3,(((101[&rate=5.899336922896967E-4]:9.380869458307E-1,(((((11[&rate=5.899336922896967E-4]:5.536857236696E-1,140[&rate=5.899336922896967E-4]:5.345076414779E-1)[&rate=5.899336922896967E-4]:1.371446488137E-1,((25[&rate=5.899336922896967E-4]:4.681012660976E-1,20[&rate=5.899336922896967E-4]:4.489231839059E-1)[&rate=5.899336922896967E-4]:2.282409179769E-1,23[&rate=5.899336922896967E-4]:6.853832799648E-1)[&rate=5.899336922896967E-4]:9.037859936773E-2)[&rate=5.899336922896967E-4]:4.81259567321E-1,(102[&rate=5.899336922896967E-4]:5.842247730053E-2,(((21[&rate=5.899336922896967E-4]:6.56358659119E-1,28[&rate=5.899336922896967E-4]:6.810161933654E-1)[&rate=5.899336922896967E-4]:1.666558148447E-1,1[&rate=5.899336922896967E-4]:6.137063834721E-2)[&rate=5.899336922896967E-4]:2.051681371882E-1,24[&rate=5.899336922896967E-4]:1.047360693344E0)[&rate=5.899336922896967E-4]:1.727056195733E-1)[&rate=5.899336922896967E-4]:4.791403784633E-2)[&rate=5.899336922896967E-4]:4.980983003858E-2,(((((115[&rate=5.899336922896967E-4]:5.223801098115E-1,(13[&rate=5.899336922896967E-4]:4.094119442065E-1,19[&rate=5.899336922896967E-4]:4.477681085902E-1)[&rate=5.899336922896967E-4]:1.951599464269E-1)[&rate=5.899336922896967E-4]:9.838988951702E-2,((((114[&rate=5.899336922896967E-4]:2.848876956855E-2,104[&rate=5.899336922896967E-4]:8.876274217132E-2)[&rate=5.899336922896967E-4]:2.955974958373E-1,116[&rate=5.899336922896967E-4]:3.240862654058E-1)[&rate=5.899336922896967E-4]:1.319700553549E-1,(108[&rate=5.899336922896967E-4]:3.838153839844E-1,107[&rate=5.899336922896967E-4]:3.865551100117E-1)[&rate=5.899336922896967E-4]:1.297751833518E-1)[&rate=5.899336922896967E-4]:2.120727100127E-2,109[&rate=5.899336922896967E-4]:5.567156465566E-1)[&rate=5.899336922896967E-4]:1.435064075665E-1)[&rate=5.899336922896967E-4]:5.495662857631E-2,((148[&rate=5.899336922896967E-4]:3.463839051374E-1,143[&rate=5.899336922896967E-4]:3.4364417911E-1)[&rate=5.899336922896967E-4]:2.29401858691E-1,((106[&rate=5.899336922896967E-4]:1.025102654677E-1,111[&rate=5.899336922896967E-4]:1.189486216321E-1)[&rate=5.899336922896967E-4]:4.136040052392E-1,139[&rate=5.899336922896967E-4]:7.078950926246E-1)[&rate=5.899336922896967E-4]:8.158930134067E-2)[&rate=5.899336922896967E-4]:1.382970284601E-1)[&rate=5.899336922896967E-4]:1.757207703837E-1,(((117[&rate=5.899336922896967E-4]:4.311046225034E-1,(105[&rate=5.899336922896967E-4]:3.74266978879E-1,110[&rate=5.899336922896967E-4]:3.96184787098E-1)[&rate=5.899336922896967E-4]:2.670065732307E-2)[&rate=5.899336922896967E-4]:1.797832535616E-1,((17[&rate=5.899336922896967E-4]:4.323093416873E-1,14[&rate=5.899336922896967E-4]:3.939531773036E-1)[&rate=5.899336922896967E-4]:1.512334937213E-1,113[&rate=5.899336922896967E-4]:5.451866710249E-1)[&rate=5.899336922896967E-4]:6.29614790125E-2)[&rate=5.899336922896967E-4]:8.45351731652E-3,(((4[&rate=5.899336922896967E-4]:1.162573356049E-1,30[&rate=5.899336922896967E-4]:2.888600753309E-1)[&rate=5.899336922896967E-4]:3.702737437128E-1,112[&rate=5.899336922896967E-4]:5.440653258929E-1)[&rate=5.899336922896967E-4]:3.899900640588E-3,9[&rate=5.899336922896967E-4]:5.397460484514E-1)[&rate=5.899336922896967E-4]:6.863644082047E-2)[&rate=5.899336922896967E-4]:3.170375117565E-1)[&rate=5.899336922896967E-4]:7.936889397017E-2,(142[&rate=5.899336922896967E-4]:4.228338340608E-1,((141[&rate=5.899336922896967E-4]:1.324473155537E-1,144[&rate=5.899336922896967E-4]:1.297075895264E-1)[&rate=5.899336922896967E-4]:1.050741899461E-1,145[&rate=5.899336922896967E-4]:2.402612315274E-1)[&rate=5.899336922896967E-4]:1.825726025334E-1)[&rate=5.899336922896967E-4]:7.62776978746E-1)[&rate=5.899336922896967E-4]:2.171108748445E-1)[&rate=5.899336922896967E-4]:2.532621066768E-1,((18[&rate=5.899336922896967E-4]:6.338627399518E-1,(6[&rate=5.899336922896967E-4]:5.155851119781E-1,(10[&rate=5.899336922896967E-4]:4.141179655767E-1,15[&rate=5.899336922896967E-4]:4.524741299602E-1)[&rate=5.899336922896967E-4]:1.179055025658E-1)[&rate=5.899336922896967E-4]:5.526392934354E-2)[&rate=5.899336922896967E-4]:3.477642176889E-1,(3[&rate=5.899336922896967E-4]:3.398546670056E-1,(((85[&rate=5.899336922896967E-4]:2.204502802045E-1,(((83[&rate=5.899336922896967E-4]:3.618755016924E-2,86[&rate=5.899336922896967E-4]:3.618755016924E-2)[&rate=5.899336922896967E-4]:6.52979000679E-2,(93[&rate=5.899336922896967E-4]:8.572872172173E-2,84[&rate=5.899336922896967E-4]:7.203009158472E-2)[&rate=5.899336922896967E-4]:2.945535865242E-2)[&rate=5.899336922896967E-4]:4.026165041731E-2,((90[&rate=5.899336922896967E-4]:3.269039299375E-2,91[&rate=5.899336922896967E-4]:3.269039299375E-2)[&rate=5.899336922896967E-4]:8.18210162734E-2,92[&rate=5.899336922896967E-4]:1.145114092671E-1)[&rate=5.899336922896967E-4]:4.093432152432E-2)[&rate=5.899336922896967E-4]:7.870317955003E-2)[&rate=5.899336922896967E-4]:6.111973385161E-2,87[&rate=5.899336922896967E-4]:2.815700140561E-1)[&rate=5.899336922896967E-4]:3.470380416699E-2,(89[&rate=5.899336922896967E-4]:8.757981029232E-2,88[&rate=5.899336922896967E-4]:7.38811801553E-2)[&rate=5.899336922896967E-4]:2.423926380678E-1)[&rate=5.899336922896967E-4]:5.633068761797E-1)[&rate=5.899336922896967E-4]:5.267037974845E-1)[&rate=5.899336922896967E-4]:5.401102613448E-1)[&rate=5.899336922896967E-4]:5.341579460235E-1)[&rate=5.899336922896967E-4]:3.939790253906E-1,(146[&rate=5.899336922896967E-4]:4.189093872672E-1,(16[&rate=5.899336922896967E-4]:2.235814631034E0,(2[&rate=5.899336922896967E-4]:7.968594133131E-1,((31[&rate=5.899336922896967E-4]:7.076627985694E-1,(26[&rate=5.899336922896967E-4]:5.059139550947E-1,(7[&rate=5.899336922896967E-4]:3.835562884982E-2,8[&rate=5.899336922896967E-4]:3.835562884982E-2)[&rate=5.899336922896967E-4]:3.607090111764E-1)[&rate=5.899336922896967E-4]:1.579132270362E-1)[&rate=5.899336922896967E-4]:1.036525934573E-1,(22[&rate=5.899336922896967E-4]:3.998843127209E-1,27[&rate=5.899336922896967E-4]:4.163226688853E-1)[&rate=5.899336922896967E-4]:3.566365587578E-1)[&rate=5.899336922896967E-4]:2.129412815604E-1)[&rate=5.899336922896967E-4]:1.310188094433E0)[&rate=5.899336922896967E-4]:1.483691031156E-1)[&rate=5.899336922896967E-4]:6.021100419534E-2)[&rate=5.899336922896967E-4]:1.200130975235E-2,147[&rate=5.899336922896967E-4]:4.282801711603E-1)[&rate=5.899336922896967E-4]:7.971950600225E-2)[&rate=5.899336922896967E-4]:4.559138731142E-1)[&rate=5.899336922896967E-4]:3.464172652068E-1)[&rate=5.899336922896967E-4]:3.080860321197E-1,((((((((137[&rate=5.899336922896967E-4]:2.106928278355E-1,134[&rate=5.899336922896967E-4]:1.394599511233E-1)[&rate=5.899336922896967E-4]:2.204874264774E-1,133[&rate=5.899336922896967E-4]:3.900843639018E-1)[&rate=5.899336922896967E-4]:5.825608818131E-1,(((29[&rate=5.899336922896967E-4]:6.825810188344E-1,(5[&rate=5.899336922896967E-4]:3.304270516385E-1,12[&rate=5.899336922896967E-4]:3.68783216022E-1)[&rate=5.899336922896967E-4]:2.06948487744E-1)[&rate=5.899336922896967E-4]:7.245090280227E-2,103[&rate=5.899336922896967E-4]:5.221552093079E-1)[&rate=5.899336922896967E-4]:1.327538088313E0,52[&rate=5.899336922896967E-4]:1.853995630596E-1)[&rate=5.899336922896967E-4]:1.336290699851E-2)[&rate=5.899336922896967E-4]:2.444666975786E-1,53[&rate=5.899336922896967E-4]:4.350324463253E-1)[&rate=5.899336922896967E-4]:1.148155363292E-1,(((70[&rate=5.899336922896967E-4]:4.00254515912E-1,(74[&rate=5.899336922896967E-4]:4.199939722171E-1,76[&rate=5.899336922896967E-4]:4.199939722171E-1)[&rate=5.899336922896967E-4]:1.86167080784E-2)[&rate=5.899336922896967E-4]:3.040008421877E-2,75[&rate=5.899336922896967E-4]:4.690107645143E-1)[&rate=5.899336922896967E-4]:2.719930853016E-1,(((77[&rate=5.899336922896967E-4]:3.639746550091E-1,(73[&rate=5.899336922896967E-4]:2.909358214326E-1,71[&rate=5.899336922896967E-4]:2.224426707477E-1)[&rate=5.899336922896967E-4]:7.851828563126E-2)[&rate=5.899336922896967E-4]:8.178558670552E-2,(80[&rate=5.899336922896967E-4]:1.196621118567E-1,81[&rate=5.899336922896967E-4]:1.196621118567E-1)[&rate=5.899336922896967E-4]:2.822625134195E-1)[&rate=5.899336922896967E-4]:1.084012286732E-2,((78[&rate=5.899336922896967E-4]:4.788038316102E-2,72[&rate=5.899336922896967E-4]:2.596257494171E-2)[&rate=5.899336922896967E-4]:3.272767426915E-1,(82[&rate=5.899336922896967E-4]:3.689694186792E-1,79[&rate=5.899336922896967E-4]:3.607502405972E-1)[&rate=5.899336922896967E-4]:1.440688525533E-2)[&rate=5.899336922896967E-4]:4.582680037334E-2)[&rate=5.899336922896967E-4]:2.789240331792E-1)[&rate=5.899336922896967E-4]:5.553071914507E-1)[&rate=5.899336922896967E-4]:6.239129337944E-1,125[&rate=5.899336922896967E-4]:9.633784027877E-1)[&rate=5.899336922896967E-4]:5.650663972866E-2,((57[&rate=5.899336922896967E-4]:3.30202365155E-1,((58[&rate=5.899336922896967E-4]:1.464607659481E-1,(54[&rate=5.899336922896967E-4]:6.916568439991E-3,37[&rate=5.899336922896967E-4]:8.341930068043E-2)[&rate=5.899336922896967E-4]:8.216714832777E-2)[&rate=5.899336922896967E-4]:1.425868062024E-1,(59[&rate=5.899336922896967E-4]:2.453967648561E-1,(56[&rate=5.899336922896967E-4]:1.735137702895E-1,55[&rate=5.899336922896967E-4]:1.735137702895E-1)[&rate=5.899336922896967E-4]:6.368627325502E-2)[&rate=5.899336922896967E-4]:2.45251242342E-2)[&rate=5.899336922896967E-4]:5.754823562757E-2)[&rate=5.899336922896967E-4]:1.05786557547E-1,68[&rate=5.899336922896967E-4]:3.84076354396E-1)[&rate=5.899336922896967E-4]:4.691420214536E-1)[&rate=5.899336922896967E-4]:5.801819332824E-1,32[&rate=5.899336922896967E-4]:7.481645105303E-4)[&rate=5.899336922896967E-4]:4.688669618609E-3)[&rate=5.899336922896967E-4]:7.359483704048E-3)[&rate=5.899336922896967E-4]:7.916177378564E-3,33[&rate=5.899336922896967E-4]:2.619194726647E-2);
tree STATE_54270000 [&joint=-20970.787894802164,lnP=-20970.787894802164] = [&R] ((32[&rate=5.737507498592091E-4]:1.768180640045E-2,((((((36[&rate=5.737507498592091E-4]:9.285494954528E-2,(35[&rate=5.737507498592091E-4]:1.326251733601E-2,121[&rate=5.737507498592091E-4]:2.139289914596E0)[&rate=5.737507498592091E-4]:3.301708974352E-2)[&rate=5.737507498592091E-4]:3.934169320465E-1,(((45[&rate=5.737507498592091E-4]:6.395660973638E-1,((43[&rate=5.737507498592091E-4]:4.434949393385E-1,((42[&rate=5.737507498592091E-4]:2.020816080511E-1,(48[&rate=5.737507498592091E-4]:2.183531177446E-1,41[&rate=5.737507498592091E-4]:1.746372707501E-1)[&rate=5.737507498592091E-4]:2.197985642674E-2)[&rate=5.737507498592091E-4]:1.301679239552E-1,46[&rate=5.737507498592091E-4]:3.81429859875E-1)[&rate=5.737507498592091E-4]:6.206507946348E-2)[&rate=5.737507498592091E-4]:1.089677976023E-1,((51[&rate=5.737507498592091E-4]:3.278006737166E-1,(44[&rate=5.737507498592091E-4]:9.590606109257E-2,47[&rate=5.737507498592091E-4]:1.013705419668E-1)[&rate=5.737507498592091E-4]:2.537525361213E-1)[&rate=5.737507498592091E-4]:1.629378256071E-1,(49[&rate=5.737507498592091E-4]:3.434128328888E-1,50[&rate=5.737507498592091E-4]:3.434128328888E-1)[&rate=5.737507498592091E-4]:1.418611855607E-1)[&rate=5.737507498592091E-4]:3.440183324558E-2)[&rate=5.737507498592091E-4]:9.530008173439E-2)[&rate=5.737507498592091E-4]:1.907487924346E-1,(((((60[&rate=5.737507498592091E-4]:1.59213560056E-2,(64[&rate=5.737507498592091E-4]:9.467617238917E-2,62[&rate=5.737507498592091E-4]:1.357720628002E-1)[&rate=5.737507498592091E-4]:7.193011512314E-2)[&rate=5.737507498592091E-4]:2.675528968672E-1,65[&rate=5.737507498592091E-4]:2.834742528729E-1)[&rate=5.737507498592091E-4]:3.006643095724E-1,(61[&rate=5.737507498592091E-4]:4.395649002884E-1,63[&rate=5.737507498592091E-4]:3.984690098774E-1)[&rate=5.737507498592091E-4]:3.363544840746E-1)[&rate=5.737507498592091E-4]:7.884485425641E-1,128[&rate=5.737507498592091E-4]:1.42464189953E0)[&rate=5.737507498592091E-4]:7.971219834845E-2,(69[&rate=5.737507498592091E-4]:1.131112108694E0,((129[&rate=5.737507498592091E-4]:1.40326948435E-1,(132[&rate=5.737507498592091E-4]:1.257147542191E-1,(131[&rate=5.737507498592091E-4]:1.116982619305E-1,130[&rate=5.737507498592091E-4]:1.089585359031E-1)[&rate=5.737507498592091E-4]:1.401649228864E-2)[&rate=5.737507498592091E-4]:1.735192024326E-2)[&rate=5.737507498592091E-4]:7.870104868051E-1,118[&rate=5.737507498592091E-4]:1.06432373661E0)[&rate=5.737507498592091E-4]:5.582946797382E-2)[&rate=5.737507498592091E-4]:5.239269206917E-1)[&rate=5.737507498592091E-4]:9.935700421152E-2)[&rate=5.737507498592091E-4]:3.509312172261E-1,127[&rate=5.737507498592091E-4]:2.992998483699E0)[&rate=5.737507498592091E-4]:1.382134309789E-2)[&rate=5.737507498592091E-4]:2.274671499769E-1,(38[&rate=5.737507498592091E-4]:8.74345905028E-1,(((146[&rate=5.737507498592091E-4]:8.098187266224E-1,147[&rate=5.737507498592091E-4]:7.469771965678E-1)[&rate=5.737507498592091E-4]:2.589963441766E-2,((40[&rate=5.737507498592091E-4]:4.496367114965E-1,(96[&rate=5.737507498592091E-4]:5.092427178212E-1,99[&rate=5.737507498592091E-4]:5.447618435041E-1)[&rate=5.737507498592091E-4]:5.514809203593E-2)[&rate=5.737507498592091E-4]:1.52444351967E-1,(((97[&rate=5.737507498592091E-4]:4.256301755355E-1,(2[&rate=5.737507498592091E-4]:6.92947904525E-1,(((22[&rate=5.737507498592091E-4]:3.37933182966E-1,27[&rate=5.737507498592091E-4]:3.543715391303E-1)[&rate=5.737507498592091E-4]:3.121110037296E-1,31[&rate=5.737507498592091E-4]:7.048387072436E-1)[&rate=5.737507498592091E-4]:4.636599841644E-2,((7[&rate=5.737507498592091E-4]:2.023456769888E-1,8[&rate=5.737507498592091E-4]:2.023456769888E-1)[&rate=5.737507498592091E-4]:2.111539827434E-1,26[&rate=5.737507498592091E-4]:5.203489748007E-1)[&rate=5.737507498592091E-4]:1.870201144209E-1)[&rate=5.737507498592091E-4]:1.69140459139E-1)[&rate=5.737507498592091E-4]:1.760446325206E0)[&rate=5.737507498592091E-4]:7.700480922594E-3,((101[&rate=5.737507498592091E-4]:1.106945019229E0,(((142[&rate=5.737507498592091E-4]:3.820564409031E-1,(144[&rate=5.737507498592091E-4]:1.544557043818E-1,(145[&rate=5.737507498592091E-4]:9.034610382273E-2,141[&rate=5.737507498592091E-4]:8.760637779514E-2)[&rate=5.737507498592091E-4]:6.958905261397E-2)[&rate=5.737507498592091E-4]:2.221212844664E-1)[&rate=5.737507498592091E-4]:1.443300795691E0,((102[&rate=5.737507498592091E-4]:1.056672226677E-1,(((11[&rate=5.737507498592091E-4]:5.118241731311E-1,140[&rate=5.737507498592091E-4]:4.926460909393E-1)[&rate=5.737507498592091E-4]:2.435289059211E-1,((25[&rate=5.737507498592091E-4]:3.055007588296E-1,20[&rate=5.737507498592091E-4]:2.863226766379E-1)[&rate=5.737507498592091E-4]:2.162298060871E-1,23[&rate=5.737507498592091E-4]:5.10771660807E-1)[&rate=5.737507498592091E-4]:3.295129250943E-1)[&rate=5.737507498592091E-4]:3.162520277425E-1,(24[&rate=5.737507498592091E-4]:9.34444998457E-1,(1[&rate=5.737507498592091E-4]:5.414501463095E-2,(21[&rate=5.737507498592091E-4]:7.364418084563E-1,28[&rate=5.737507498592091E-4]:7.610993427028E-1)[&rate=5.737507498592091E-4]:7.934704179113E-2)[&rate=5.737507498592091E-4]:9.947806601784E-2)[&rate=5.737507498592091E-4]:2.330505192965E-1)[&rate=5.737507498592091E-4]:9.981554053057E-2)[&rate=5.737507498592091E-4]:2.442970144012E-1,((((117[&rate=5.737507498592091E-4]:7.445645322957E-1,((4[&rate=5.737507498592091E-4]:1.002046839937E-1,30[&rate=5.737507498592091E-4]:2.728074237197E-1)[&rate=5.737507498592091E-4]:5.492298333368E-1,112[&rate=5.737507498592091E-4]:7.069687639057E-1)[&rate=5.737507498592091E-4]:3.485604236246E-2)[&rate=5.737507498592091E-4]:2.998985688596E-2,(9[&rate=5.737507498592091E-4]:6.495415496744E-1,113[&rate=5.737507498592091E-4]:6.577607277565E-1)[&rate=5.737507498592091E-4]:1.140539353976E-1)[&rate=5.737507498592091E-4]:3.581759667032E-2,((105[&rate=5.737507498592091E-4]:6.175921907173E-1,110[&rate=5.737507498592091E-4]:6.395099989364E-1)[&rate=5.737507498592091E-4]:1.043950542648E-1,(17[&rate=5.737507498592091E-4]:3.70862730685E-1,14[&rate=5.737507498592091E-4]:3.325065663014E-1)[&rate=5.737507498592091E-4]:4.168779389545E-1)[&rate=5.737507498592091E-4]:5.824775456854E-2)[&rate=5.737507498592091E-4]:3.868756608325E-1,((((109[&rate=5.737507498592091E-4]:5.723654722179E-1,((114[&rate=5.737507498592091E-4]:3.2699454609E-2,104[&rate=5.737507498592091E-4]:9.297342721178E-2)[&rate=5.737507498592091E-4]:4.04784571396E-1,(107[&rate=5.737507498592091E-4]:3.32601506466E-1,108[&rate=5.737507498592091E-4]:3.298617804386E-1)[&rate=5.737507498592091E-4]:1.651564921418E-1)[&rate=5.737507498592091E-4]:5.542939141847E-2)[&rate=5.737507498592091E-4]:1.523344818419E-1,115[&rate=5.737507498592091E-4]:6.452478992654E-1)[&rate=5.737507498592091E-4]:4.898005641023E-2,(13[&rate=5.737507498592091E-4]:4.471070042827E-1,19[&rate=5.737507498592091E-4]:4.854631686664E-1)[&rate=5.737507498592091E-4]:3.293127322148E-1)[&rate=5.737507498592091E-4]:4.791250608757E-2,(((148[&rate=5.737507498592091E-4]:1.755724285157E-1,143[&rate=5.737507498592091E-4]:1.728327024884E-1)[&rate=5.737507498592091E-4]:4.65163402779E-1,(106[&rate=5.737507498592091E-4]:2.569273595373E-1,(111[&rate=5.737507498592091E-4]:1.063039008153E-3,139[&rate=5.737507498592091E-4]:1.764055047615E-1)[&rate=5.737507498592091E-4]:2.723026766935E-1)[&rate=5.737507498592091E-4]:4.057262799766E-1)[&rate=5.737507498592091E-4]:1.692392302024E-4,116[&rate=5.737507498592091E-4]:6.025489061413E-1)[&rate=5.737507498592091E-4]:1.395915556219E-1)[&rate=5.737507498592091E-4]:3.701756780719E-1)[&rate=5.737507498592091E-4]:2.294289191516E-1)[&rate=5.737507498592091E-4]:2.28817657059E-1)[&rate=5.737507498592091E-4]:1.154454445125E-1,(((18[&rate=5.737507498592091E-4]:6.631754292828E-1,6[&rate=5.737507498592091E-4]:6.001617306527E-1)[&rate=5.737507498592091E-4]:1.34357245113E-2,(10[&rate=5.737507498592091E-4]:2.40699989002E-1,15[&rate=5.737507498592091E-4]:2.790561533854E-1)[&rate=5.737507498592091E-4]:3.893358223264E-1)[&rate=5.737507498592091E-4]:1.297877422587E-1,(3[&rate=5.737507498592091E-4]:2.358700662299E-1,(((89[&rate=5.737507498592091E-4]:5.133834213419E-2,88[&rate=5.737507498592091E-4]:3.763971199717E-2)[&rate=5.737507498592091E-4]:9.013281622349E-2,87[&rate=5.737507498592091E-4]:1.277725282207E-1)[&rate=5.737507498592091E-4]:1.486880375495E-1,(((90[&rate=5.737507498592091E-4]:6.617995802899E-2,91[&rate=5.737507498592091E-4]:6.617995802899E-2)[&rate=5.737507498592091E-4]:9.986814535562E-2,92[&rate=5.737507498592091E-4]:1.660481033846E-1)[&rate=5.737507498592091E-4]:5.422746108935E-2,((83[&rate=5.737507498592091E-4]:8.981110241371E-2,93[&rate=5.737507498592091E-4]:1.035097325507E-1)[&rate=5.737507498592091E-4]:1.059613053089E-1,((85[&rate=5.737507498592091E-4]:6.028207639429E-2,86[&rate=5.737507498592091E-4]:6.028207639429E-2)[&rate=5.737507498592091E-4]:5.507658815692E-2,84[&rate=5.737507498592091E-4]:1.153586645512E-1)[&rate=5.737507498592091E-4]:8.041374317144E-2)[&rate=5.737507498592091E-4]:1.08045266143E-2)[&rate=5.737507498592091E-4]:6.98836314332E-2)[&rate=5.737507498592091E-4]:4.991355278569E-1)[&rate=5.737507498592091E-4]:4.554603366723E-1)[&rate=5.737507498592091E-4]:1.000157209711E0)[&rate=5.737507498592091E-4]:4.181971326431E-1)[&rate=5.737507498592091E-4]:3.403299539697E-1,39[&rate=5.737507498592091E-4]:4.741108142045E-1)[&rate=5.737507498592091E-4]:3.02580936198E-2)[&rate=5.737507498592091E-4]:2.521247451648E-2,16[&rate=5.737507498592091E-4]:2.615074308458E0)[&rate=5.737507498592091E-4]:7.249968112274E-2)[&rate=5.737507498592091E-4]:1.134187183416E-1)[&rate=5.737507498592091E-4]:1.639403782414E-2,((95[&rate=5.737507498592091E-4]:5.724345942099E-1,(94[&rate=5.737507498592091E-4]:4.081212694928E-1,100[&rate=5.737507498592091E-4]:4.081212694928E-1)[&rate=5.737507498592091E-4]:7.961387116507E-2)[&rate=5.737507498592091E-4]:1.276724202146E-1,98[&rate=5.737507498592091E-4]:6.891780526757E-1)[&rate=5.737507498592091E-4]:1.711310674998E-1)[&rate=5.737507498592091E-4]:2.107580963279E-1)[&rate=5.737507498592091E-4]:3.951832305904E-1)[&rate=5.737507498592091E-4]:1.359012263301E-2,(((53[&rate=5.737507498592091E-4]:8.459649959773E-1,((((133[&rate=5.737507498592091E-4]:5.76666997692E-1,(134[&rate=5.737507498592091E-4]:4.651231917112E-1,137[&rate=5.737507498592091E-4]:5.363560684234E-1)[&rate=5.737507498592091E-4]:8.140681967967E-2)[&rate=5.737507498592091E-4]:7.519782708146E-1,52[&rate=5.737507498592091E-4]:5.547624928498E-1)[&rate=5.737507498592091E-4]:6.370544583547E-2,((29[&rate=5.737507498592091E-4]:4.787842191378E-1,(5[&rate=5.737507498592091E-4]:9.886116207281E-2,12[&rate=5.737507498592091E-4]:1.372173264563E-1)[&rate=5.737507498592091E-4]:2.34717577613E-1)[&rate=5.737507498592091E-4]:4.091654038348E-1,103[&rate=5.737507498592091E-4]:6.550729106438E-1)[&rate=5.737507498592091E-4]:1.627688762602E0)[&rate=5.737507498592091E-4]:2.110588100587E-1,((75[&rate=5.737507498592091E-4]:7.070302380432E-1,(74[&rate=5.737507498592091E-4]:4.758490028213E-1,(70[&rate=5.737507498592091E-4]:3.344145203445E-1,76[&rate=5.737507498592091E-4]:3.727706847279E-1)[&rate=5.737507498592091E-4]:1.030783180934E-1)[&rate=5.737507498592091E-4]:2.311812352218E-1)[&rate=5.737507498592091E-4]:3.721982405212E-1,(77[&rate=5.737507498592091E-4]:7.680074452254E-1,(((80[&rate=5.737507498592091E-4]:7.236960979849E-2,81[&rate=5.737507498592091E-4]:7.236960979849E-2)[&rate=5.737507498592091E-4]:3.225295828347E-1,(((78[&rate=5.737507498592091E-4]:6.229474597255E-2,72[&rate=5.737507498592091E-4]:4.037693775324E-2)[&rate=5.737507498592091E-4]:1.902625511552E-1,82[&rate=5.737507498592091E-4]:2.607764752098E-1)[&rate=5.737507498592091E-4]:1.613471188528E-2,79[&rate=5.737507498592091E-4]:2.68692009013E-1)[&rate=5.737507498592091E-4]:1.344263617025E-1)[&rate=5.737507498592091E-4]:4.675366983428E-2,(73[&rate=5.737507498592091E-4]:1.308511782848E-1,71[&rate=5.737507498592091E-4]:6.235802759997E-2)[&rate=5.737507498592091E-4]:3.601167526758E-1)[&rate=5.737507498592091E-4]:2.825189663195E-1)[&rate=5.737507498592091E-4]:3.057415812843E-1)[&rate=5.737507498592091E-4]:4.885646074804E-1)[&rate=5.737507498592091E-4]:2.463496854474E-2)[&rate=5.737507498592091E-4]:4.250005077584E-1,125[&rate=5.737507498592091E-4]:1.060582990075E0)[&rate=5.737507498592091E-4]:1.798520336904E-1,((59[&rate=5.737507498592091E-4]:4.515815530371E-1,(((55[&rate=5.737507498592091E-4]:1.762407145488E-1,56[&rate=5.737507498592091E-4]:1.762407145488E-1)[&rate=5.737507498592091E-4]:9.038669320828E-2,58[&rate=5.737507498592091E-4]:2.939498121288E-1)[&rate=5.737507498592091E-4]:8.321830823092E-2,(54[&rate=5.737507498592091E-4]:1.269397223517E-1,(37[&rate=5.737507498592091E-4]:1.820898573974E-1,57[&rate=5.737507498592091E-4]:1.465707317143E-1)[&rate=5.737507498592091E-4]:2.135259719476E-2)[&rate=5.737507498592091E-4]:1.928513488277E-1)[&rate=5.737507498592091E-4]:9.353911573748E-2)[&rate=5.737507498592091E-4]:3.464122266395E-1,68[&rate=5.737507498592091E-4]:7.488134518076E-1)[&rate=5.737507498592091E-4]:3.249549052906E-1)[&rate=5.737507498592091E-4]:1.5470609241E-1)[&rate=5.737507498592091E-4]:5.948292403826E-3,(((((119[&rate=5.737507498592091E-4]:1.477784539759E0,(135[&rate=5.737507498592091E-4]:4.703895723046E-1,(138[&rate=5.737507498592091E-4]:2.845981240405E-1,136[&rate=5.737507498592091E-4]:1.530912747253E-1)[&rate=5.737507498592091E-4]:3.857914482642E-1)[&rate=5.737507498592091E-4]:6.594497619747E-1)[&rate=5.737507498592091E-4]:1.693357380463E-1,120[&rate=5.737507498592091E-4]:1.551229866846E0)[&rate=5.737507498592091E-4]:2.326868885138E-1,126[&rate=5.737507498592091E-4]:1.094104643675E0)[&rate=5.737507498592091E-4]:3.380950326804E-1,66[&rate=5.737507498592091E-4]:1.850254866704E-1)[&rate=5.737507498592091E-4]:1.871987796903E-1,(67[&rate=5.737507498592091E-4]:2.378316642302E-1,(122[&rate=5.737507498592091E-4]:3.605150271555E-1,(123[&rate=5.737507498592091E-4]:7.59024233983E-3,124[&rate=5.737507498592091E-4]:4.858001902703E-3)[&rate=5.737507498592091E-4]:3.529247848157E-1)[&rate=5.737507498592091E-4]:3.785891874153E-1)[&rate=5.737507498592091E-4]:1.343926021305E-1)[&rate=5.737507498592091E-4]:3.14477837779E-1)[&rate=5.737507498592091E-4]:2.150599465158E-1,34[&rate=5.737507498592091E-4]:3.874835202543E-2)[&rate=5.737507498592091E-4]:8.512625941046E-4)[&rate=5.737507498592091E-4]:7.251300410437E-2,33[&rate=5.737507498592091E-4]:9.567426255953E-2);
tree STATE_54360000 [&joint=-20969.97503292175,lnP=-20969.97503292175] = [&R] ((34[&rate=5.468519891659954E-4]:1.07568905544E-1,32[&rate=5.468519891659954E-4]:8.565109732492E-2)[&rate=5.468519891659954E-4]:5.103949107941E-2,(33[&rate=5.468519891659954E-4]:7.46683211015E-2,(((((((134[&rate=5.468519891659954E-4]:3.648753305558E-1,137[&rate=5.468519891659954E-4]:4.36108207268E-1)[&rate=5.468519891659954E-4]:8.973947318477E-2,133[&rate=5.468519891659954E-4]:4.847517900417E-1)[&rate=5.468519891659954E-4]:9.90680732233E-1,53[&rate=5.468519891659954E-4]:6.933530253066E-1)[&rate=5.468519891659954E-4]:5.364693475146E-2,(((75[&rate=5.468519891659954E-4]:5.037948423119E-1,((70[&rate=5.468519891659954E-4]:3.490247579882E-1,76[&rate=5.468519891659954E-4]:3.873809223717E-1)[&rate=5.468519891659954E-4]:2.36840859302E-2,74[&rate=5.468519891659954E-4]:4.110650083019E-1)[&rate=5.468519891659954E-4]:9.272983401002E-2)[&rate=5.468519891659954E-4]:3.260079028865E-1,(77[&rate=5.468519891659954E-4]:5.35207780171E-1,((71[&rate=5.468519891659954E-4]:3.163126902915E-1,((80[&rate=5.468519891659954E-4]:5.660501706234E-2,81[&rate=5.468519891659954E-4]:5.660501706234E-2)[&rate=5.468519891659954E-4]:1.850458897282E-1,73[&rate=5.468519891659954E-4]:2.909659752837E-1)[&rate=5.468519891659954E-4]:9.383986569272E-2)[&rate=5.468519891659954E-4]:8.28753412277E-3,((78[&rate=5.468519891659954E-4]:1.031003110198E-1,72[&rate=5.468519891659954E-4]:8.118250280048E-2)[&rate=5.468519891659954E-4]:2.238312522192E-1,(79[&rate=5.468519891659954E-4]:1.810341555878E-1,82[&rate=5.468519891659954E-4]:1.892533336699E-1)[&rate=5.468519891659954E-4]:1.458974076512E-1)[&rate=5.468519891659954E-4]:2.506592144931E-2)[&rate=5.468519891659954E-4]:1.475938571265E-1)[&rate=5.468519891659954E-4]:2.891155129728E-1)[&rate=5.468519891659954E-4]:5.229118768111E-1,(52[&rate=5.468519891659954E-4]:4.942293970938E-1,((29[&rate=5.468519891659954E-4]:7.915858450113E-1,(5[&rate=5.468519891659954E-4]:3.612892066574E-1,12[&rate=5.468519891659954E-4]:3.996453710408E-1)[&rate=5.468519891659954E-4]:2.85091158902E-1)[&rate=5.468519891659954E-4]:1.936346584726E-1,103[&rate=5.468519891659954E-4]:7.523437911551E-1)[&rate=5.468519891659954E-4]:1.4061793405E0)[&rate=5.468519891659954E-4]:1.20218887615E-1)[&rate=5.468519891659954E-4]:1.407483966606E-1)[&rate=5.468519891659954E-4]:4.116738597377E-1,125[&rate=5.468519891659954E-4]:9.482913061345E-1)[&rate=5.468519891659954E-4]:5.06153692852E-1,((((54[&rate=5.468519891659954E-4]:1.867846458084E-1,(55[&rate=5.468519891659954E-4]:1.440175984296E-1,56[&rate=5.468519891659954E-4]:1.440175984296E-1)[&rate=5.468519891659954E-4]:7.282169218745E-2)[&rate=5.468519891659954E-4]:9.893409409384E-2,((57[&rate=5.468519891659954E-4]:1.269164094136E-1,58[&rate=5.468519891659954E-4]:1.433098520366E-1)[&rate=5.468519891659954E-4]:1.522144164757E-2,37[&rate=5.468519891659954E-4]:1.776569767442E-1)[&rate=5.468519891659954E-4]:1.845644953985E-1)[&rate=5.468519891659954E-4]:6.8469870445E-2,59[&rate=5.468519891659954E-4]:3.924399764675E-1)[&rate=5.468519891659954E-4]:2.506005693353E-1,68[&rate=5.468519891659954E-4]:5.938602179338E-1)[&rate=5.468519891659954E-4]:6.939181143859E-1)[&rate=5.468519891659954E-4]:7.260266917209E-2,((((((128[&rate=5.468519891659954E-4]:1.32384833048E0,(((((132[&rate=5.468519891659954E-4]:1.111548010624E-1,129[&rate=5.468519891659954E-4]:1.084150750351E-1)[&rate=5.468519891659954E-4]:1.200319104754E-1,(131[&rate=5.468519891659954E-4]:2.030975388975E-1,130[&rate=5.468519891659954E-4]:2.003578128702E-1)[&rate=5.468519891659954E-4]:2.808917264028E-2)[&rate=5.468519891659954E-4]:2.433877282766E-1,69[&rate=5.468519891659954E-4]:6.197799192667E-1)[&rate=5.468519891659954E-4]:1.58374593453E-2,118[&rate=5.468519891659954E-4]:6.246584745023E-1)[&rate=5.468519891659954E-4]:7.300474076656E-1,(((64[&rate=5.468519891659954E-4]:2.676991468088E-1,(62[&rate=5.468519891659954E-4]:3.063840426584E-1,60[&rate=5.468519891659954E-4]:1.146032207407E-1)[&rate=5.468519891659954E-4]:2.410994561362E-3)[&rate=5.468519891659954E-4]:7.247423074361E-2,65[&rate=5.468519891659954E-4]:1.894884460457E-1)[&rate=5.468519891659954E-4]:2.274188945478E-1,(61[&rate=5.468519891659954E-4]:2.887742903916E-1,63[&rate=5.468519891659954E-4]:2.476783999806E-1)[&rate=5.468519891659954E-4]:3.199138721196E-1)[&rate=5.468519891659954E-4]:7.460177196567E-1)[&rate=5.468519891659954E-4]:1.088684757092E-1)[&rate=5.468519891659954E-4]:3.386563529647E-1,((((46[&rate=5.468519891659954E-4]:4.587119519125E-1,(((41[&rate=5.468519891659954E-4]:1.702423323062E-1,42[&rate=5.468519891659954E-4]:1.757068131804E-1)[&rate=5.468519891659954E-4]:1.577446700918E-1,48[&rate=5.468519891659954E-4]:3.717028493924E-1)[&rate=5.468519891659954E-4]:5.183791916732E-2,43[&rate=5.468519891659954E-4]:4.344697303082E-1)[&rate=5.468519891659954E-4]:2.424222160421E-2)[&rate=5.468519891659954E-4]:2.356880896715E-2,((44[&rate=5.468519891659954E-4]:3.050183906132E-1,51[&rate=5.468519891659954E-4]:2.83160467116E-1)[&rate=5.468519891659954E-4]:1.378420891436E-1,47[&rate=5.468519891659954E-4]:4.48324960631E-1)[&rate=5.468519891659954E-4]:3.395580024857E-2)[&rate=5.468519891659954E-4]:4.367258178806E-2,(49[&rate=5.468519891659954E-4]:4.140097800165E-1,50[&rate=5.468519891659954E-4]:4.140097800165E-1)[&rate=5.468519891659954E-4]:7.915667740539E-2)[&rate=5.468519891659954E-4]:5.983077948747E-2,45[&rate=5.468519891659954E-4]:5.775874008437E-1)[&rate=5.468519891659954E-4]:3.115210703094E-1)[&rate=5.468519891659954E-4]:5.101545219094E-2,35[&rate=5.468519891659954E-4]:1.847530123478E-1)[&rate=5.468519891659954E-4]:5.060405689916E-2,(36[&rate=5.468519891659954E-4]:2.596924316743E-1,(121[&rate=5.468519891659954E-4]:2.32679947807E0,127[&rate=5.468519891659954E-4]:2.767895368481E0)[&rate=5.468519891659954E-4]:1.234500839888E-2)[&rate=5.468519891659954E-4]:2.223998003838E-2)[&rate=5.468519891659954E-4]:4.632083200183E-1,(38[&rate=5.468519891659954E-4]:6.067615958042E-1,((((40[&rate=5.468519891659954E-4]:4.585414513889E-1,146[&rate=5.468519891659954E-4]:5.787600306238E-1)[&rate=5.468519891659954E-4]:4.033837988606E-2,(((101[&rate=5.468519891659954E-4]:7.56063473647E-1,(((((((148[&rate=5.468519891659954E-4]:2.728134848128E-1,143[&rate=5.468519891659954E-4]:2.700737587855E-1)[&rate=5.468519891659954E-4]:5.511671562259E-1,(((111[&rate=5.468519891659954E-4]:2.88077947022E-1,106[&rate=5.468519891659954E-4]:2.716395908576E-1)[&rate=5.468519891659954E-4]:2.259349668164E-1,139[&rate=5.468519891659954E-4]:6.893553795917E-1)[&rate=5.468519891659954E-4]:1.334522255459E-1,116[&rate=5.468519891659954E-4]:5.707528106171E-1)[&rate=5.468519891659954E-4]:2.14871666038E-1)[&rate=5.468519891659954E-4]:2.135528710865E-1,(((13[&rate=5.468519891659954E-4]:3.91194993709E-1,19[&rate=5.468519891659954E-4]:4.295511580927E-1)[&rate=5.468519891659954E-4]:3.953759192716E-1,115[&rate=5.468519891659954E-4]:7.043791321587E-1)[&rate=5.468519891659954E-4]:4.092437760221E-2,(((114[&rate=5.468519891659954E-4]:5.089056562293E-2,104[&rate=5.468519891659954E-4]:1.111645382257E-1)[&rate=5.468519891659954E-4]:4.237855706345E-1,109[&rate=5.468519891659954E-4]:5.54128191052E-1)[&rate=5.468519891659954E-4]:1.003486663657E-1,(107[&rate=5.468519891659954E-4]:2.298469552867E-1,108[&rate=5.468519891659954E-4]:2.271072292593E-1)[&rate=5.468519891659954E-4]:4.054518199393E-1)[&rate=5.468519891659954E-4]:1.702787071377E-1)[&rate=5.468519891659954E-4]:2.538738379807E-1)[&rate=5.468519891659954E-4]:3.09371079239E-1,(((17[&rate=5.468519891659954E-4]:3.682619772141E-1,14[&rate=5.468519891659954E-4]:3.299058128304E-1)[&rate=5.468519891659954E-4]:4.662303413497E-1,(9[&rate=5.468519891659954E-4]:6.585799238234E-1,((4[&rate=5.468519891659954E-4]:4.306023165893E-1,30[&rate=5.468519891659954E-4]:6.032050563153E-1)[&rate=5.468519891659954E-4]:1.566924416262E-1,(117[&rate=5.468519891659954E-4]:6.456106304206E-1,112[&rate=5.468519891659954E-4]:6.42870904393E-1)[&rate=5.468519891659954E-4]:1.958100397748E-3)[&rate=5.468519891659954E-4]:2.197009711473E-2)[&rate=5.468519891659954E-4]:1.293370522747E-1)[&rate=5.468519891659954E-4]:2.276927435823E-1,(105[&rate=5.468519891659954E-4]:7.261049971081E-1,(110[&rate=5.468519891659954E-4]:6.172126830832E-1,113[&rate=5.468519891659954E-4]:6.226921351379E-1)[&rate=5.468519891659954E-4]:1.30810122244E-1)[&rate=5.468519891659954E-4]:2.703266403805E-1)[&rate=5.468519891659954E-4]:3.669113100399E-1)[&rate=5.468519891659954E-4]:5.707998514293E-2,(142[&rate=5.468519891659954E-4]:1.056525899738E0,(144[&rate=5.468519891659954E-4]:8.010418542237E-1,(145[&rate=5.468519891659954E-4]:5.440722819371E-1,141[&rate=5.468519891659954E-4]:5.413325559095E-1)[&rate=5.468519891659954E-4]:2.624490243416E-1)[&rate=5.468519891659954E-4]:2.500045934598E-1)[&rate=5.468519891659954E-4]:5.638970329331E-1)[&rate=5.468519891659954E-4]:4.846058529528E-3,((102[&rate=5.468519891659954E-4]:2.737697446349E-1,((140[&rate=5.468519891659954E-4]:4.668176990584E-1,11[&rate=5.468519891659954E-4]:4.859957812501E-1)[&rate=5.468519891659954E-4]:3.592166839625E-1,((25[&rate=5.468519891659954E-4]:6.551663984167E-1,20[&rate=5.468519891659954E-4]:6.35988316225E-1)[&rate=5.468519891659954E-4]:1.076756113994E-1,23[&rate=5.468519891659954E-4]:7.518831057065E-1)[&rate=5.468519891659954E-4]:1.782608663553E-1)[&rate=5.468519891659954E-4]:4.943107040798E-1)[&rate=5.468519891659954E-4]:3.033167069131E-2,(24[&rate=5.468519891659954E-4]:8.986894169167E-1,(1[&rate=5.468519891659954E-4]:7.249765239043E-2,(28[&rate=5.468519891659954E-4]:7.664133755516E-1,21[&rate=5.468519891659954E-4]:7.417558413052E-1)[&rate=5.468519891659954E-4]:9.238564670173E-2)[&rate=5.468519891659954E-4]:4.536984671809E-2)[&rate=5.468519891659954E-4]:5.670558340258E-1)[&rate=5.468519891659954E-4]:7.459223340906E-2)[&rate=5.468519891659954E-4]:1.368877649754E-1,(((((92[&rate=5.468519891659954E-4]:1.660038725016E-1,(90[&rate=5.468519891659954E-4]:7.713598416511E-2,91[&rate=5.468519891659954E-4]:7.713598416511E-2)[&rate=5.468519891659954E-4]:8.886788833651E-2)[&rate=5.468519891659954E-4]:2.053021707036E-2,87[&rate=5.468519891659954E-4]:1.72835459435E-1)[&rate=5.468519891659954E-4]:3.901010564769E-2,((85[&rate=5.468519891659954E-4]:8.929598445433E-2,(84[&rate=5.468519891659954E-4]:8.42456898363E-2,93[&rate=5.468519891659954E-4]:9.794431997332E-2)[&rate=5.468519891659954E-4]:5.050294618026E-3)[&rate=5.468519891659954E-4]:5.629426548617E-2,(86[&rate=5.468519891659954E-4]:7.861123060828E-2,83[&rate=5.468519891659954E-4]:7.861123060828E-2)[&rate=5.468519891659954E-4]:6.697901933223E-2)[&rate=5.468519891659954E-4]:6.625531514214E-2)[&rate=5.468519891659954E-4]:1.124047586141E-1,(88[&rate=5.468519891659954E-4]:1.798019203756E-1,89[&rate=5.468519891659954E-4]:1.935005505127E-1)[&rate=5.468519891659954E-4]:1.444484033211E-1)[&rate=5.468519891659954E-4]:1.083916744554E0,(((18[&rate=5.468519891659954E-4]:7.02380425302E-1,6[&rate=5.468519891659954E-4]:6.393667266719E-1)[&rate=5.468519891659954E-4]:2.668750490357E-2,(10[&rate=5.468519891659954E-4]:4.767986194231E-1,15[&rate=5.468519891659954E-4]:5.151547838066E-1)[&rate=5.468519891659954E-4]:2.056939683167E-1)[&rate=5.468519891659954E-4]:1.350653078082E-1,3[&rate=5.468519891659954E-4]:7.490647448631E-1)[&rate=5.468519891659954E-4]:1.193762959905E-1)[&rate=5.468519891659954E-4]:6.444006468297E-1)[&rate=5.468519891659954E-4]:2.459615119912E-1)[&rate=5.468519891659954E-4]:5.940637837416E-1,16[&rate=5.468519891659954E-4]:2.462456024512E0)[&rate=5.468519891659954E-4]:8.342940272292E-2,39[&rate=5.468519891659954E-4]:4.603925011177E-1)[&rate=5.468519891659954E-4]:3.848733015726E-2)[&rate=5.468519891659954E-4]:7.699016883717E-2,(((95[&rate=5.468519891659954E-4]:5.056220803213E-1,(94[&rate=5.468519891659954E-4]:2.463327346853E-1,100[&rate=5.468519891659954E-4]:2.463327346853E-1)[&rate=5.468519891659954E-4]:1.745898920839E-1)[&rate=5.468519891659954E-4]:9.122941198061E-2,((99[&rate=5.468519891659954E-4]:3.427344053854E-1,96[&rate=5.468519891659954E-4]:3.072152797026E-1)[&rate=5.468519891659954E-4]:2.446936598652E-1,98[&rate=5.468519891659954E-4]:5.655701417534E-1)[&rate=5.468519891659954E-4]:2.035238879974E-2)[&rate=5.468519891659954E-4]:4.952356641161E-2,(2[&rate=5.468519891659954E-4]:9.800150567704E-1,(31[&rate=5.468519891659954E-4]:7.858668412904E-1,((26[&rate=5.468519891659954E-4]:6.722282389931E-1,(7[&rate=5.468519891659954E-4]:1.350355115628E-1,8[&rate=5.468519891659954E-4]:1.350355115628E-1)[&rate=5.468519891659954E-4]:4.303434123618E-1)[&rate=5.468519891659954E-4]:5.156292758766E-2,(22[&rate=5.468519891659954E-4]:5.718940624902E-1,27[&rate=5.468519891659954E-4]:5.883324186546E-1)[&rate=5.468519891659954E-4]:1.409381999809E-1)[&rate=5.468519891659954E-4]:1.824005827123E-2)[&rate=5.468519891659954E-4]:4.215454757541E-1)[&rate=5.468519891659954E-4]:1.483741542478E0)[&rate=5.468519891659954E-4]:6.883920369365E-2)[&rate=5.468519891659954E-4]:2.756727918591E-3,(97[&rate=5.468519891659954E-4]:4.820512758209E-1,147[&rate=5.468519891659954E-4]:6.104665763674E-1)[&rate=5.468519891659954E-4]:2.553720084362E-2)[&rate=5.468519891659954E-4]:9.644087870252E-2)[&rate=5.468519891659954E-4]:6.941692399765E-1)[&rate=5.468519891659954E-4]:4.910119808925E-2,(((((120[&rate=5.468519891659954E-4]:7.713307355487E-1,119[&rate=5.468519891659954E-4]:8.672211465076E-1)[&rate=5.468519891659954E-4]:1.608019391879E-1,(135[&rate=5.468519891659954E-4]:4.211284493205E-1,(138[&rate=5.468519891659954E-4]:2.092754594707E-1,136[&rate=5.468519891659954E-4]:7.776861015547E-2)[&rate=5.468519891659954E-4]:4.118529898499E-1)[&rate=5.468519891659954E-4]:2.589494308955E-1)[&rate=5.468519891659954E-4]:1.173249241946E0,126[&rate=5.468519891659954E-4]:1.415569804997E0)[&rate=5.468519891659954E-4]:1.850739658898E-2,66[&rate=5.468519891659954E-4]:1.869030119013E-1)[&rate=5.468519891659954E-4]:2.08404527619E-1,(((124[&rate=5.468519891659954E-4]:1.968422222293E-1,123[&rate=5.468519891659954E-4]:1.995744626664E-1)[&rate=5.468519891659954E-4]:1.350509045563E-1,122[&rate=5.468519891659954E-4]:3.346253672227E-1)[&rate=5.468519891659954E-4]:3.909779889762E-1,67[&rate=5.468519891659954E-4]:2.243308058582E-1)[&rate=5.468519891659954E-4]:1.709767336621E-1)[&rate=5.468519891659954E-4]:3.523590478341E-1)[&rate=5.468519891659954E-4]:6.499377636508E-2)[&rate=5.468519891659954E-4]:1.414600121764E-1)[&rate=5.468519891659954E-4]:6.750171935755E-2);
tree STATE_54450000 [&joint=-20965.519169425836,lnP=-20965.519169425836] = [&R] (33[&rate=6.242577410204375E-4]:8.495742815855E-2,(32[&rate=6.242577410204375E-4]:1.314270702765E-2,((((((123[&rate=6.242577410204375E-4]:7.743587352853E-2,124[&rate=6.242577410204375E-4]:7.470363309141E-2)[&rate=6.242577410204375E-4]:9.193888983928E-2,122[&rate=6.242577410204375E-4]:1.693747633678E-1)[&rate=6.242577410204375E-4]:5.250745465113E-1,67[&rate=6.242577410204375E-4]:1.931767595384E-1)[&rate=6.242577410204375E-4]:3.943404149268E-1,((126[&rate=6.242577410204375E-4]:1.183994763476E0,(119[&rate=6.242577410204375E-4]:1.068658193276E0,((135[&rate=6.242577410204375E-4]:4.184592395592E-1,(138[&rate=6.242577410204375E-4]:2.612408479844E-1,136[&rate=6.242577410204375E-4]:1.297339986692E-1)[&rate=6.242577410204375E-4]:3.572183915749E-1)[&rate=6.242577410204375E-4]:9.571189868751E-2,120[&rate=6.242577410204375E-4]:7.662259327673E-1)[&rate=6.242577410204375E-4]:2.065418495496E-1)[&rate=6.242577410204375E-4]:9.010390928437E-1)[&rate=6.242577410204375E-4]:1.781595287648E-1,66[&rate=6.242577410204375E-4]:1.149801025555E-1)[&rate=6.242577410204375E-4]:4.725370719097E-1)[&rate=6.242577410204375E-4]:2.673709862509E-1,((((((133[&rate=6.242577410204375E-4]:4.098317958238E-1,137[&rate=6.242577410204375E-4]:4.509276862348E-1)[&rate=6.242577410204375E-4]:1.642658769563E-1,134[&rate=6.242577410204375E-4]:5.439606864789E-1)[&rate=6.242577410204375E-4]:9.583310434091E-1,(((52[&rate=6.242577410204375E-4]:4.067839170677E-1,((29[&rate=6.242577410204375E-4]:7.565327674073E-1,(5[&rate=6.242577410204375E-4]:2.229319282401E-1,12[&rate=6.242577410204375E-4]:2.612880926235E-1)[&rate=6.242577410204375E-4]:3.883953597152E-1)[&rate=6.242577410204375E-4]:1.917349206937E-1,103[&rate=6.242577410204375E-4]:7.153909757721E-1)[&rate=6.242577410204375E-4]:1.355686675857E0)[&rate=6.242577410204375E-4]:2.743592500741E-1,53[&rate=6.242577410204375E-4]:6.729464458304E-1)[&rate=6.242577410204375E-4]:6.79003833779E-2,((((76[&rate=6.242577410204375E-4]:3.919943847544E-1,70[&rate=6.242577410204375E-4]:3.53638220371E-1)[&rate=6.242577410204375E-4]:9.406478288551E-2,74[&rate=6.242577410204375E-4]:4.860591676399E-1)[&rate=6.242577410204375E-4]:1.060554369356E-1,75[&rate=6.242577410204375E-4]:5.921146045756E-1)[&rate=6.242577410204375E-4]:9.090592001189E-2,((((71[&rate=6.242577410204375E-4]:2.021762981913E-1,79[&rate=6.242577410204375E-4]:2.295735584654E-1)[&rate=6.242577410204375E-4]:1.242788126692E-1,(82[&rate=6.242577410204375E-4]:2.264365275122E-1,(78[&rate=6.242577410204375E-4]:1.080600256564E-1,72[&rate=6.242577410204375E-4]:8.614221743711E-2)[&rate=6.242577410204375E-4]:1.101573237737E-1)[&rate=6.242577410204375E-4]:1.356350217045E-1)[&rate=6.242577410204375E-4]:5.961241736798E-2,(77[&rate=6.242577410204375E-4]:1.862842804322E-1,73[&rate=6.242577410204375E-4]:1.917637324869E-1)[&rate=6.242577410204375E-4]:2.627969464265E-1)[&rate=6.242577410204375E-4]:8.643367120655E-2,(80[&rate=6.242577410204375E-4]:1.287010561198E-1,81[&rate=6.242577410204375E-4]:1.287010561198E-1)[&rate=6.242577410204375E-4]:3.629782255071E-1)[&rate=6.242577410204375E-4]:1.420261744675E-1)[&rate=6.242577410204375E-4]:8.042893632329E-1)[&rate=6.242577410204375E-4]:9.502390012685E-3)[&rate=6.242577410204375E-4]:2.332713570927E-1,125[&rate=6.242577410204375E-4]:7.732380626525E-1)[&rate=6.242577410204375E-4]:5.647043321086E-1,(((((54[&rate=6.242577410204375E-4]:2.052454903289E-1,(58[&rate=6.242577410204375E-4]:1.677255727852E-1,37[&rate=6.242577410204375E-4]:1.868512558454E-1)[&rate=6.242577410204375E-4]:9.489696672402E-2)[&rate=6.242577410204375E-4]:1.144855481917E-2,(55[&rate=6.242577410204375E-4]:1.049780541209E-1,56[&rate=6.242577410204375E-4]:1.049780541209E-1)[&rate=6.242577410204375E-4]:1.417706358358E-1)[&rate=6.242577410204375E-4]:9.399337258348E-3,59[&rate=6.242577410204375E-4]:2.643447485267E-1)[&rate=6.242577410204375E-4]:3.144248480611E-2,57[&rate=6.242577410204375E-4]:2.985194737699E-1)[&rate=6.242577410204375E-4]:1.184069330464E-1,68[&rate=6.242577410204375E-4]:3.650138385102E-1)[&rate=6.242577410204375E-4]:8.062618895841E-1)[&rate=6.242577410204375E-4]:7.196503035895E-2,((35[&rate=6.242577410204375E-4]:1.331845545724E-1,(((45[&rate=6.242577410204375E-4]:6.057767844844E-1,(((46[&rate=6.242577410204375E-4]:3.665571374604E-1,(41[&rate=6.242577410204375E-4]:1.816883953302E-1,(42[&rate=6.242577410204375E-4]:1.333452571493E-1,48[&rate=6.242577410204375E-4]:1.715966232695E-1)[&rate=6.242577410204375E-4]:5.380761905516E-2)[&rate=6.242577410204375E-4]:1.302239333872E-1)[&rate=6.242577410204375E-4]:7.937358625028E-4,43[&rate=6.242577410204375E-4]:3.673508733229E-1)[&rate=6.242577410204375E-4]:1.634509421732E-1,(((51[&rate=6.242577410204375E-4]:3.808586178257E-1,44[&rate=6.242577410204375E-4]:4.027165413229E-1)[&rate=6.242577410204375E-4]:3.860375061987E-2,47[&rate=6.242577410204375E-4]:4.46784772817E-1)[&rate=6.242577410204375E-4]:5.679564257779E-2,(49[&rate=6.242577410204375E-4]:2.539001169575E-1,50[&rate=6.242577410204375E-4]:2.539001169575E-1)[&rate=6.242577410204375E-4]:2.168934131916E-1)[&rate=6.242577410204375E-4]:2.722140010131E-2)[&rate=6.242577410204375E-4]:8.317169029967E-2)[&rate=6.242577410204375E-4]:1.672610018709E-1,((((65[&rate=6.242577410204375E-4]:2.306925011227E-1,(60[&rate=6.242577410204375E-4]:1.443776807275E-1,(64[&rate=6.242577410204375E-4]:1.533531160317E-1,62[&rate=6.242577410204375E-4]:1.944490064427E-1)[&rate=6.242577410204375E-4]:1.417094962026E-1)[&rate=6.242577410204375E-4]:8.631482039513E-2)[&rate=6.242577410204375E-4]:3.053603629981E-1,(61[&rate=6.242577410204375E-4]:3.668524350123E-1,63[&rate=6.242577410204375E-4]:3.257565446012E-1)[&rate=6.242577410204375E-4]:3.609812510263E-1)[&rate=6.242577410204375E-4]:7.49762300251E-1,(69[&rate=6.242577410204375E-4]:7.808400491001E-1,(118[&rate=6.242577410204375E-4]:6.27668391949E-1,(((132[&rate=6.242577410204375E-4]:1.099045244716E-1,130[&rate=6.242577410204375E-4]:1.071647984442E-1)[&rate=6.242577410204375E-4]:1.166344946871E-2,129[&rate=6.242577410204375E-4]:1.188282479129E-1)[&rate=6.242577410204375E-4]:2.323663523809E-2,131[&rate=6.242577410204375E-4]:1.448046091784E-1)[&rate=6.242577410204375E-4]:3.486172074281E-1)[&rate=6.242577410204375E-4]:1.422127530414E-1)[&rate=6.242577410204375E-4]:7.077148412992E-1)[&rate=6.242577410204375E-4]:5.700146991318E-2,128[&rate=6.242577410204375E-4]:1.394871428805E0)[&rate=6.242577410204375E-4]:1.515625698411E-1)[&rate=6.242577410204375E-4]:4.782476731509E-2,((121[&rate=6.242577410204375E-4]:1.734767415663E0,127[&rate=6.242577410204375E-4]:2.175863306074E0)[&rate=6.242577410204375E-4]:3.835820672598E-1,36[&rate=6.242577410204375E-4]:3.889742812821E-2)[&rate=6.242577410204375E-4]:7.316955701155E-2)[&rate=6.242577410204375E-4]:6.769291189844E-2)[&rate=6.242577410204375E-4]:4.080301807408E-1,(38[&rate=6.242577410204375E-4]:7.458713893005E-1,(((2[&rate=6.242577410204375E-4]:8.803951281134E-1,((26[&rate=6.242577410204375E-4]:4.474168073256E-1,(7[&rate=6.242577410204375E-4]:6.399413344636E-2,8[&rate=6.242577410204375E-4]:6.399413344636E-2)[&rate=6.242577410204375E-4]:2.765733588108E-1)[&rate=6.242577410204375E-4]:3.556737501353E-1,(31[&rate=6.242577410204375E-4]:8.234366304692E-1,(22[&rate=6.242577410204375E-4]:2.866924464188E-1,27[&rate=6.242577410204375E-4]:3.031308025832E-1)[&rate=6.242577410204375E-4]:4.819496635023E-1)[&rate=6.242577410204375E-4]:2.348954343017E-2)[&rate=6.242577410204375E-4]:2.608662144881E-1)[&rate=6.242577410204375E-4]:1.691133635078E0,(146[&rate=6.242577410204375E-4]:7.222776366576E-1,((16[&rate=6.242577410204375E-4]:2.458798715605E0,97[&rate=6.242577410204375E-4]:3.022675381215E-1)[&rate=6.242577410204375E-4]:1.31575922507E-1,39[&rate=6.242577410204375E-4]:5.048817119946E-1)[&rate=6.242577410204375E-4]:9.717734542803E-2)[&rate=6.242577410204375E-4]:1.274390293929E-2)[&rate=6.242577410204375E-4]:1.363261445871E-1,(((98[&rate=6.242577410204375E-4]:6.562064369834E-1,((95[&rate=6.242577410204375E-4]:4.280795442555E-1,(94[&rate=6.242577410204375E-4]:1.191115447786E-1,100[&rate=6.242577410204375E-4]:1.191115447786E-1)[&rate=6.242577410204375E-4]:2.242685459249E-1)[&rate=6.242577410204375E-4]:1.305498210642E-1,(96[&rate=6.242577410204375E-4]:4.920153833506E-1,99[&rate=6.242577410204375E-4]:5.275345090335E-1)[&rate=6.242577410204375E-4]:4.202381803475E-2)[&rate=6.242577410204375E-4]:1.085060334124E-1)[&rate=6.242577410204375E-4]:1.288006065809E-1,147[&rate=6.242577410204375E-4]:7.139687921984E-1)[&rate=6.242577410204375E-4]:1.949527255133E-2,(40[&rate=6.242577410204375E-4]:5.463468399934E-1,(101[&rate=6.242577410204375E-4]:6.428567152265E-1,((((18[&rate=6.242577410204375E-4]:5.852005392078E-1,6[&rate=6.242577410204375E-4]:5.221868405776E-1)[&rate=6.242577410204375E-4]:1.738667198383E-2,(10[&rate=6.242577410204375E-4]:3.293372805071E-1,15[&rate=6.242577410204375E-4]:3.676934448905E-1)[&rate=6.242577410204375E-4]:2.266745882188E-1)[&rate=6.242577410204375E-4]:2.562505337993E-1,((((87[&rate=6.242577410204375E-4]:1.403326146303E-1,(92[&rate=6.242577410204375E-4]:4.99455074572E-2,(90[&rate=6.242577410204375E-4]:9.273443069398E-3,91[&rate=6.242577410204375E-4]:9.273443069398E-3)[&rate=6.242577410204375E-4]:4.06720643878E-2)[&rate=6.242577410204375E-4]:1.040857373101E-1)[&rate=6.242577410204375E-4]:8.355148504928E-2,((85[&rate=6.242577410204375E-4]:5.43466064114E-2,(84[&rate=6.242577410204375E-4]:5.307514962333E-3,93[&rate=6.242577410204375E-4]:1.900614509935E-2)[&rate=6.242577410204375E-4]:4.903909144907E-2)[&rate=6.242577410204375E-4]:3.284058054991E-2,(86[&rate=6.242577410204375E-4]:3.443611531344E-2,83[&rate=6.242577410204375E-4]:3.443611531344E-2)[&rate=6.242577410204375E-4]:5.275107164788E-2)[&rate=6.242577410204375E-4]:1.366969127182E-1)[&rate=6.242577410204375E-4]:2.363464669875E-1,(88[&rate=6.242577410204375E-4]:3.609919198065E-2,89[&rate=6.242577410204375E-4]:4.979782211767E-2)[&rate=6.242577410204375E-4]:4.241313746864E-1)[&rate=6.242577410204375E-4]:7.182777042443E-1,3[&rate=6.242577410204375E-4]:6.387822435142E-1)[&rate=6.242577410204375E-4]:1.04987008326E-1)[&rate=6.242577410204375E-4]:6.401851890182E-1,(((((24[&rate=6.242577410204375E-4]:9.657546597257E-1,((28[&rate=6.242577410204375E-4]:6.602484460525E-1,21[&rate=6.242577410204375E-4]:6.35590911806E-1)[&rate=6.242577410204375E-4]:1.414601822423E-1,1[&rate=6.242577410204375E-4]:1.540725843187E-2)[&rate=6.242577410204375E-4]:1.695254834856E-1)[&rate=6.242577410204375E-4]:3.890512928987E-1,102[&rate=6.242577410204375E-4]:1.93162117008E-1)[&rate=6.242577410204375E-4]:2.180510037204E-2,((140[&rate=6.242577410204375E-4]:3.394726073751E-1,11[&rate=6.242577410204375E-4]:3.586506895669E-1)[&rate=6.242577410204375E-4]:2.6882418132E-1,(23[&rate=6.242577410204375E-4]:3.688579278916E-1,(20[&rate=6.242577410204375E-4]:1.553762289169E-1,25[&rate=6.242577410204375E-4]:1.745543111087E-1)[&rate=6.242577410204375E-4]:2.052625208926E-1)[&rate=6.242577410204375E-4]:3.435484498445E-1)[&rate=6.242577410204375E-4]:6.532457711507E-1)[&rate=6.242577410204375E-4]:9.845178682761E-2,(142[&rate=6.242577410204375E-4]:2.314561870063E-1,(141[&rate=6.242577410204375E-4]:1.312485988747E-1,(144[&rate=6.242577410204375E-4]:6.081409810668E-2,145[&rate=6.242577410204375E-4]:6.629355016162E-2)[&rate=6.242577410204375E-4]:6.769477474067E-2)[&rate=6.242577410204375E-4]:9.7467862104E-2)[&rate=6.242577410204375E-4]:1.328538159667E0)[&rate=6.242577410204375E-4]:2.923213189583E-3,((((115[&rate=6.242577410204375E-4]:6.212185765021E-1,(13[&rate=6.242577410204375E-4]:5.466180086615E-1,19[&rate=6.242577410204375E-4]:5.849741730452E-1)[&rate=6.242577410204375E-4]:1.567923486624E-1)[&rate=6.242577410204375E-4]:9.879624850451E-3,((109[&rate=6.242577410204375E-4]:5.404472672895E-1,(114[&rate=6.242577410204375E-4]:7.746818644055E-2,104[&rate=6.242577410204375E-4]:1.377421590433E-1)[&rate=6.242577410204375E-4]:3.835270260544E-1)[&rate=6.242577410204375E-4]:5.642807783317E-2,(107[&rate=6.242577410204375E-4]:5.556167449168E-1,108[&rate=6.242577410204375E-4]:5.528770188894E-1)[&rate=6.242577410204375E-4]:2.208051801416E-2)[&rate=6.242577410204375E-4]:1.136749110244E-1)[&rate=6.242577410204375E-4]:1.171625990764E-1,(116[&rate=6.242577410204375E-4]:6.963050249174E-1,((148[&rate=6.242577410204375E-4]:2.450178130057E-1,143[&rate=6.242577410204375E-4]:2.422780869784E-1)[&rate=6.242577410204375E-4]:4.598960389818E-1,((106[&rate=6.242577410204375E-4]:3.085726063625E-1,111[&rate=6.242577410204375E-4]:3.250109625269E-1)[&rate=6.242577410204375E-4]:2.218592696936E-1,139[&rate=6.242577410204375E-4]:7.222126979738E-1)[&rate=6.242577410204375E-4]:1.963997841505E-1)[&rate=6.242577410204375E-4]:2.97473373136E-2)[&rate=6.242577410204375E-4]:5.195577551152E-2)[&rate=6.242577410204375E-4]:1.860459614464E-1,((110[&rate=6.242577410204375E-4]:5.168908713845E-1,(117[&rate=6.242577410204375E-4]:3.676114130857E-1,105[&rate=6.242577410204375E-4]:3.374744267843E-1)[&rate=6.242577410204375E-4]:1.574986363812E-1)[&rate=6.242577410204375E-4]:2.532667170284E-1,(9[&rate=6.242577410204375E-4]:6.193036765259E-1,((112[&rate=6.242577410204375E-4]:5.387714633458E-1,((4[&rate=6.242577410204375E-4]:1.010141944649E-1,30[&rate=6.242577410204375E-4]:2.736169341909E-1)[&rate=6.242577410204375E-4]:3.185216689406E-1,(17[&rate=6.242577410204375E-4]:3.394165048062E-1,14[&rate=6.242577410204375E-4]:3.010603404225E-1)[&rate=6.242577410204375E-4]:1.760097695581E-1)[&rate=6.242577410204375E-4]:6.170135336513E-2)[&rate=6.242577410204375E-4]:4.145313673156E-3,113[&rate=6.242577410204375E-4]:5.42916777019E-1)[&rate=6.242577410204375E-4]:8.460607758901E-2)[&rate=6.242577410204375E-4]:1.481141858597E-1)[&rate=6.242577410204375E-4]:2.408615022295E-1)[&rate=6.242577410204375E-4]:3.738162774396E-1)[&rate=6.242577410204375E-4]:7.03519494885E-2)[&rate=6.242577410204375E-4]:2.616420003957E-1)[&rate=6.242577410204375E-4]:8.766542837607E-1)[&rate=6.242577410204375E-4]:1.297401755759E-1)[&rate=6.242577410204375E-4]:7.504208937972E-2)[&rate=6.242577410204375E-4]:6.304829528051E-2)[&rate=6.242577410204375E-4]:3.977087925282E-1)[&rate=6.242577410204375E-4]:1.543053853677E-1)[&rate=6.242577410204375E-4]:1.593680400352E-1)[&rate=6.242577410204375E-4]:1.309278622983E-2,34[&rate=6.242577410204375E-4]:4.967248315945E-3)[&rate=6.242577410204375E-4]:3.009326693079E-2)[&rate=6.242577410204375E-4]:6.633526907619E-2);
tree STATE_54540000 [&joint=-20973.982519147234,lnP=-20973.982519147234] = [&R] ((32[&rate=5.971015867402029E-4]:7.002561831535E-2,(34[&rate=5.971015867402029E-4]:4.706621521156E-3,(((66[&rate=5.971015867402029E-4]:6.595055842565E-2,(126[&rate=5.971015867402029E-4]:1.153028271444E0,(119[&rate=5.971015867402029E-4]:1.64299332752E0,(120[&rate=5.971015867402029E-4]:8.104111673026E-1,(135[&rate=5.971015867402029E-4]:3.244366224366E-1,(138[&rate=5.971015867402029E-4]:2.562968273463E-1,136[&rate=5.971015867402029E-4]:1.247899780311E-1)[&rate=5.971015867402029E-4]:2.681397950903E-1)[&rate=5.971015867402029E-4]:2.339197503455E-1)[&rate=5.971015867402029E-4]:7.366917492588E-1)[&rate=5.971015867402029E-4]:2.957374665672E-1)[&rate=5.971015867402029E-4]:1.60096476667E-1)[&rate=5.971015867402029E-4]:3.871027321086E-1,((122[&rate=5.971015867402029E-4]:3.809348037486E-1,(124[&rate=5.971015867402029E-4]:1.996031871094E-1,123[&rate=5.971015867402029E-4]:2.023354275465E-1)[&rate=5.971015867402029E-4]:1.785993762021E-1)[&rate=5.971015867402029E-4]:3.714932868478E-1,67[&rate=5.971015867402029E-4]:2.511555402557E-1)[&rate=5.971015867402029E-4]:2.018977502786E-1)[&rate=5.971015867402029E-4]:1.463887106054E-1,(((((53[&rate=5.971015867402029E-4]:6.053857976984E-1,((75[&rate=5.971015867402029E-4]:4.746645909617E-1,(74[&rate=5.971015867402029E-4]:4.001089238955E-1,(76[&rate=5.971015867402029E-4]:3.099069633509E-1,70[&rate=5.971015867402029E-4]:2.715507989675E-1)[&rate=5.971015867402029E-4]:9.020196054454E-2)[&rate=5.971015867402029E-4]:7.455566706625E-2)[&rate=5.971015867402029E-4]:3.730249183328E-1,((((((71[&rate=5.971015867402029E-4]:4.337187302127E-2,79[&rate=5.971015867402029E-4]:7.07691332953E-2)[&rate=5.971015867402029E-4]:8.2496965384E-2,82[&rate=5.971015867402029E-4]:1.614852767614E-1)[&rate=5.971015867402029E-4]:2.878380980499E-2,(78[&rate=5.971015867402029E-4]:2.220303364328E-2,72[&rate=5.971015867402029E-4]:2.852254239647E-4)[&rate=5.971015867402029E-4]:1.59846874841E-1)[&rate=5.971015867402029E-4]:2.355182404509E-2,73[&rate=5.971015867402029E-4]:2.466976229402E-1)[&rate=5.971015867402029E-4]:4.291432326144E-1,(80[&rate=5.971015867402029E-4]:7.263801677716E-2,81[&rate=5.971015867402029E-4]:7.263801677716E-2)[&rate=5.971015867402029E-4]:5.538877702843E-1)[&rate=5.971015867402029E-4]:2.226781106873E-3,77[&rate=5.971015867402029E-4]:6.725881846067E-1)[&rate=5.971015867402029E-4]:1.696218726331E-1)[&rate=5.971015867402029E-4]:5.041593470159E-1)[&rate=5.971015867402029E-4]:4.381788600789E-1,(((29[&rate=5.971015867402029E-4]:3.946950910084E-1,(5[&rate=5.971015867402029E-4]:7.614766937252E-2,12[&rate=5.971015867402029E-4]:1.14503833756E-1)[&rate=5.971015867402029E-4]:1.733419421839E-1)[&rate=5.971015867402029E-4]:4.554161161272E-1,103[&rate=5.971015867402029E-4]:6.172344948068E-1)[&rate=5.971015867402029E-4]:1.739600884428E0,(52[&rate=5.971015867402029E-4]:6.071913672391E-1,(133[&rate=5.971015867402029E-4]:3.68332738572E-1,(134[&rate=5.971015867402029E-4]:1.396909134849E-1,137[&rate=5.971015867402029E-4]:2.109237901971E-1)[&rate=5.971015867402029E-4]:1.98504838786E-1)[&rate=5.971015867402029E-4]:1.012741404324E0)[&rate=5.971015867402029E-4]:8.535027743448E-2)[&rate=5.971015867402029E-4]:3.592197344151E-1)[&rate=5.971015867402029E-4]:2.294692707735E-2,125[&rate=5.971015867402029E-4]:8.561290711934E-1)[&rate=5.971015867402029E-4]:2.673050525271E-1,((59[&rate=5.971015867402029E-4]:3.368022061414E-1,((((54[&rate=5.971015867402029E-4]:1.960466490188E-1,57[&rate=5.971015867402029E-4]:2.370302555762E-1)[&rate=5.971015867402029E-4]:3.663459961653E-2,(56[&rate=5.971015867402029E-4]:2.108580001017E-1,55[&rate=5.971015867402029E-4]:2.108580001017E-1)[&rate=5.971015867402029E-4]:5.187789334228E-2)[&rate=5.971015867402029E-4]:7.537490272787E-3,58[&rate=5.971015867402029E-4]:2.975957880885E-1)[&rate=5.971015867402029E-4]:6.06910481696E-3,37[&rate=5.971015867402029E-4]:3.227905759655E-1)[&rate=5.971015867402029E-4]:5.226299629609E-2)[&rate=5.971015867402029E-4]:4.511544613847E-1,68[&rate=5.971015867402029E-4]:7.387763396571E-1)[&rate=5.971015867402029E-4]:2.179911173966E-1)[&rate=5.971015867402029E-4]:1.251360991079E-1,(((((128[&rate=5.971015867402029E-4]:1.263754273626E0,((118[&rate=5.971015867402029E-4]:7.536564679539E-1,((130[&rate=5.971015867402029E-4]:3.46953970926E-1,131[&rate=5.971015867402029E-4]:3.496936969533E-1)[&rate=5.971015867402029E-4]:8.837023814891E-2,(129[&rate=5.971015867402029E-4]:1.166453024564E-1,132[&rate=5.971015867402029E-4]:1.193850284837E-1)[&rate=5.971015867402029E-4]:3.186789066185E-1)[&rate=5.971015867402029E-4]:1.813459575091E-1)[&rate=5.971015867402029E-4]:7.154808936507E-2,69[&rate=5.971015867402029E-4]:8.361634614286E-1)[&rate=5.971015867402029E-4]:5.782757437045E-1)[&rate=5.971015867402029E-4]:2.664518391539E-2,(((60[&rate=5.971015867402029E-4]:1.00262138003E-1,(64[&rate=5.971015867402029E-4]:2.0319841637E-1,62[&rate=5.971015867402029E-4]:2.442943067811E-1)[&rate=5.971015867402029E-4]:4.774865313968E-2)[&rate=5.971015867402029E-4]:3.7878285365E-2,65[&rate=5.971015867402029E-4]:1.38140423368E-1)[&rate=5.971015867402029E-4]:3.869231717877E-1,(61[&rate=5.971015867402029E-4]:1.722332787056E-1,63[&rate=5.971015867402029E-4]:1.311373882945E-1)[&rate=5.971015867402029E-4]:5.446111383679E-1)[&rate=5.971015867402029E-4]:7.132810678653E-1)[&rate=5.971015867402029E-4]:3.136793812448E-1,((((44[&rate=5.971015867402029E-4]:4.816274583313E-1,(49[&rate=5.971015867402029E-4]:3.935007936669E-1,50[&rate=5.971015867402029E-4]:3.935007936669E-1)[&rate=5.971015867402029E-4]:6.080426029293E-2)[&rate=5.971015867402029E-4]:6.986519663349E-3,51[&rate=5.971015867402029E-4]:4.667560544974E-1)[&rate=5.971015867402029E-4]:2.878683900642E-2,(46[&rate=5.971015867402029E-4]:3.82376730057E-1,((42[&rate=5.971015867402029E-4]:2.211090951088E-1,(41[&rate=5.971015867402029E-4]:2.145296287411E-1,48[&rate=5.971015867402029E-4]:2.582454757356E-1)[&rate=5.971015867402029E-4]:1.114985493403E-3)[&rate=5.971015867402029E-4]:8.710433493997E-2,43[&rate=5.971015867402029E-4]:3.573937579175E-1)[&rate=5.971015867402029E-4]:2.498297213957E-2)[&rate=5.971015867402029E-4]:1.404885678183E-1)[&rate=5.971015867402029E-4]:7.134418104636E-2,(47[&rate=5.971015867402029E-4]:5.296659309479E-1,45[&rate=5.971015867402029E-4]:5.214692096365E-1)[&rate=5.971015867402029E-4]:6.454354797378E-2)[&rate=5.971015867402029E-4]:2.446698688847E-1)[&rate=5.971015867402029E-4]:1.003799599226E-1,(((121[&rate=5.971015867402029E-4]:1.64236007998E0,127[&rate=5.971015867402029E-4]:2.083455970391E0)[&rate=5.971015867402029E-4]:5.654375418874E-1,36[&rate=5.971015867402029E-4]:1.283455670728E-1)[&rate=5.971015867402029E-4]:8.28746745529E-2,35[&rate=5.971015867402029E-4]:1.6464489916E-1)[&rate=5.971015867402029E-4]:1.10467762613E-2)[&rate=5.971015867402029E-4]:2.055341697637E-1,(38[&rate=5.971015867402029E-4]:7.874465502615E-1,((((94[&rate=5.971015867402029E-4]:3.721289600023E-1,100[&rate=5.971015867402029E-4]:3.721289600023E-1)[&rate=5.971015867402029E-4]:1.947408662223E-2,95[&rate=5.971015867402029E-4]:4.763025001766E-1)[&rate=5.971015867402029E-4]:1.597084421626E-1,((97[&rate=5.971015867402029E-4]:2.418338208634E-1,98[&rate=5.971015867402029E-4]:4.412873727759E-1)[&rate=5.971015867402029E-4]:1.485603520879E-1,(99[&rate=5.971015867402029E-4]:4.84593997695E-1,96[&rate=5.971015867402029E-4]:4.490748720122E-1)[&rate=5.971015867402029E-4]:1.27111650666E-1)[&rate=5.971015867402029E-4]:3.523425572671E-2)[&rate=5.971015867402029E-4]:5.86341751298E-2,((146[&rate=5.971015867402029E-4]:5.592402910077E-1,((147[&rate=5.971015867402029E-4]:3.845331803208E-1,(2[&rate=5.971015867402029E-4]:6.947067724572E-1,((31[&rate=5.971015867402029E-4]:7.732595048037E-1,(22[&rate=5.971015867402029E-4]:5.312931524138E-1,27[&rate=5.971015867402029E-4]:5.477315085781E-1)[&rate=5.971015867402029E-4]:1.871718318418E-1)[&rate=5.971015867402029E-4]:2.345007257471E-2,(26[&rate=5.971015867402029E-4]:6.388091607975E-1,(7[&rate=5.971015867402029E-4]:1.294203685423E-1,8[&rate=5.971015867402029E-4]:1.294203685423E-1)[&rate=5.971015867402029E-4]:4.025394771867E-1)[&rate=5.971015867402029E-4]:1.140648001424E-1)[&rate=5.971015867402029E-4]:1.253944553529E-1)[&rate=5.971015867402029E-4]:1.589175161513E0)[&rate=5.971015867402029E-4]:1.232327419033E-2,(39[&rate=5.971015867402029E-4]:3.25248989583E-1,(101[&rate=5.971015867402029E-4]:6.634487075401E-1,(((((88[&rate=5.971015867402029E-4]:1.136945071528E-1,89[&rate=5.971015867402029E-4]:1.273931372898E-1)[&rate=5.971015867402029E-4]:4.782897573008E-1,((86[&rate=5.971015867402029E-4]:7.579954590631E-2,(85[&rate=5.971015867402029E-4]:4.191948539675E-2,83[&rate=5.971015867402029E-4]:4.191948539675E-2)[&rate=5.971015867402029E-4]:3.388006050955E-2)[&rate=5.971015867402029E-4]:2.44835890505E-1,(((93[&rate=5.971015867402029E-4]:4.312543960718E-2,84[&rate=5.971015867402029E-4]:2.942680947017E-2)[&rate=5.971015867402029E-4]:5.90852814868E-2,87[&rate=5.971015867402029E-4]:8.851209095697E-2)[&rate=5.971015867402029E-4]:5.386209693996E-2,(92[&rate=5.971015867402029E-4]:9.373320624421E-2,(90[&rate=5.971015867402029E-4]:6.737337535406E-2,91[&rate=5.971015867402029E-4]:6.737337535406E-2)[&rate=5.971015867402029E-4]:2.635983089016E-2)[&rate=5.971015867402029E-4]:6.233961178972E-2)[&rate=5.971015867402029E-4]:1.782612485144E-1)[&rate=5.971015867402029E-4]:2.713488280423E-1)[&rate=5.971015867402029E-4]:5.419761164921E-1,((18[&rate=5.971015867402029E-4]:5.213762397483E-1,6[&rate=5.971015867402029E-4]:4.583625411182E-1)[&rate=5.971015867402029E-4]:1.513675068244E-1,3[&rate=5.971015867402029E-4]:5.576752534221E-1)[&rate=5.971015867402029E-4]:3.655910012645E-2)[&rate=5.971015867402029E-4]:3.776554115854E-2,(10[&rate=5.971015867402029E-4]:2.5701187421E-1,15[&rate=5.971015867402029E-4]:2.953680385934E-1)[&rate=5.971015867402029E-4]:4.434811711819E-1)[&rate=5.971015867402029E-4]:8.35022211434E-1,((((24[&rate=5.971015867402029E-4]:1.089642952687E0,(1[&rate=5.971015867402029E-4]:1.512500198951E-1,(28[&rate=5.971015867402029E-4]:6.56178086102E-1,21[&rate=5.971015867402029E-4]:6.315205518556E-1)[&rate=5.971015867402029E-4]:2.81373303656E-1)[&rate=5.971015867402029E-4]:1.575710149836E-1)[&rate=5.971015867402029E-4]:1.206717752607E-1,102[&rate=5.971015867402029E-4]:4.867089233127E-2)[&rate=5.971015867402029E-4]:6.049953674909E-2,((140[&rate=5.971015867402029E-4]:5.63448161314E-1,11[&rate=5.971015867402029E-4]:5.826262435057E-1)[&rate=5.971015867402029E-4]:1.457590400115E-1,(23[&rate=5.971015867402029E-4]:6.73480547151E-1,(20[&rate=5.971015867402029E-4]:6.147099267014E-1,25[&rate=5.971015867402029E-4]:6.338880088932E-1)[&rate=5.971015867402029E-4]:5.055144236755E-2)[&rate=5.971015867402029E-4]:1.398362432153E-1)[&rate=5.971015867402029E-4]:4.465385702207E-1)[&rate=5.971015867402029E-4]:1.733421231477E-1,((142[&rate=5.971015867402029E-4]:6.336295810102E-1,((141[&rate=5.971015867402029E-4]:3.276388868409E-2,145[&rate=5.971015867402029E-4]:3.550361471168E-2)[&rate=5.971015867402029E-4]:7.303201155133E-3,144[&rate=5.971015867402029E-4]:3.732736381187E-2)[&rate=5.971015867402029E-4]:5.908227651433E-1)[&rate=5.971015867402029E-4]:8.655339356108E-1,(((105[&rate=5.971015867402029E-4]:5.560233989418E-1,(110[&rate=5.971015867402029E-4]:5.398932973528E-1,117[&rate=5.971015867402029E-4]:5.481124754351E-1)[&rate=5.971015867402029E-4]:3.804790980804E-2)[&rate=5.971015867402029E-4]:2.818620019848E-1,((((4[&rate=5.971015867402029E-4]:2.547170193984E-1,30[&rate=5.971015867402029E-4]:4.273197591244E-1)[&rate=5.971015867402029E-4]:1.421934061341E-1,(17[&rate=5.971015867402029E-4]:3.058002410949E-1,14[&rate=5.971015867402029E-4]:2.674440767112E-1)[&rate=5.971015867402029E-4]:1.870005953965E-1)[&rate=5.971015867402029E-4]:1.822671812321E-1,113[&rate=5.971015867402029E-4]:6.367118533398E-1)[&rate=5.971015867402029E-4]:2.98800117545E-2,(9[&rate=5.971015867402029E-4]:6.095283513313E-1,112[&rate=5.971015867402029E-4]:6.177475294134E-1)[&rate=5.971015867402029E-4]:4.884433568096E-2)[&rate=5.971015867402029E-4]:1.986907961061E-1)[&rate=5.971015867402029E-4]:2.39049826673E-1,(((109[&rate=5.971015867402029E-4]:6.916717729448E-1,((114[&rate=5.971015867402029E-4]:6.562472061459E-3,104[&rate=5.971015867402029E-4]:6.683644466423E-2)[&rate=5.971015867402029E-4]:5.497732112526E-1,(108[&rate=5.971015867402029E-4]:5.380087594308E-1,107[&rate=5.971015867402029E-4]:5.407484854581E-1)[&rate=5.971015867402029E-4]:7.586117045869E-2)[&rate=5.971015867402029E-4]:5.588403483625E-2)[&rate=5.971015867402029E-4]:2.998241927033E-1,(115[&rate=5.971015867402029E-4]:6.995301774329E-1,(13[&rate=5.971015867402029E-4]:4.569089153695E-1,19[&rate=5.971015867402029E-4]:4.952650797532E-1)[&rate=5.971015867402029E-4]:3.248130428853E-1)[&rate=5.971015867402029E-4]:2.125137334206E-1)[&rate=5.971015867402029E-4]:1.687372781717E-2,((((111[&rate=5.971015867402029E-4]:1.887959735782E-2,106[&rate=5.971015867402029E-4]:2.441241193447E-3)[&rate=5.971015867402029E-4]:2.837653583378E-1,139[&rate=5.971015867402029E-4]:4.779874214489E-1)[&rate=5.971015867402029E-4]:1.512208528339E-1,116[&rate=5.971015867402029E-4]:3.771534797623E-1)[&rate=5.971015867402029E-4]:1.021431023034E-1,(148[&rate=5.971015867402029E-4]:1.492741002781E-1,143[&rate=5.971015867402029E-4]:1.465343742507E-1)[&rate=5.971015867402029E-4]:3.683786461714E-1)[&rate=5.971015867402029E-4]:4.49621056605E-1)[&rate=5.971015867402029E-4]:9.322306838076E-2)[&rate=5.971015867402029E-4]:2.222282890214E-1)[&rate=5.971015867402029E-4]:2.992437807289E-2)[&rate=5.971015867402029E-4]:1.872492799403E-1)[&rate=5.971015867402029E-4]:1.991663274267E-1)[&rate=5.971015867402029E-4]:6.349644410367E-1)[&rate=5.971015867402029E-4]:1.42304157478E-2)[&rate=5.971015867402029E-4]:9.954230644194E-2)[&rate=5.971015867402029E-4]:5.824529456442E-3,(16[&rate=5.971015867402029E-4]:2.517390971345E0,40[&rate=5.971015867402029E-4]:4.318980452282E-1)[&rate=5.971015867402029E-4]:1.294819600098E-2)[&rate=5.971015867402029E-4]:1.104546139448E-1)[&rate=5.971015867402029E-4]:3.004517060166E-1)[&rate=5.971015867402029E-4]:1.961447414389E-1)[&rate=5.971015867402029E-4]:1.529570732044E-1)[&rate=5.971015867402029E-4]:6.525908275028E-2)[&rate=5.971015867402029E-4]:2.682783190116E-1)[&rate=5.971015867402029E-4]:8.723680501328E-2)[&rate=5.971015867402029E-4]:2.098582752548E-2,33[&rate=5.971015867402029E-4]:9.649089789555E-2);
tree STATE_54630000 [&joint=-20977.144969083984,lnP=-20977.144969083984] = [&R] ((((((((36[&rate=5.534941468222814E-4]:2.119230669867E-1,127[&rate=5.534941468222814E-4]:2.732471012192E0)[&rate=5.534941468222814E-4]:3.822268479983E-2,((121[&rate=5.534941468222814E-4]:1.956183657821E0,((128[&rate=5.534941468222814E-4]:1.144535017954E0,((65[&rate=5.534941468222814E-4]:2.123303612345E-1,(62[&rate=5.534941468222814E-4]:2.75482006202E-1,(64[&rate=5.534941468222814E-4]:2.126681524586E-1,60[&rate=5.534941468222814E-4]:6.198322095186E-2)[&rate=5.534941468222814E-4]:2.171796333241E-2)[&rate=5.534941468222814E-4]:1.286291769502E-1)[&rate=5.534941468222814E-4]:3.402663804518E-1,(61[&rate=5.534941468222814E-4]:7.306218280526E-2,63[&rate=5.534941468222814E-4]:3.196629239421E-2)[&rate=5.534941468222814E-4]:6.713153807988E-1)[&rate=5.534941468222814E-4]:5.398834817473E-1)[&rate=5.534941468222814E-4]:5.853890909101E-2,((69[&rate=5.534941468222814E-4]:5.419674650997E-1,118[&rate=5.534941468222814E-4]:5.3100856099E-1)[&rate=5.534941468222814E-4]:2.217982206194E-1,(131[&rate=5.534941468222814E-4]:3.031803941491E-1,((129[&rate=5.534941468222814E-4]:1.224994582428E-1,132[&rate=5.534941468222814E-4]:1.252391842702E-1)[&rate=5.534941468222814E-4]:8.887366647615E-2,130[&rate=5.534941468222814E-4]:2.11373124719E-1)[&rate=5.534941468222814E-4]:8.906754340276E-2)[&rate=5.534941468222814E-4]:3.153798121177E-1)[&rate=5.534941468222814E-4]:5.899931728329E-1)[&rate=5.534941468222814E-4]:1.558494568037E-1)[&rate=5.534941468222814E-4]:1.820591403941E-1,35[&rate=5.534941468222814E-4]:1.221540095518E-2)[&rate=5.534941468222814E-4]:1.913550083656E-1)[&rate=5.534941468222814E-4]:3.479984608775E-1,(45[&rate=5.534941468222814E-4]:8.591323548203E-1,((((49[&rate=5.534941468222814E-4]:3.982058642918E-1,50[&rate=5.534941468222814E-4]:3.982058642918E-1)[&rate=5.534941468222814E-4]:1.383859956237E-1,(47[&rate=5.534941468222814E-4]:3.665608930352E-1,44[&rate=5.534941468222814E-4]:3.61096412161E-1)[&rate=5.534941468222814E-4]:2.02817852126E-1)[&rate=5.534941468222814E-4]:8.348617301856E-2,51[&rate=5.534941468222814E-4]:6.255425138083E-1)[&rate=5.534941468222814E-4]:1.732750633012E-2,((46[&rate=5.534941468222814E-4]:3.963671121951E-1,43[&rate=5.534941468222814E-4]:3.963671121951E-1)[&rate=5.534941468222814E-4]:6.203749556358E-2,(42[&rate=5.534941468222814E-4]:3.49286475937E-1,(48[&rate=5.534941468222814E-4]:3.762311399242E-1,41[&rate=5.534941468222814E-4]:3.325152929297E-1)[&rate=5.534941468222814E-4]:1.130670213307E-2)[&rate=5.534941468222814E-4]:5.993780395293E-2)[&rate=5.534941468222814E-4]:2.117878167512E-1)[&rate=5.534941468222814E-4]:1.971366516217E-1)[&rate=5.534941468222814E-4]:4.478074263744E-1)[&rate=5.534941468222814E-4]:1.357497878953E-1,(38[&rate=5.534941468222814E-4]:7.692571122023E-1,((39[&rate=5.534941468222814E-4]:6.168893057991E-1,(((96[&rate=5.534941468222814E-4]:5.062479058355E-1,(40[&rate=5.534941468222814E-4]:3.608187641813E-1,99[&rate=5.534941468222814E-4]:5.110919882248E-1)[&rate=5.534941468222814E-4]:3.067504329354E-2)[&rate=5.534941468222814E-4]:7.803884484312E-3,(95[&rate=5.534941468222814E-4]:5.113305395361E-1,(100[&rate=5.534941468222814E-4]:5.829177145562E-2,94[&rate=5.534941468222814E-4]:5.829177145562E-2)[&rate=5.534941468222814E-4]:3.683393145284E-1)[&rate=5.534941468222814E-4]:2.731141471808E-2)[&rate=5.534941468222814E-4]:1.88745372264E-2,(98[&rate=5.534941468222814E-4]:5.062421935182E-1,97[&rate=5.534941468222814E-4]:3.067886416057E-1)[&rate=5.534941468222814E-4]:4.034533621358E-2)[&rate=5.534941468222814E-4]:1.987170766136E-1)[&rate=5.534941468222814E-4]:1.763158033463E-2,(((147[&rate=5.534941468222814E-4]:4.132585625164E-1,(101[&rate=5.534941468222814E-4]:6.605049371487E-1,(((3[&rate=5.534941468222814E-4]:4.484545452117E-1,(((93[&rate=5.534941468222814E-4]:1.300587780462E-1,((83[&rate=5.534941468222814E-4]:9.195733952807E-2,84[&rate=5.534941468222814E-4]:9.195733952807E-2)[&rate=5.534941468222814E-4]:9.695631652932E-3,(86[&rate=5.534941468222814E-4]:7.290405848718E-2,85[&rate=5.534941468222814E-4]:7.290405848718E-2)[&rate=5.534941468222814E-4]:2.874891269382E-2)[&rate=5.534941468222814E-4]:1.470717672822E-2)[&rate=5.534941468222814E-4]:6.121102535318E-2,((92[&rate=5.534941468222814E-4]:6.94095592068E-2,(90[&rate=5.534941468222814E-4]:3.077609306821E-2,91[&rate=5.534941468222814E-4]:3.077609306821E-2)[&rate=5.534941468222814E-4]:3.863346613859E-2)[&rate=5.534941468222814E-4]:9.677207231386E-2,87[&rate=5.534941468222814E-4]:1.524830013836E-1)[&rate=5.534941468222814E-4]:2.508817187875E-2)[&rate=5.534941468222814E-4]:6.084577670242E-2,(88[&rate=5.534941468222814E-4]:8.619030474269E-2,89[&rate=5.534941468222814E-4]:9.98889348797E-2)[&rate=5.534941468222814E-4]:1.522266452221E-1)[&rate=5.534941468222814E-4]:7.49763622644E-1)[&rate=5.534941468222814E-4]:1.445800252908E-1,(6[&rate=5.534941468222814E-4]:4.957347555987E-1,((10[&rate=5.534941468222814E-4]:2.937264901363E-1,15[&rate=5.534941468222814E-4]:3.320826545198E-1)[&rate=5.534941468222814E-4]:1.789294385348E-1,18[&rate=5.534941468222814E-4]:5.192312711369E-1)[&rate=5.534941468222814E-4]:3.951718309191E-2)[&rate=5.534941468222814E-4]:1.493546094243E-1)[&rate=5.534941468222814E-4]:9.174310006401E-1,(((((105[&rate=5.534941468222814E-4]:6.528425619889E-1,(113[&rate=5.534941468222814E-4]:6.726125464392E-1,110[&rate=5.534941468222814E-4]:6.671330943845E-1)[&rate=5.534941468222814E-4]:7.627275823579E-3)[&rate=5.534941468222814E-4]:3.404841385221E-1,((17[&rate=5.534941468222814E-4]:2.84218533341E-1,14[&rate=5.534941468222814E-4]:2.458623689573E-1)[&rate=5.534941468222814E-4]:4.424919595814E-1,(((4[&rate=5.534941468222814E-4]:3.145004738682E-2,30[&rate=5.534941468222814E-4]:2.040527871128E-1)[&rate=5.534941468222814E-4]:3.700971673743E-1,9[&rate=5.534941468222814E-4]:4.508622832542E-1)[&rate=5.534941468222814E-4]:2.116589824072E-1,(112[&rate=5.534941468222814E-4]:4.698138765031E-1,117[&rate=5.534941468222814E-4]:4.725536025307E-1)[&rate=5.534941468222814E-4]:2.009265672404E-1)[&rate=5.534941468222814E-4]:1.761388479509E-2)[&rate=5.534941468222814E-4]:3.323696322462E-1)[&rate=5.534941468222814E-4]:1.536410132964E-1,((((13[&rate=5.534941468222814E-4]:3.014095070764E-1,19[&rate=5.534941468222814E-4]:3.397656714601E-1)[&rate=5.534941468222814E-4]:4.322128589378E-1,((107[&rate=5.534941468222814E-4]:2.544137755424E-1,109[&rate=5.534941468222814E-4]:2.735918577341E-1)[&rate=5.534941468222814E-4]:2.706331861822E-1,((114[&rate=5.534941468222814E-4]:3.099147298427E-2,104[&rate=5.534941468222814E-4]:9.126544558704E-2)[&rate=5.534941468222814E-4]:2.964808390171E-1,108[&rate=5.534941468222814E-4]:3.850065585768E-1)[&rate=5.534941468222814E-4]:1.373006771205E-1)[&rate=5.534941468222814E-4]:1.866575960706E-1)[&rate=5.534941468222814E-4]:3.550336059028E-2,115[&rate=5.534941468222814E-4]:6.869339457827E-1)[&rate=5.534941468222814E-4]:2.225343598497E-1,(((111[&rate=5.534941468222814E-4]:5.253241084894E-1,(106[&rate=5.534941468222814E-4]:1.79897684733E-1,139[&rate=5.534941468222814E-4]:3.716785066508E-1)[&rate=5.534941468222814E-4]:3.28988067592E-1)[&rate=5.534941468222814E-4]:1.297694226305E-1,116[&rate=5.534941468222814E-4]:5.783812023528E-1)[&rate=5.534941468222814E-4]:1.210081933644E-2,(148[&rate=5.534941468222814E-4]:3.513685499743E-1,143[&rate=5.534941468222814E-4]:3.48628823947E-1)[&rate=5.534941468222814E-4]:2.774696360986E-1)[&rate=5.534941468222814E-4]:3.189862839431E-1)[&rate=5.534941468222814E-4]:1.82704887627E-1)[&rate=5.534941468222814E-4]:7.993515612737E-2,(142[&rate=5.534941468222814E-4]:4.998723034689E-1,((145[&rate=5.534941468222814E-4]:9.199825052303E-2,141[&rate=5.534941468222814E-4]:8.925852449544E-2)[&rate=5.534941468222814E-4]:1.596477520239E-1,144[&rate=5.534941468222814E-4]:2.461665504919E-1)[&rate=5.534941468222814E-4]:2.48226300922E-1)[&rate=5.534941468222814E-4]:9.270305664659E-1)[&rate=5.534941468222814E-4]:2.350094940478E-1,(((24[&rate=5.534941468222814E-4]:1.12544242864E0,(1[&rate=5.534941468222814E-4]:7.107224350677E-2,(21[&rate=5.534941468222814E-4]:7.262733913168E-1,28[&rate=5.534941468222814E-4]:7.509309255632E-1)[&rate=5.534941468222814E-4]:1.064426878065E-1)[&rate=5.534941468222814E-4]:2.73548267325E-1)[&rate=5.534941468222814E-4]:3.488154718671E-1,102[&rate=5.534941468222814E-4]:3.126140648908E-1)[&rate=5.534941468222814E-4]:4.841212019582E-2,(((25[&rate=5.534941468222814E-4]:5.449276088433E-1,20[&rate=5.534941468222814E-4]:5.257495266516E-1)[&rate=5.534941468222814E-4]:7.793950770112E-2,23[&rate=5.534941468222814E-4]:6.119082124348E-1)[&rate=5.534941468222814E-4]:9.396181897853E-2,(11[&rate=5.534941468222814E-4]:4.733288593503E-1,140[&rate=5.534941468222814E-4]:4.541507771585E-1)[&rate=5.534941468222814E-4]:1.476096652139E-1)[&rate=5.534941468222814E-4]:8.0584108518E-1)[&rate=5.534941468222814E-4]:5.43108364303E-2)[&rate=5.534941468222814E-4]:9.786827565306E-2)[&rate=5.534941468222814E-4]:1.527790920337E-1)[&rate=5.534941468222814E-4]:6.685407351811E-1)[&rate=5.534941468222814E-4]:9.728808954352E-3,(((22[&rate=5.534941468222814E-4]:4.563386525131E-1,27[&rate=5.534941468222814E-4]:4.727770086775E-1)[&rate=5.534941468222814E-4]:3.349130055095E-1,((26[&rate=5.534941468222814E-4]:5.042982715883E-1,(7[&rate=5.534941468222814E-4]:1.707767518019E-1,8[&rate=5.534941468222814E-4]:1.707767518019E-1)[&rate=5.534941468222814E-4]:2.266722047179E-1)[&rate=5.534941468222814E-4]:2.544355604121E-1,31[&rate=5.534941468222814E-4]:8.025694484388E-1)[&rate=5.534941468222814E-4]:4.347673013189E-2)[&rate=5.534941468222814E-4]:1.462493261784E-1,2[&rate=5.534941468222814E-4]:7.64898244475E-1)[&rate=5.534941468222814E-4]:1.557437880645E0)[&rate=5.534941468222814E-4]:1.352217891212E-2,(146[&rate=5.534941468222814E-4]:4.416126017765E-1,16[&rate=5.534941468222814E-4]:2.406886948659E0)[&rate=5.534941468222814E-4]:5.773847866092E-2)[&rate=5.534941468222814E-4]:2.553883849312E-1)[&rate=5.534941468222814E-4]:2.030422369976E-1)[&rate=5.534941468222814E-4]:5.204269924069E-1)[&rate=5.534941468222814E-4]:2.355586480243E-1,32[&rate=5.534941468222814E-4]:3.794579926884E-2)[&rate=5.534941468222814E-4]:7.989806854217E-2,33[&rate=5.534941468222814E-4]:1.233233198657E-1)[&rate=5.534941468222814E-4]:5.7187539012E-3,(((125[&rate=5.534941468222814E-4]:8.880128723818E-1,((((29[&rate=5.534941468222814E-4]:6.38245333422E-1,(5[&rate=5.534941468222814E-4]:3.08679499393E-1,12[&rate=5.534941468222814E-4]:3.470356637765E-1)[&rate=5.534941468222814E-4]:1.84360354577E-1)[&rate=5.534941468222814E-4]:4.075483001522E-1,103[&rate=5.534941468222814E-4]:8.129169212454E-1)[&rate=5.534941468222814E-4]:1.39478749003E0,(52[&rate=5.534941468222814E-4]:5.262505033178E-1,(133[&rate=5.534941468222814E-4]:3.769279356418E-1,(134[&rate=5.534941468222814E-4]:2.945753500976E-1,137[&rate=5.534941468222814E-4]:3.658082268098E-1)[&rate=5.534941468222814E-4]:5.22155992431E-2)[&rate=5.534941468222814E-4]:9.232053433328E-1)[&rate=5.534941468222814E-4]:1.716017339676E-2)[&rate=5.534941468222814E-4]:5.460775070725E-2,(53[&rate=5.534941468222814E-4]:5.417189565008E-1,((75[&rate=5.534941468222814E-4]:4.028706603872E-1,(70[&rate=5.534941468222814E-4]:3.147213522862E-1,(76[&rate=5.534941468222814E-4]:3.275248376837E-1,74[&rate=5.534941468222814E-4]:3.275248376837E-1)[&rate=5.534941468222814E-4]:2.555267898589E-2)[&rate=5.534941468222814E-4]:4.979314371758E-2)[&rate=5.534941468222814E-4]:4.337147085494E-1,(((80[&rate=5.534941468222814E-4]:5.700999882586E-2,81[&rate=5.534941468222814E-4]:5.700999882586E-2)[&rate=5.534941468222814E-4]:5.611889109606E-1,((73[&rate=5.534941468222814E-4]:2.740618263111E-1,71[&rate=5.534941468222814E-4]:2.055686756263E-1)[&rate=5.534941468222814E-4]:1.887249969537E-2,77[&rate=5.534941468222814E-4]:2.874548739518E-1)[&rate=5.534941468222814E-4]:3.74579652273E-1)[&rate=5.534941468222814E-4]:2.777043410132E-2,((78[&rate=5.534941468222814E-4]:4.461998728172E-2,72[&rate=5.534941468222814E-4]:2.270217906241E-2)[&rate=5.534941468222814E-4]:3.214317102165E-1,(79[&rate=5.534941468222814E-4]:3.117339869094E-1,82[&rate=5.534941468222814E-4]:3.199531649914E-1)[&rate=5.534941468222814E-4]:5.431771058883E-2)[&rate=5.534941468222814E-4]:2.881368244719E-1)[&rate=5.534941468222814E-4]:1.413009565557E-1)[&rate=5.534941468222814E-4]:4.515966461763E-1)[&rate=5.534941468222814E-4]:4.810274960963E-2)[&rate=5.534941468222814E-4]:5.085736799326E-1)[&rate=5.534941468222814E-4]:2.459852248035E-1,((59[&rate=5.534941468222814E-4]:2.677299441278E-1,(((54[&rate=5.534941468222814E-4]:1.669708546075E-1,37[&rate=5.534941468222814E-4]:2.434735868479E-1)[&rate=5.534941468222814E-4]:3.03648328339E-3,(57[&rate=5.534941468222814E-4]:2.103038274848E-1,58[&rate=5.534941468222814E-4]:2.266972701077E-1)[&rate=5.534941468222814E-4]:6.871169634661E-4)[&rate=5.534941468222814E-4]:4.582497836714E-2,(56[&rate=5.534941468222814E-4]:2.170049935322E-1,55[&rate=5.534941468222814E-4]:2.170049935322E-1)[&rate=5.534941468222814E-4]:2.888196753443E-2)[&rate=5.534941468222814E-4]:1.364626174954E-2)[&rate=5.534941468222814E-4]:2.25014376586E-1,68[&rate=5.534941468222814E-4]:4.435639928448E-1)[&rate=5.534941468222814E-4]:5.237674376737E-1)[&rate=5.534941468222814E-4]:4.466967438869E-1,34[&rate=5.534941468222814E-4]:3.293838003075E-3)[&rate=5.534941468222814E-4]:1.421865919282E-1)[&rate=5.534941468222814E-4]:1.664141534756E-1,((66[&rate=5.534941468222814E-4]:2.060591812248E-1,(126[&rate=5.534941468222814E-4]:3.977961873867E-1,(((135[&rate=5.534941468222814E-4]:4.699761645722E-1,(138[&rate=5.534941468222814E-4]:2.777004885941E-1,136[&rate=5.534941468222814E-4]:1.461936392789E-1)[&rate=5.534941468222814E-4]:3.922756759781E-1)[&rate=5.534941468222814E-4]:3.00003973321E-1,120[&rate=5.534941468222814E-4]:1.022034932414E0)[&rate=5.534941468222814E-4]:3.39206196044E-2,119[&rate=5.534941468222814E-4]:1.151845962977E0)[&rate=5.534941468222814E-4]:3.165274705346E-2)[&rate=5.534941468222814E-4]:1.055437183523E0)[&rate=5.534941468222814E-4]:7.625922322837E-1,((122[&rate=5.534941468222814E-4]:1.567959217906E-1,(123[&rate=5.534941468222814E-4]:1.180873817099E-1,124[&rate=5.534941468222814E-4]:1.153551412727E-1)[&rate=5.534941468222814E-4]:3.870854008077E-2)[&rate=5.534941468222814E-4]:8.895191379585E-1,67[&rate=5.534941468222814E-4]:5.450425094084E-1)[&rate=5.534941468222814E-4]:4.236089041E-1)[&rate=5.534941468222814E-4]:2.062568685286E-1);
tree STATE_54720000 [&joint=-20988.476240211592,lnP=-20988.476240211592] = [&R] (((((((((75[&rate=5.614693563954924E-4]:5.467705925143E-1,((76[&rate=5.614693563954924E-4]:5.029332125641E-1,70[&rate=5.614693563954924E-4]:4.645770481807E-1)[&rate=5.614693563954924E-4]:2.239017505493E-2,74[&rate=5.614693563954924E-4]:5.253233876191E-1)[&rate=5.614693563954924E-4]:2.144720489525E-2)[&rate=5.614693563954924E-4]:9.754867709395E-2,((77[&rate=5.614693563954924E-4]:4.731283564533E-1,(73[&rate=5.614693563954924E-4]:1.686114860768E-1,71[&rate=5.614693563954924E-4]:1.00118335392E-1)[&rate=5.614693563954924E-4]:3.099963224312E-1)[&rate=5.614693563954924E-4]:2.031856949149E-2,((80[&rate=5.614693563954924E-4]:1.157387859126E-1,81[&rate=5.614693563954924E-4]:1.157387859126E-1)[&rate=5.614693563954924E-4]:3.298547124834E-1,((79[&rate=5.614693563954924E-4]:2.184292155893E-1,(72[&rate=5.614693563954924E-4]:1.326227004237E-1,78[&rate=5.614693563954924E-4]:1.54540508643E-1)[&rate=5.614693563954924E-4]:6.388870694626E-2)[&rate=5.614693563954924E-4]:1.488094270228E-1,82[&rate=5.614693563954924E-4]:3.754578206941E-1)[&rate=5.614693563954924E-4]:8.657403386635E-2)[&rate=5.614693563954924E-4]:4.017811110343E-3)[&rate=5.614693563954924E-4]:1.453928916087E-1)[&rate=5.614693563954924E-4]:9.541291406548E-1,(53[&rate=5.614693563954924E-4]:8.45507162464E-1,(((134[&rate=5.614693563954924E-4]:3.439592766127E-1,137[&rate=5.614693563954924E-4]:4.151921533249E-1)[&rate=5.614693563954924E-4]:1.764833456308E-1,133[&rate=5.614693563954924E-4]:5.505796085447E-1)[&rate=5.614693563954924E-4]:7.436891256975E-1,(((29[&rate=5.614693563954924E-4]:5.463904204923E-1,(5[&rate=5.614693563954924E-4]:3.405511621843E-1,12[&rate=5.614693563954924E-4]:3.789073265677E-1)[&rate=5.614693563954924E-4]:6.063377885605E-2)[&rate=5.614693563954924E-4]:3.871685362658E-1,103[&rate=5.614693563954924E-4]:7.006822444293E-1)[&rate=5.614693563954924E-4]:1.400917178115E0,52[&rate=5.614693563954924E-4]:4.37305687983E-1)[&rate=5.614693563954924E-4]:8.308027060239E-2)[&rate=5.614693563954924E-4]:3.3331792519E-1)[&rate=5.614693563954924E-4]:6.478189187004E-3)[&rate=5.614693563954924E-4]:1.935099383647E-1,125[&rate=5.614693563954924E-4]:8.351127763545E-1)[&rate=5.614693563954924E-4]:2.02430248152E-1,(((((59[&rate=5.614693563954924E-4]:8.274537616108E-2,58[&rate=5.614693563954924E-4]:1.018710592212E-1)[&rate=5.614693563954924E-4]:1.580675620124E-1,(54[&rate=5.614693563954924E-4]:3.518303571702E-3,37[&rate=5.614693563954924E-4]:8.002103581214E-2)[&rate=5.614693563954924E-4]:1.990432684816E-1)[&rate=5.614693563954924E-4]:1.57858451236E-1,(56[&rate=5.614693563954924E-4]:3.523668186441E-1,55[&rate=5.614693563954924E-4]:3.523668186441E-1)[&rate=5.614693563954924E-4]:3.81078494538E-2)[&rate=5.614693563954924E-4]:2.385813797849E-2,57[&rate=5.614693563954924E-4]:4.252617678251E-1)[&rate=5.614693563954924E-4]:1.735926109451E-1,68[&rate=5.614693563954924E-4]:5.469418104642E-1)[&rate=5.614693563954924E-4]:3.239345473755E-1)[&rate=5.614693563954924E-4]:5.504332519982E-1,((66[&rate=5.614693563954924E-4]:6.286413584463E-2,(126[&rate=5.614693563954924E-4]:1.00473015244E0,(120[&rate=5.614693563954924E-4]:1.568224397219E0,((135[&rate=5.614693563954924E-4]:6.104636016139E-1,(138[&rate=5.614693563954924E-4]:4.208310332695E-1,136[&rate=5.614693563954924E-4]:2.893241839543E-1)[&rate=5.614693563954924E-4]:3.896325683445E-1)[&rate=5.614693563954924E-4]:1.655906951671E-1,119[&rate=5.614693563954924E-4]:1.12399950226E0)[&rate=5.614693563954924E-4]:5.401153059178E-1)[&rate=5.614693563954924E-4]:1.263178669058E-1)[&rate=5.614693563954924E-4]:3.053081730894E-1)[&rate=5.614693563954924E-4]:1.901792256163E-1,(((123[&rate=5.614693563954924E-4]:5.553843392978E-2,124[&rate=5.614693563954924E-4]:5.280619349265E-2)[&rate=5.614693563954924E-4]:3.195944604509E-1,122[&rate=5.614693563954924E-4]:3.751328943807E-1)[&rate=5.614693563954924E-4]:2.642735835426E-1,67[&rate=5.614693563954924E-4]:1.381339275826E-1)[&rate=5.614693563954924E-4]:1.149094338783E-1)[&rate=5.614693563954924E-4]:6.205456106047E-1)[&rate=5.614693563954924E-4]:6.636949713873E-2,33[&rate=5.614693563954924E-4]:6.050641440993E-2)[&rate=5.614693563954924E-4]:2.319633056901E-2,32[&rate=5.614693563954924E-4]:7.822329292422E-2)[&rate=5.614693563954924E-4]:5.021164601063E-2,(((35[&rate=5.614693563954924E-4]:4.786640305894E-2,((127[&rate=5.614693563954924E-4]:2.586397171662E0,((45[&rate=5.614693563954924E-4]:6.890912895059E-1,(((41[&rate=5.614693563954924E-4]:3.366539803819E-1,(48[&rate=5.614693563954924E-4]:3.100888383747E-1,42[&rate=5.614693563954924E-4]:2.718374722545E-1)[&rate=5.614693563954924E-4]:7.028098900172E-2)[&rate=5.614693563954924E-4]:8.895777548983E-2,(43[&rate=5.614693563954924E-4]:4.490562753215E-1,46[&rate=5.614693563954924E-4]:4.490562753215E-1)[&rate=5.614693563954924E-4]:3.12002892933E-2)[&rate=5.614693563954924E-4]:1.770322445673E-1,((44[&rate=5.614693563954924E-4]:4.843396482532E-1,47[&rate=5.614693563954924E-4]:4.898041291275E-1)[&rate=5.614693563954924E-4]:6.05372593378E-2,((49[&rate=5.614693563954924E-4]:2.779295683859E-1,50[&rate=5.614693563954924E-4]:2.779295683859E-1)[&rate=5.614693563954924E-4]:7.98063349263E-2,51[&rate=5.614693563954924E-4]:3.632003841865E-1)[&rate=5.614693563954924E-4]:1.598185999073E-1)[&rate=5.614693563954924E-4]:1.069474207168E-1)[&rate=5.614693563954924E-4]:3.99992016353E-2)[&rate=5.614693563954924E-4]:8.215203730706E-2,((128[&rate=5.614693563954924E-4]:1.193652778825E0,((62[&rate=5.614693563954924E-4]:3.823050222544E-1,(65[&rate=5.614693563954924E-4]:1.879950661841E-1,(64[&rate=5.614693563954924E-4]:2.75570373959E-1,60[&rate=5.614693563954924E-4]:1.248854424523E-1)[&rate=5.614693563954924E-4]:6.31096237318E-2)[&rate=5.614693563954924E-4]:2.529134152522E-3)[&rate=5.614693563954924E-4]:2.292798197574E-1,(61[&rate=5.614693563954924E-4]:1.935306438478E-1,63[&rate=5.614693563954924E-4]:1.524347534367E-1)[&rate=5.614693563954924E-4]:4.18054198164E-1)[&rate=5.614693563954924E-4]:7.217939642102E-1)[&rate=5.614693563954924E-4]:3.360765105793E-1,((((131[&rate=5.614693563954924E-4]:8.441016941042E-2,130[&rate=5.614693563954924E-4]:8.167044338306E-2)[&rate=5.614693563954924E-4]:1.712466349414E-1,(129[&rate=5.614693563954924E-4]:1.244000706939E-1,132[&rate=5.614693563954924E-4]:1.271397967212E-1)[&rate=5.614693563954924E-4]:1.285170076306E-1)[&rate=5.614693563954924E-4]:2.49374874895E-1,118[&rate=5.614693563954924E-4]:6.392782545894E-1)[&rate=5.614693563954924E-4]:1.510734973034E-1,69[&rate=5.614693563954924E-4]:8.013106560024E-1)[&rate=5.614693563954924E-4]:8.791035649086E-1)[&rate=5.614693563954924E-4]:1.491024970034E-2)[&rate=5.614693563954924E-4]:3.401468174085E-3)[&rate=5.614693563954924E-4]:2.422022556142E-3,(36[&rate=5.614693563954924E-4]:2.647200179278E-2,121[&rate=5.614693563954924E-4]:2.105924056587E0)[&rate=5.614693563954924E-4]:4.179924721985E-2)[&rate=5.614693563954924E-4]:2.617049651207E-2)[&rate=5.614693563954924E-4]:4.736729828074E-1,(38[&rate=5.614693563954924E-4]:8.461739038271E-1,(147[&rate=5.614693563954924E-4]:8.390898849514E-1,((146[&rate=5.614693563954924E-4]:8.25603249057E-1,(97[&rate=5.614693563954924E-4]:5.143815057141E-1,16[&rate=5.614693563954924E-4]:2.670912683198E0)[&rate=5.614693563954924E-4]:1.199649127418E-1)[&rate=5.614693563954924E-4]:6.801170984758E-2,(((101[&rate=5.614693563954924E-4]:1.484484801877E0,(((6[&rate=5.614693563954924E-4]:5.663189758772E-1,((10[&rate=5.614693563954924E-4]:1.841953805012E-1,15[&rate=5.614693563954924E-4]:2.225515448847E-1)[&rate=5.614693563954924E-4]:3.83852618276E-1,(18[&rate=5.614693563954924E-4]:4.962745955191E-1,3[&rate=5.614693563954924E-4]:3.812061023685E-1)[&rate=5.614693563954924E-4]:1.183487457239E-1)[&rate=5.614693563954924E-4]:1.470933326438E-2)[&rate=5.614693563954924E-4]:1.738213221622E-1,((87[&rate=5.614693563954924E-4]:2.340310741806E-1,((92[&rate=5.614693563954924E-4]:1.802450678397E-1,(90[&rate=5.614693563954924E-4]:1.043556837635E-1,91[&rate=5.614693563954924E-4]:1.043556837635E-1)[&rate=5.614693563954924E-4]:7.588938407623E-2)[&rate=5.614693563954924E-4]:6.559223343711E-2,(84[&rate=5.614693563954924E-4]:1.574507552318E-2,93[&rate=5.614693563954924E-4]:2.944370566019E-2)[&rate=5.614693563954924E-4]:2.163935956167E-1)[&rate=5.614693563954924E-4]:1.892403040784E-3)[&rate=5.614693563954924E-4]:4.038026216153E-1,(((88[&rate=5.614693563954924E-4]:1.070346038676E-1,89[&rate=5.614693563954924E-4]:1.207332340047E-1)[&rate=5.614693563954924E-4]:6.67518858356E-2,83[&rate=5.614693563954924E-4]:1.737864897032E-1)[&rate=5.614693563954924E-4]:2.050860875522E-2,(85[&rate=5.614693563954924E-4]:9.173887999416E-2,86[&rate=5.614693563954924E-4]:9.173887999416E-2)[&rate=5.614693563954924E-4]:1.025562184643E-1)[&rate=5.614693563954924E-4]:4.435385973375E-1)[&rate=5.614693563954924E-4]:5.899778351202E-1)[&rate=5.614693563954924E-4]:8.426886297949E-1,(((142[&rate=5.614693563954924E-4]:5.652115452749E-1,(144[&rate=5.614693563954924E-4]:1.33064524593E-1,(141[&rate=5.614693563954924E-4]:1.344920193654E-1,145[&rate=5.614693563954924E-4]:1.37231745393E-1)[&rate=5.614693563954924E-4]:1.312231254993E-3)[&rate=5.614693563954924E-4]:4.266675686269E-1)[&rate=5.614693563954924E-4]:9.357014928297E-1,((24[&rate=5.614693563954924E-4]:9.121495242497E-1,(1[&rate=5.614693563954924E-4]:3.859661580803E-2,(28[&rate=5.614693563954924E-4]:6.39156232808E-1,21[&rate=5.614693563954924E-4]:6.144986985616E-1)[&rate=5.614693563954924E-4]:1.85741752863E-1)[&rate=5.614693563954924E-4]:9.273099063349E-2)[&rate=5.614693563954924E-4]:4.803407014044E-1,((((20[&rate=5.614693563954924E-4]:5.98455673058E-1,25[&rate=5.614693563954924E-4]:6.176337552497E-1)[&rate=5.614693563954924E-4]:4.372072941186E-2,23[&rate=5.614693563954924E-4]:6.503955805519E-1)[&rate=5.614693563954924E-4]:3.006092523309E-1,(140[&rate=5.614693563954924E-4]:6.233741713137E-1,11[&rate=5.614693563954924E-4]:6.425522535054E-1)[&rate=5.614693563954924E-4]:2.235210725282E-1)[&rate=5.614693563954924E-4]:3.499397347235E-1,102[&rate=5.614693563954924E-4]:1.502596360996E-1)[&rate=5.614693563954924E-4]:8.058675393822E-2)[&rate=5.614693563954924E-4]:2.349130560102E-2)[&rate=5.614693563954924E-4]:7.261874465447E-2,((((110[&rate=5.614693563954924E-4]:6.743451758838E-1,(105[&rate=5.614693563954924E-4]:4.971029920417E-1,113[&rate=5.614693563954924E-4]:5.245002523155E-1)[&rate=5.614693563954924E-4]:1.55324375623E-1)[&rate=5.614693563954924E-4]:3.219744140103E-3,117[&rate=5.614693563954924E-4]:6.857840981062E-1)[&rate=5.614693563954924E-4]:2.182929645201E-1,(112[&rate=5.614693563954924E-4]:7.596537941663E-1,((4[&rate=5.614693563954924E-4]:8.53494823589E-2,30[&rate=5.614693563954924E-4]:2.579522220849E-1)[&rate=5.614693563954924E-4]:4.586855536292E-1,((17[&rate=5.614693563954924E-4]:3.319474731519E-1,14[&rate=5.614693563954924E-4]:2.935913087682E-1)[&rate=5.614693563954924E-4]:2.679313516448E-1,9[&rate=5.614693563954924E-4]:5.533034823309E-1)[&rate=5.614693563954924E-4]:4.00466221503E-2)[&rate=5.614693563954924E-4]:1.58084511603E-1)[&rate=5.614693563954924E-4]:1.416835424324E-1)[&rate=5.614693563954924E-4]:4.022704562145E-1,(((109[&rate=5.614693563954924E-4]:5.937464457093E-1,((107[&rate=5.614693563954924E-4]:2.484605628278E-1,108[&rate=5.614693563954924E-4]:2.457208368005E-1)[&rate=5.614693563954924E-4]:2.942367817313E-1,(114[&rate=5.614693563954924E-4]:8.849630502487E-2,104[&rate=5.614693563954924E-4]:1.487702776276E-1)[&rate=5.614693563954924E-4]:3.939270669315E-1)[&rate=5.614693563954924E-4]:3.18710189585E-2)[&rate=5.614693563954924E-4]:1.571343797209E-1,(115[&rate=5.614693563954924E-4]:4.718864887495E-1,(13[&rate=5.614693563954924E-4]:2.051992263232E-1,19[&rate=5.614693563954924E-4]:2.435553907069E-1)[&rate=5.614693563954924E-4]:3.488790432481E-1)[&rate=5.614693563954924E-4]:1.995422818862E-1)[&rate=5.614693563954924E-4]:2.812434923681E-1,((148[&rate=5.614693563954924E-4]:3.500198938222E-1,143[&rate=5.614693563954924E-4]:3.472801677949E-1)[&rate=5.614693563954924E-4]:3.577340760743E-1,(116[&rate=5.614693563954924E-4]:6.26660254864E-1,(106[&rate=5.614693563954924E-4]:2.317075290645E-1,(111[&rate=5.614693563954924E-4]:1.535888053021E-1,139[&rate=5.614693563954924E-4]:3.289312710555E-1)[&rate=5.614693563954924E-4]:9.455707992674E-2)[&rate=5.614693563954924E-4]:4.552266984023E-1)[&rate=5.614693563954924E-4]:4.273755064885E-2)[&rate=5.614693563954924E-4]:2.832744574909E-1)[&rate=5.614693563954924E-4]:2.687437489875E-1)[&rate=5.614693563954924E-4]:9.732125021966E-2)[&rate=5.614693563954924E-4]:2.065574190479E-1)[&rate=5.614693563954924E-4]:9.564503945905E-1)[&rate=5.614693563954924E-4]:1.135340426669E-1,40[&rate=5.614693563954924E-4]:6.248546855499E-1)[&rate=5.614693563954924E-4]:2.462707876431E-2,((39[&rate=5.614693563954924E-4]:3.854351992607E-1,((((22[&rate=5.614693563954924E-4]:4.643602598677E-1,27[&rate=5.614693563954924E-4]:4.80798616032E-1)[&rate=5.614693563954924E-4]:2.210446763505E-1,31[&rate=5.614693563954924E-4]:7.401994567662E-1)[&rate=5.614693563954924E-4]:5.153050595776E-2,(26[&rate=5.614693563954924E-4]:5.060475961247E-1,(7[&rate=5.614693563954924E-4]:2.292831369838E-1,8[&rate=5.614693563954924E-4]:2.292831369838E-1)[&rate=5.614693563954924E-4]:1.699151440723E-1)[&rate=5.614693563954924E-4]:2.418467501609E-1)[&rate=5.614693563954924E-4]:9.547964893734E-2,2[&rate=5.614693563954924E-4]:6.598123513873E-1)[&rate=5.614693563954924E-4]:1.682348650703E0)[&rate=5.614693563954924E-4]:2.396265471824E-1,((95[&rate=5.614693563954924E-4]:3.731044137629E-1,(100[&rate=5.614693563954924E-4]:8.250130061233E-2,94[&rate=5.614693563954924E-4]:8.250130061233E-2)[&rate=5.614693563954924E-4]:2.059036595985E-1)[&rate=5.614693563954924E-4]:3.118724059491E-1,(98[&rate=5.614693563954924E-4]:5.447440887327E-1,(96[&rate=5.614693563954924E-4]:4.322957005145E-1,99[&rate=5.614693563954924E-4]:4.678148261973E-1)[&rate=5.614693563954924E-4]:9.878718603261E-2)[&rate=5.614693563954924E-4]:1.293037692305E-1)[&rate=5.614693563954924E-4]:7.942918902609E-2)[&rate=5.614693563954924E-4]:2.442001787112E-2)[&rate=5.614693563954924E-4]:1.239146153555E-1)[&rate=5.614693563954924E-4]:8.316456101327E-3)[&rate=5.614693563954924E-4]:1.327670789851E-1)[&rate=5.614693563954924E-4]:2.777309285547E-1)[&rate=5.614693563954924E-4]:4.227264469117E-1,34[&rate=5.614693563954924E-4]:8.125213414796E-2)[&rate=5.614693563954924E-4]:6.910061300597E-2);
tree STATE_54810000 [&joint=-20973.208653902802,lnP=-20973.208653902802] = [&R] (32[&rate=5.28573875644876E-4]:6.931882431409E-2,((34[&rate=5.28573875644876E-4]:1.569765331745E-2,((((35[&rate=5.28573875644876E-4]:1.292759741096E-2,36[&rate=5.28573875644876E-4]:5.950293987672E-2)[&rate=5.28573875644876E-4]:1.801956067093E-1,(127[&rate=5.28573875644876E-4]:2.711383215666E0,(121[&rate=5.28573875644876E-4]:2.223234871744E0,((((((64[&rate=5.28573875644876E-4]:3.831654246909E-1,62[&rate=5.28573875644876E-4]:4.24261315102E-1)[&rate=5.28573875644876E-4]:6.936011082649E-2,(65[&rate=5.28573875644876E-4]:1.073994641516E-1,60[&rate=5.28573875644876E-4]:1.073994641516E-1)[&rate=5.28573875644876E-4]:1.944411398591E-1)[&rate=5.28573875644876E-4]:5.813759816031E-1,(61[&rate=5.28573875644876E-4]:8.265525909657E-2,63[&rate=5.28573875644876E-4]:4.155936868553E-2)[&rate=5.28573875644876E-4]:9.92342148435E-1)[&rate=5.28573875644876E-4]:4.621060075208E-1,128[&rate=5.28573875644876E-4]:1.397377387655E0)[&rate=5.28573875644876E-4]:2.777195516142E-2,((69[&rate=5.28573875644876E-4]:5.105613608439E-1,118[&rate=5.28573875644876E-4]:4.996024567343E-1)[&rate=5.28573875644876E-4]:1.919720662003E-1,(131[&rate=5.28573875644876E-4]:3.293744005454E-1,(129[&rate=5.28573875644876E-4]:1.631328302889E-1,(130[&rate=5.28573875644876E-4]:1.248665183983E-1,132[&rate=5.28573875644876E-4]:1.276062444257E-1)[&rate=5.28573875644876E-4]:3.826631189054E-2)[&rate=5.28573875644876E-4]:1.635018442292E-1)[&rate=5.28573875644876E-4]:2.279535470466E-1)[&rate=5.28573875644876E-4]:8.733008472792E-1)[&rate=5.28573875644876E-4]:1.173825804685E-1,((51[&rate=5.28573875644876E-4]:5.366383738141E-1,((49[&rate=5.28573875644876E-4]:3.537931644782E-1,50[&rate=5.28573875644876E-4]:3.537931644782E-1)[&rate=5.28573875644876E-4]:1.57053305256E-1,((((((48[&rate=5.28573875644876E-4]:3.118957692405E-1,41[&rate=5.28573875644876E-4]:2.68179922246E-1)[&rate=5.28573875644876E-4]:7.944022787334E-3,42[&rate=5.28573875644876E-4]:2.815884259076E-1)[&rate=5.28573875644876E-4]:4.261851961724E-2,46[&rate=5.28573875644876E-4]:3.733872733936E-1)[&rate=5.28573875644876E-4]:1.603580318851E-3,43[&rate=5.28573875644876E-4]:3.749908537124E-1)[&rate=5.28573875644876E-4]:1.33619292846E-1,47[&rate=5.28573875644876E-4]:5.086101465584E-1)[&rate=5.28573875644876E-4]:3.404032791496E-2,44[&rate=5.28573875644876E-4]:5.371859935991E-1)[&rate=5.28573875644876E-4]:9.828805065735E-4)[&rate=5.28573875644876E-4]:2.032742320564E-2)[&rate=5.28573875644876E-4]:6.649998147894E-2,45[&rate=5.28573875644876E-4]:6.222640383532E-1)[&rate=5.28573875644876E-4]:1.468716726405E-1)[&rate=5.28573875644876E-4]:8.344267448667E-2)[&rate=5.28573875644876E-4]:4.705245351092E-2)[&rate=5.28573875644876E-4]:4.886327612544E-2)[&rate=5.28573875644876E-4]:4.182754843273E-1,(38[&rate=5.28573875644876E-4]:8.734041187163E-1,(((101[&rate=5.28573875644876E-4]:1.31538765925E0,((((((87[&rate=5.28573875644876E-4]:1.783595109009E-1,((84[&rate=5.28573875644876E-4]:1.441672865405E-1,(93[&rate=5.28573875644876E-4]:1.218344986174E-1,(86[&rate=5.28573875644876E-4]:9.228215840066E-2,85[&rate=5.28573875644876E-4]:9.228215840066E-2)[&rate=5.28573875644876E-4]:1.585371007972E-2)[&rate=5.28573875644876E-4]:3.603141806011E-2)[&rate=5.28573875644876E-4]:3.525734240186E-3,83[&rate=5.28573875644876E-4]:1.476930207807E-1)[&rate=5.28573875644876E-4]:3.066649012027E-2)[&rate=5.28573875644876E-4]:1.54694258239E-2,(92[&rate=5.28573875644876E-4]:8.05923688037E-2,(90[&rate=5.28573875644876E-4]:2.566599604512E-2,91[&rate=5.28573875644876E-4]:2.566599604512E-2)[&rate=5.28573875644876E-4]:5.492637275858E-2)[&rate=5.28573875644876E-4]:1.269351980582E-1)[&rate=5.28573875644876E-4]:1.692942750847E-1,(88[&rate=5.28573875644876E-4]:8.885258651418E-2,89[&rate=5.28573875644876E-4]:1.025512166512E-1)[&rate=5.28573875644876E-4]:2.742706252954E-1)[&rate=5.28573875644876E-4]:7.610251344629E-1,3[&rate=5.28573875644876E-4]:5.844223188753E-1)[&rate=5.28573875644876E-4]:6.363814112725E-2,((6[&rate=5.28573875644876E-4]:5.834516558465E-1,18[&rate=5.28573875644876E-4]:6.464653544767E-1)[&rate=5.28573875644876E-4]:4.370078961034E-2,(10[&rate=5.28573875644876E-4]:4.572751249974E-1,15[&rate=5.28573875644876E-4]:4.956312893809E-1)[&rate=5.28573875644876E-4]:1.863156766238E-1)[&rate=5.28573875644876E-4]:7.296280906615E-2)[&rate=5.28573875644876E-4]:8.111959365202E-1,(((((((20[&rate=5.28573875644876E-4]:5.817572083025E-1,25[&rate=5.28573875644876E-4]:6.009352904943E-1)[&rate=5.28573875644876E-4]:1.396072716474E-1,23[&rate=5.28573875644876E-4]:7.29583658032E-1)[&rate=5.28573875644876E-4]:2.77267989008E-2,(140[&rate=5.28573875644876E-4]:5.379633003927E-1,11[&rate=5.28573875644876E-4]:5.571413825844E-1)[&rate=5.28573875644876E-4]:1.152375674991E-1)[&rate=5.28573875644876E-4]:3.337947351242E-1,(((28[&rate=5.28573875644876E-4]:6.423984822594E-1,21[&rate=5.28573875644876E-4]:6.17740948013E-1)[&rate=5.28573875644876E-4]:1.864929921756E-1,1[&rate=5.28573875644876E-4]:4.259010457206E-2)[&rate=5.28573875644876E-4]:9.162007532887E-2,24[&rate=5.28573875644876E-4]:9.150320977092E-1)[&rate=5.28573875644876E-4]:1.870319984575E-1)[&rate=5.28573875644876E-4]:1.483176605186E-1,102[&rate=5.28573875644876E-4]:8.873792106882E-2)[&rate=5.28573875644876E-4]:1.521461252108E-1,(142[&rate=5.28573875644876E-4]:3.579333823353E-1,((144[&rate=5.28573875644876E-4]:8.131370149246E-2,141[&rate=5.28573875644876E-4]:8.405342751982E-2)[&rate=5.28573875644876E-4]:1.714932178871E-2,145[&rate=5.28573875644876E-4]:1.039424753361E-1)[&rate=5.28573875644876E-4]:2.539909069992E-1)[&rate=5.28573875644876E-4]:1.12952600641E0)[&rate=5.28573875644876E-4]:1.284327460561E-2,((((((4[&rate=5.28573875644876E-4]:2.672363848575E-1,30[&rate=5.28573875644876E-4]:4.398391245835E-1)[&rate=5.28573875644876E-4]:2.355422281795E-1,117[&rate=5.28573875644876E-4]:5.630525856398E-1)[&rate=5.28573875644876E-4]:1.292619080199E-1,(9[&rate=5.28573875644876E-4]:6.093741117191E-1,(17[&rate=5.28573875644876E-4]:4.021835331951E-1,14[&rate=5.28573875644876E-4]:3.638273688114E-1)[&rate=5.28573875644876E-4]:2.537659209897E-1)[&rate=5.28573875644876E-4]:7.198147783088E-2)[&rate=5.28573875644876E-4]:3.74621963406E-2,(112[&rate=5.28573875644876E-4]:3.062911440759E-1,113[&rate=5.28573875644876E-4]:3.062911440759E-1)[&rate=5.28573875644876E-4]:4.207458198967E-1)[&rate=5.28573875644876E-4]:2.296673051713E-2,(110[&rate=5.28573875644876E-4]:5.768505471272E-1,105[&rate=5.28573875644876E-4]:5.549327389081E-1)[&rate=5.28573875644876E-4]:1.676736953079E-1)[&rate=5.28573875644876E-4]:4.065315395124E-1,((((108[&rate=5.28573875644876E-4]:6.006585722931E-1,((114[&rate=5.28573875644876E-4]:1.459887551455E-2,104[&rate=5.28573875644876E-4]:7.487284811732E-2)[&rate=5.28573875644876E-4]:4.223711610133E-1,109[&rate=5.28573875644876E-4]:5.164220913223E-1)[&rate=5.28573875644876E-4]:1.061542891898E-1)[&rate=5.28573875644876E-4]:3.801975955417E-2,107[&rate=5.28573875644876E-4]:6.414180578746E-1)[&rate=5.28573875644876E-4]:2.504554118156E-1,((13[&rate=5.28573875644876E-4]:4.636662237134E-1,19[&rate=5.28573875644876E-4]:5.02022388097E-1)[&rate=5.28573875644876E-4]:2.340733511118E-1,115[&rate=5.28573875644876E-4]:6.155477940033E-1)[&rate=5.28573875644876E-4]:2.160517030841E-1)[&rate=5.28573875644876E-4]:4.973934769838E-2,((((111[&rate=5.28573875644876E-4]:3.201163387478E-2,106[&rate=5.28573875644876E-4]:1.557327771041E-2)[&rate=5.28573875644876E-4]:4.202927381739E-1,139[&rate=5.28573875644876E-4]:6.276468378021E-1)[&rate=5.28573875644876E-4]:2.887255373325E-1,(148[&rate=5.28573875644876E-4]:4.545998200467E-1,143[&rate=5.28573875644876E-4]:4.518600940193E-1)[&rate=5.28573875644876E-4]:2.480739249511E-1)[&rate=5.28573875644876E-4]:2.250493561023E-2,116[&rate=5.28573875644876E-4]:6.868225162243E-1)[&rate=5.28573875644876E-4]:1.945163285615E-1)[&rate=5.28573875644876E-4]:1.930046083946E-1)[&rate=5.28573875644876E-4]:1.711646896226E-1)[&rate=5.28573875644876E-4]:2.08268801665E-1)[&rate=5.28573875644876E-4]:8.588709887551E-1)[&rate=5.28573875644876E-4]:2.330311756002E-1,(((147[&rate=5.28573875644876E-4]:5.701854597477E-1,(146[&rate=5.28573875644876E-4]:6.050413095799E-1,97[&rate=5.28573875644876E-4]:4.137844789788E-1)[&rate=5.28573875644876E-4]:2.798568022237E-2)[&rate=5.28573875644876E-4]:3.145960010467E-2,40[&rate=5.28573875644876E-4]:5.44268010672E-1)[&rate=5.28573875644876E-4]:2.995800892423E-3,((16[&rate=5.28573875644876E-4]:2.402110352636E0,(((22[&rate=5.28573875644876E-4]:2.956006789715E-1,27[&rate=5.28573875644876E-4]:3.120390351358E-1)[&rate=5.28573875644876E-4]:3.449713998504E-1,(31[&rate=5.28573875644876E-4]:6.31477174933E-1,2[&rate=5.28573875644876E-4]:4.040799146589E-1)[&rate=5.28573875644876E-4]:6.388942443689E-2)[&rate=5.28573875644876E-4]:2.081422358399E-1,(26[&rate=5.28573875644876E-4]:7.359178479178E-1,(7[&rate=5.28573875644876E-4]:1.931793457669E-1,8[&rate=5.28573875644876E-4]:1.931793457669E-1)[&rate=5.28573875644876E-4]:4.358891870824E-1)[&rate=5.28573875644876E-4]:1.237553708536E-1)[&rate=5.28573875644876E-4]:1.597231654412E0)[&rate=5.28573875644876E-4]:1.900224890158E-1,39[&rate=5.28573875644876E-4]:5.066399155346E-1)[&rate=5.28573875644876E-4]:4.062389602987E-2)[&rate=5.28573875644876E-4]:2.799086429239E-2)[&rate=5.28573875644876E-4]:1.307637543587E-1,((98[&rate=5.28573875644876E-4]:6.50767406947E-1,(99[&rate=5.28573875644876E-4]:5.920725952054E-1,96[&rate=5.28573875644876E-4]:5.565534695226E-1)[&rate=5.28573875644876E-4]:8.055273523877E-2)[&rate=5.28573875644876E-4]:7.042120007788E-2,(95[&rate=5.28573875644876E-4]:6.0492692962E-1,(100[&rate=5.28573875644876E-4]:4.056591406653E-1,94[&rate=5.28573875644876E-4]:4.056591406653E-1)[&rate=5.28573875644876E-4]:1.145683354027E-1)[&rate=5.28573875644876E-4]:1.271906391536E-1)[&rate=5.28573875644876E-4]:1.13245123737E-1)[&rate=5.28573875644876E-4]:2.356916994298E-1)[&rate=5.28573875644876E-4]:3.403600162468E-1)[&rate=5.28573875644876E-4]:2.328518557121E-1,((((((120[&rate=5.28573875644876E-4]:1.589398193934E0,((138[&rate=5.28573875644876E-4]:1.554236134559E-1,136[&rate=5.28573875644876E-4]:2.391676414073E-2)[&rate=5.28573875644876E-4]:3.93224635616E-1,135[&rate=5.28573875644876E-4]:3.486482490719E-1)[&rate=5.28573875644876E-4]:9.886951503418E-1)[&rate=5.28573875644876E-4]:5.265424892031E-2,126[&rate=5.28573875644876E-4]:9.522403311696E-1)[&rate=5.28573875644876E-4]:3.890812916544E-1,119[&rate=5.28573875644876E-4]:2.127024145468E0)[&rate=5.28573875644876E-4]:9.109567417797E-2,66[&rate=5.28573875644876E-4]:1.85243107317E-1)[&rate=5.28573875644876E-4]:1.323018006731E-1,(((124[&rate=5.28573875644876E-4]:1.491206140448E-1,123[&rate=5.28573875644876E-4]:1.518528544819E-1)[&rate=5.28573875644876E-4]:2.521554629285E-1,122[&rate=5.28573875644876E-4]:4.040083174104E-1)[&rate=5.28573875644876E-4]:3.720658727171E-1,67[&rate=5.28573875644876E-4]:2.748016397868E-1)[&rate=5.28573875644876E-4]:4.274326820337E-2)[&rate=5.28573875644876E-4]:4.40875195496E-1,(((53[&rate=5.28573875644876E-4]:8.166919708201E-1,(((75[&rate=5.28573875644876E-4]:6.267969271819E-1,(74[&rate=5.28573875644876E-4]:5.764936589414E-1,(76[&rate=5.28573875644876E-4]:5.454697528512E-1,70[&rate=5.28573875644876E-4]:5.071135884677E-1)[&rate=5.28573875644876E-4]:3.102390609023E-2)[&rate=5.28573875644876E-4]:5.030326824042E-2)[&rate=5.28573875644876E-4]:9.228630289311E-2,(((73[&rate=5.28573875644876E-4]:2.717570452359E-1,77[&rate=5.28573875644876E-4]:2.662775931811E-1)[&rate=5.28573875644876E-4]:1.872571909487E-1,(82[&rate=5.28573875644876E-4]:2.339778442139E-1,((72[&rate=5.28573875644876E-4]:2.086942576054E-2,78[&rate=5.28573875644876E-4]:4.278723397985E-2)[&rate=5.28573875644876E-4]:1.331415314836E-1,(71[&rate=5.28573875644876E-4]:4.342219055975E-2,79[&rate=5.28573875644876E-4]:7.081945083378E-2)[&rate=5.28573875644876E-4]:1.051093146297E-1)[&rate=5.28573875644876E-4]:4.982990066834E-2)[&rate=5.28573875644876E-4]:1.921596796419E-1)[&rate=5.28573875644876E-4]:1.22525776872E-2,(80[&rate=5.28573875644876E-4]:1.124170852319E-1,81[&rate=5.28573875644876E-4]:1.124170852319E-1)[&rate=5.28573875644876E-4]:3.095346601468E-1)[&rate=5.28573875644876E-4]:2.478164162032E-1)[&rate=5.28573875644876E-4]:6.233110804048E-1,((133[&rate=5.28573875644876E-4]:5.788973302297E-1,(134[&rate=5.28573875644876E-4]:4.705727108988E-1,137[&rate=5.28573875644876E-4]:5.41805587611E-1)[&rate=5.28573875644876E-4]:7.818763302978E-2)[&rate=5.28573875644876E-4]:7.68593372085E-1,(52[&rate=5.28573875644876E-4]:2.21066069062E-1,((29[&rate=5.28573875644876E-4]:8.861820034271E-1,(5[&rate=5.28573875644876E-4]:4.965747991886E-1,12[&rate=5.28573875644876E-4]:5.34930963572E-1)[&rate=5.28573875644876E-4]:2.444017247865E-1)[&rate=5.28573875644876E-4]:7.608693252905E-2,103[&rate=5.28573875644876E-4]:7.293922236273E-1)[&rate=5.28573875644876E-4]:1.155967579996E0)[&rate=5.28573875644876E-4]:3.525418575959E-1)[&rate=5.28573875644876E-4]:3.052004652115E-2)[&rate=5.28573875644876E-4]:2.207607189524E-1)[&rate=5.28573875644876E-4]:3.918875571165E-1,125[&rate=5.28573875644876E-4]:9.981970142753E-1)[&rate=5.28573875644876E-4]:3.55473890333E-1,((((58[&rate=5.28573875644876E-4]:3.921080931348E-1,59[&rate=5.28573875644876E-4]:3.729824100747E-1)[&rate=5.28573875644876E-4]:5.62902022022E-2,(57[&rate=5.28573875644876E-4]:2.415813408129E-1,(54[&rate=5.28573875644876E-4]:1.530407018529E-1,37[&rate=5.28573875644876E-4]:2.295434340933E-1)[&rate=5.28573875644876E-4]:4.755703240263E-2)[&rate=5.28573875644876E-4]:1.904235119012E-1)[&rate=5.28573875644876E-4]:3.785393320801E-3,(55[&rate=5.28573875644876E-4]:4.17574995415E-1,56[&rate=5.28573875644876E-4]:4.17574995415E-1)[&rate=5.28573875644876E-4]:7.286288871145E-3)[&rate=5.28573875644876E-4]:4.79915951619E-1,68[&rate=5.28573875644876E-4]:8.637936293478E-1)[&rate=5.28573875644876E-4]:3.232106085938E-1)[&rate=5.28573875644876E-4]:1.191365033169E-1)[&rate=5.28573875644876E-4]:8.58304406735E-2)[&rate=5.28573875644876E-4]:3.446080778783E-2)[&rate=5.28573875644876E-4]:3.67453989737E-2,33[&rate=5.28573875644876E-4]:3.600469612678E-2)[&rate=5.28573875644876E-4]:3.879358024203E-2);
tree STATE_54900000 [&joint=-20977.90480250489,lnP=-20977.90480250489] = [&R] (((32[&rate=5.583015484267695E-4]:4.912827698651E-2,33[&rate=5.583015484267695E-4]:5.460772904122E-2)[&rate=5.583015484267695E-4]:3.541053312032E-2,(((((55[&rate=5.583015484267695E-4]:1.480264057771E-1,56[&rate=5.583015484267695E-4]:1.480264057771E-1)[&rate=5.583015484267695E-4]:2.216729678216E-1,((54[&rate=5.583015484267695E-4]:1.588283093452E-1,37[&rate=5.583015484267695E-4]:2.353310415856E-1)[&rate=5.583015484267695E-4]:1.263900672759E-1,(58[&rate=5.583015484267695E-4]:2.494491424451E-1,59[&rate=5.583015484267695E-4]:2.30323459385E-1)[&rate=5.583015484267695E-4]:9.314628335629E-2)[&rate=5.583015484267695E-4]:5.442635216899E-2)[&rate=5.583015484267695E-4]:8.374805772347E-2,57[&rate=5.583015484267695E-4]:4.643763930709E-1)[&rate=5.583015484267695E-4]:1.717602461822E-1,68[&rate=5.583015484267695E-4]:5.84224070947E-1)[&rate=5.583015484267695E-4]:7.811764168118E-1,(125[&rate=5.583015484267695E-4]:1.453297572762E0,((((133[&rate=5.583015484267695E-4]:6.174771451056E-1,(134[&rate=5.583015484267695E-4]:2.96890559868E-1,137[&rate=5.583015484267695E-4]:3.681234365802E-1)[&rate=5.583015484267695E-4]:2.904495989364E-1)[&rate=5.583015484267695E-4]:1.028840148439E0,53[&rate=5.583015484267695E-4]:8.642377965764E-1)[&rate=5.583015484267695E-4]:9.830550753248E-3,((75[&rate=5.583015484267695E-4]:4.136808588232E-1,((74[&rate=5.583015484267695E-4]:3.166148133249E-1,76[&rate=5.583015484267695E-4]:3.166148133249E-1)[&rate=5.583015484267695E-4]:4.595073498849E-2,70[&rate=5.583015484267695E-4]:3.2420938393E-1)[&rate=5.583015484267695E-4]:5.111531050982E-2)[&rate=5.583015484267695E-4]:2.761067895973E-1,((73[&rate=5.583015484267695E-4]:3.360186265938E-1,(82[&rate=5.583015484267695E-4]:2.299807608879E-1,(79[&rate=5.583015484267695E-4]:2.096278172573E-1,(78[&rate=5.583015484267695E-4]:3.306318428105E-2,72[&rate=5.583015484267695E-4]:1.114537606174E-2)[&rate=5.583015484267695E-4]:1.765646329763E-1)[&rate=5.583015484267695E-4]:1.213376554846E-2)[&rate=5.583015484267695E-4]:7.316115337723E-2)[&rate=5.583015484267695E-4]:3.241192752725E-2,((71[&rate=5.583015484267695E-4]:1.858281078115E-1,77[&rate=5.583015484267695E-4]:2.488418064416E-1)[&rate=5.583015484267695E-4]:8.337031640057E-3,(80[&rate=5.583015484267695E-4]:1.07478611633E-1,81[&rate=5.583015484267695E-4]:1.07478611633E-1)[&rate=5.583015484267695E-4]:1.058646100103E-1)[&rate=5.583015484267695E-4]:1.057722639847E-1)[&rate=5.583015484267695E-4]:3.213570942994E-1)[&rate=5.583015484267695E-4]:9.307437575213E-1)[&rate=5.583015484267695E-4]:1.281379957283E-2,(52[&rate=5.583015484267695E-4]:5.698185339199E-1,((29[&rate=5.583015484267695E-4]:3.157620977718E-1,(5[&rate=5.583015484267695E-4]:1.006211695821E-1,12[&rate=5.583015484267695E-4]:1.389773339656E-1)[&rate=5.583015484267695E-4]:6.993544873765E-2)[&rate=5.583015484267695E-4]:6.092914783291E-1,103[&rate=5.583015484267695E-4]:6.921768637721E-1)[&rate=5.583015484267695E-4]:1.541935404709E0)[&rate=5.583015484267695E-4]:3.25260334294E-1)[&rate=5.583015484267695E-4]:7.767979395208E-1)[&rate=5.583015484267695E-4]:7.876958166345E-2)[&rate=5.583015484267695E-4]:1.517904669695E-1)[&rate=5.583015484267695E-4]:1.661732821958E-2,((34[&rate=5.583015484267695E-4]:8.665491534801E-2,((((124[&rate=5.583015484267695E-4]:1.498569374599E-1,123[&rate=5.583015484267695E-4]:1.52589177897E-1)[&rate=5.583015484267695E-4]:2.794607474604E-1,122[&rate=5.583015484267695E-4]:4.320499253575E-1)[&rate=5.583015484267695E-4]:4.639064788304E-1,67[&rate=5.583015484267695E-4]:3.946838538472E-1)[&rate=5.583015484267695E-4]:3.296881765035E-1,(66[&rate=5.583015484267695E-4]:5.711335486142E-1,(126[&rate=5.583015484267695E-4]:1.220307572148E0,((120[&rate=5.583015484267695E-4]:1.5700354104E0,119[&rate=5.583015484267695E-4]:1.665925821359E0)[&rate=5.583015484267695E-4]:2.964358186391E-1,((138[&rate=5.583015484267695E-4]:4.470561703039E-1,136[&rate=5.583015484267695E-4]:3.155493209887E-1)[&rate=5.583015484267695E-4]:7.442610332506E-1,135[&rate=5.583015484267695E-4]:9.913172035545E-1)[&rate=5.583015484267695E-4]:6.230992309643E-1)[&rate=5.583015484267695E-4]:4.364845479393E-2)[&rate=5.583015484267695E-4]:5.980001661509E-1)[&rate=5.583015484267695E-4]:1.532384817364E-1)[&rate=5.583015484267695E-4]:2.252965836274E-1)[&rate=5.583015484267695E-4]:2.276785295859E-2,(((((((64[&rate=5.583015484267695E-4]:2.110308721306E-1,60[&rate=5.583015484267695E-4]:6.034594062385E-2)[&rate=5.583015484267695E-4]:6.661458086501E-2,62[&rate=5.583015484267695E-4]:3.187413434066E-1)[&rate=5.583015484267695E-4]:1.589239630699E-1,65[&rate=5.583015484267695E-4]:2.858844845587E-1)[&rate=5.583015484267695E-4]:2.771780700756E-1,(61[&rate=5.583015484267695E-4]:1.131434525963E-1,63[&rate=5.583015484267695E-4]:7.204756218521E-2)[&rate=5.583015484267695E-4]:6.416999239558E-1)[&rate=5.583015484267695E-4]:1.202330452122E0,((45[&rate=5.583015484267695E-4]:6.678721921989E-1,((51[&rate=5.583015484267695E-4]:5.349448439907E-1,(50[&rate=5.583015484267695E-4]:3.712220170927E-1,49[&rate=5.583015484267695E-4]:3.712220170927E-1)[&rate=5.583015484267695E-4]:1.582583460238E-1)[&rate=5.583015484267695E-4]:4.170441792906E-3,((46[&rate=5.583015484267695E-4]:3.767664096105E-1,(43[&rate=5.583015484267695E-4]:3.693363500255E-1,((42[&rate=5.583015484267695E-4]:1.632490821425E-1,41[&rate=5.583015484267695E-4]:1.577846012682E-1)[&rate=5.583015484267695E-4]:1.45153480871E-1,48[&rate=5.583015484267695E-4]:3.466539291336E-1)[&rate=5.583015484267695E-4]:1.175345914336E-2)[&rate=5.583015484267695E-4]:7.430059585026E-3)[&rate=5.583015484267695E-4]:1.77432788057E-1,(47[&rate=5.583015484267695E-4]:4.343940433583E-1,44[&rate=5.583015484267695E-4]:4.289295624841E-1)[&rate=5.583015484267695E-4]:1.198051543092E-1)[&rate=5.583015484267695E-4]:1.223849248759E-2)[&rate=5.583015484267695E-4]:1.096312233551E-1)[&rate=5.583015484267695E-4]:3.04106956356E-1,(128[&rate=5.583015484267695E-4]:1.662082767067E0,(69[&rate=5.583015484267695E-4]:1.011266198292E0,((129[&rate=5.583015484267695E-4]:2.041859852792E-1,((131[&rate=5.583015484267695E-4]:8.37380047895E-2,130[&rate=5.583015484267695E-4]:8.099827876214E-2)[&rate=5.583015484267695E-4]:3.072319743466E-2,132[&rate=5.583015484267695E-4]:1.144612022242E-1)[&rate=5.583015484267695E-4]:9.246450908238E-2)[&rate=5.583015484267695E-4]:4.324473543019E-1,118[&rate=5.583015484267695E-4]:7.73619640951E-1)[&rate=5.583015484267695E-4]:2.266876532315E-1)[&rate=5.583015484267695E-4]:8.015015002822E-1)[&rate=5.583015484267695E-4]:8.329259377872E-2)[&rate=5.583015484267695E-4]:7.207244043097E-2)[&rate=5.583015484267695E-4]:2.826062910641E-1,(35[&rate=5.583015484267695E-4]:4.978229428562E-2,((121[&rate=5.583015484267695E-4]:2.080573028395E0,36[&rate=5.583015484267695E-4]:1.120973600796E-3)[&rate=5.583015484267695E-4]:1.08086453669E-2,127[&rate=5.583015484267695E-4]:2.532477564173E0)[&rate=5.583015484267695E-4]:8.442801778368E-2)[&rate=5.583015484267695E-4]:5.215046747679E-1)[&rate=5.583015484267695E-4]:1.672607932299E-1,((((40[&rate=5.583015484267695E-4]:6.123582133405E-1,((101[&rate=5.583015484267695E-4]:1.152678878753E0,(((((86[&rate=5.583015484267695E-4]:1.324678169573E-1,83[&rate=5.583015484267695E-4]:1.324678169573E-1)[&rate=5.583015484267695E-4]:1.069255919609E-1,(93[&rate=5.583015484267695E-4]:1.805467215728E-1,(84[&rate=5.583015484267695E-4]:1.174852731081E-1,85[&rate=5.583015484267695E-4]:1.174852731081E-1)[&rate=5.583015484267695E-4]:4.936281832774E-2)[&rate=5.583015484267695E-4]:7.254531748233E-2)[&rate=5.583015484267695E-4]:4.042126364166E-2,(92[&rate=5.583015484267695E-4]:1.142405017575E-1,(90[&rate=5.583015484267695E-4]:8.818280374099E-2,91[&rate=5.583015484267695E-4]:8.818280374099E-2)[&rate=5.583015484267695E-4]:2.605769801649E-2)[&rate=5.583015484267695E-4]:1.792728009393E-1)[&rate=5.583015484267695E-4]:1.036204699477E-1,(87[&rate=5.583015484267695E-4]:3.45314634969E-1,(88[&rate=5.583015484267695E-4]:8.724929751803E-2,89[&rate=5.583015484267695E-4]:1.00947927655E-1)[&rate=5.583015484267695E-4]:2.580653374509E-1)[&rate=5.583015484267695E-4]:3.812050753859E-2)[&rate=5.583015484267695E-4]:1.823649141579E0,((((142[&rate=5.583015484267695E-4]:5.224758997449E-1,((141[&rate=5.583015484267695E-4]:3.867650929078E-1,145[&rate=5.583015484267695E-4]:3.895048189354E-1)[&rate=5.583015484267695E-4]:3.779896932742E-2,144[&rate=5.583015484267695E-4]:4.218243362079E-1)[&rate=5.583015484267695E-4]:9.517211148214E-2)[&rate=5.583015484267695E-4]:8.237404884932E-1,(((110[&rate=5.583015484267695E-4]:5.985488462665E-1,(113[&rate=5.583015484267695E-4]:5.609649581884E-1,105[&rate=5.583015484267695E-4]:5.335676979146E-1)[&rate=5.583015484267695E-4]:4.306334013274E-2)[&rate=5.583015484267695E-4]:8.724805532649E-2,(((17[&rate=5.583015484267695E-4]:4.189404098554E-1,14[&rate=5.583015484267695E-4]:3.805842454717E-1)[&rate=5.583015484267695E-4]:1.150886728536E-1,9[&rate=5.583015484267695E-4]:4.874537402432E-1)[&rate=5.583015484267695E-4]:1.172374173468E-1,((112[&rate=5.583015484267695E-4]:4.089923235326E-1,117[&rate=5.583015484267695E-4]:4.117320495601E-1)[&rate=5.583015484267695E-4]:2.032338623692E-1,(4[&rate=5.583015484267695E-4]:1.246543364523E-1,30[&rate=5.583015484267695E-4]:2.972570761783E-1)[&rate=5.583015484267695E-4]:4.300376028743E-1)[&rate=5.583015484267695E-4]:6.841497703978E-4)[&rate=5.583015484267695E-4]:7.836601797551E-2)[&rate=5.583015484267695E-4]:2.689126443334E-1,(((13[&rate=5.583015484267695E-4]:4.141022861799E-1,19[&rate=5.583015484267695E-4]:4.524584505636E-1)[&rate=5.583015484267695E-4]:3.688974379286E-1,(115[&rate=5.583015484267695E-4]:6.728981087368E-1,((109[&rate=5.583015484267695E-4]:5.54065963156E-1,107[&rate=5.583015484267695E-4]:5.348878809643E-1)[&rate=5.583015484267695E-4]:2.031054840094E-2,((114[&rate=5.583015484267695E-4]:1.210209226487E-2,104[&rate=5.583015484267695E-4]:7.237606486764E-2)[&rate=5.583015484267695E-4]:4.495468731301E-1,108[&rate=5.583015484267695E-4]:5.191832119704E-1)[&rate=5.583015484267695E-4]:3.327549136749E-2)[&rate=5.583015484267695E-4]:1.779736519743E-1)[&rate=5.583015484267695E-4]:2.790983454983E-2)[&rate=5.583015484267695E-4]:1.059053451337E-1,(((148[&rate=5.583015484267695E-4]:3.355929350599E-1,143[&rate=5.583015484267695E-4]:3.328532090326E-1)[&rate=5.583015484267695E-4]:4.259591653165E-1,(139[&rate=5.583015484267695E-4]:6.707291795156E-1,(106[&rate=5.583015484267695E-4]:3.222679476647E-1,111[&rate=5.583015484267695E-4]:3.38706303829E-1)[&rate=5.583015484267695E-4]:1.566804099332E-1)[&rate=5.583015484267695E-4]:3.045215509976E-1)[&rate=5.583015484267695E-4]:2.932557534705E-3,116[&rate=5.583015484267695E-4]:7.261284935275E-1)[&rate=5.583015484267695E-4]:8.058479489291E-2)[&rate=5.583015484267695E-4]:7.128392873879E-2)[&rate=5.583015484267695E-4]:2.134246505309E-1)[&rate=5.583015484267695E-4]:1.863540535297E-1,(((((25[&rate=5.583015484267695E-4]:4.987556343205E-1,20[&rate=5.583015484267695E-4]:4.795775521288E-1)[&rate=5.583015484267695E-4]:1.002807361288E-1,23[&rate=5.583015484267695E-4]:5.880774663397E-1)[&rate=5.583015484267695E-4]:4.513947569306E-2,(140[&rate=5.583015484267695E-4]:4.449710937323E-1,11[&rate=5.583015484267695E-4]:4.641491759241E-1)[&rate=5.583015484267695E-4]:8.413625925946E-2)[&rate=5.583015484267695E-4]:7.003031565382E-1,(24[&rate=5.583015484267695E-4]:9.452141244298E-1,((28[&rate=5.583015484267695E-4]:5.815692620634E-1,21[&rate=5.583015484267695E-4]:5.569117278169E-1)[&rate=5.583015484267695E-4]:2.737731005719E-1,1[&rate=5.583015484267695E-4]:6.904099277236E-2)[&rate=5.583015484267695E-4]:9.535121384922E-2)[&rate=5.583015484267695E-4]:3.992648782508E-1)[&rate=5.583015484267695E-4]:3.259350730034E-2,102[&rate=5.583015484267695E-4]:2.154286743646E-1)[&rate=5.583015484267695E-4]:7.056642493746E-2)[&rate=5.583015484267695E-4]:7.082829212467E-2,((6[&rate=5.583015484267695E-4]:4.915745448066E-1,(18[&rate=5.583015484267695E-4]:4.606641676093E-1,3[&rate=5.583015484267695E-4]:3.455956744587E-1)[&rate=5.583015484267695E-4]:9.392407582739E-2)[&rate=5.583015484267695E-4]:2.596309397392E-2,(10[&rate=5.583015484267695E-4]:3.846156407376E-1,15[&rate=5.583015484267695E-4]:4.229718051211E-1)[&rate=5.583015484267695E-4]:1.493603542073E-1)[&rate=5.583015484267695E-4]:8.886008211393E-1)[&rate=5.583015484267695E-4]:3.132745912902E-1)[&rate=5.583015484267695E-4]:4.88060348091E-1)[&rate=5.583015484267695E-4]:2.286596689719E-1,146[&rate=5.583015484267695E-4]:5.283929679661E-1)[&rate=5.583015484267695E-4]:2.041838246093E-1)[&rate=5.583015484267695E-4]:3.837856356337E-2,(((95[&rate=5.583015484267695E-4]:5.181019391175E-1,(100[&rate=5.583015484267695E-4]:3.157626069865E-1,94[&rate=5.583015484267695E-4]:3.157626069865E-1)[&rate=5.583015484267695E-4]:1.17639878579E-1)[&rate=5.583015484267695E-4]:2.025730026006E-1,(99[&rate=5.583015484267695E-4]:6.043876941306E-1,96[&rate=5.583015484267695E-4]:5.688685684478E-1)[&rate=5.583015484267695E-4]:1.272162093359E-1)[&rate=5.583015484267695E-4]:3.655348237513E-2,(98[&rate=5.583015484267695E-4]:7.336460805505E-1,97[&rate=5.583015484267695E-4]:5.34192528638E-1)[&rate=5.583015484267695E-4]:1.265338179392E-2)[&rate=5.583015484267695E-4]:3.285261510577E-2)[&rate=5.583015484267695E-4]:2.798006204464E-2,((147[&rate=5.583015484267695E-4]:5.09120428702E-1,(((31[&rate=5.583015484267695E-4]:7.059239287376E-1,2[&rate=5.583015484267695E-4]:4.785266684635E-1)[&rate=5.583015484267695E-4]:3.280907636491E-1,((22[&rate=5.583015484267695E-4]:5.128123146889E-1,27[&rate=5.583015484267695E-4]:5.292506708533E-1)[&rate=5.583015484267695E-4]:4.271345568936E-1,((7[&rate=5.583015484267695E-4]:4.449896380891E-1,8[&rate=5.583015484267695E-4]:4.449896380891E-1)[&rate=5.583015484267695E-4]:3.535131615335E-1,26[&rate=5.583015484267695E-4]:9.053521146912E-1)[&rate=5.583015484267695E-4]:4.555366100096E-2)[&rate=5.583015484267695E-4]:3.927330025606E-2)[&rate=5.583015484267695E-4]:1.489916301071E0,39[&rate=5.583015484267695E-4]:3.398079303537E-1)[&rate=5.583015484267695E-4]:1.119354491679E-1)[&rate=5.583015484267695E-4]:6.538935641153E-2,16[&rate=5.583015484267695E-4]:2.60262566205E0)[&rate=5.583015484267695E-4]:1.615841030154E-1)[&rate=5.583015484267695E-4]:3.499864506055E-1,38[&rate=5.583015484267695E-4]:9.60397278625E-1)[&rate=5.583015484267695E-4]:3.805159301739E-1)[&rate=5.583015484267695E-4]:2.338887046532E-1)[&rate=5.583015484267695E-4]:1.365117823891E-2);
tree STATE_54990000 [&joint=-20967.42178008116,lnP=-20967.42178008116] = [&R] (((((((((((((29[&rate=5.777949362303534E-4]:4.895279040228E-1,(5[&rate=5.777949362303534E-4]:1.67775873214E-1,12[&rate=5.777949362303534E-4]:2.061320375975E-1)[&rate=5.777949362303534E-4]:1.765465513567E-1)[&rate=5.777949362303534E-4]:6.008877760176E-2,103[&rate=5.777949362303534E-4]:3.167399692957E-1)[&rate=5.777949362303534E-4]:1.673065747124E0,52[&rate=5.777949362303534E-4]:3.255119818588E-1)[&rate=5.777949362303534E-4]:2.893154529471E-1,53[&rate=5.777949362303534E-4]:6.066307134945E-1)[&rate=5.777949362303534E-4]:5.771878485205E-2,((134[&rate=5.777949362303534E-4]:4.209183156247E-1,137[&rate=5.777949362303534E-4]:4.921511923369E-1)[&rate=5.777949362303534E-4]:1.885674717428E-1,133[&rate=5.777949362303534E-4]:6.396227736686E-1)[&rate=5.777949362303534E-4]:8.068062216461E-1)[&rate=5.777949362303534E-4]:4.143432934703E-2,(((74[&rate=5.777949362303534E-4]:6.306189610791E-1,(76[&rate=5.777949362303534E-4]:6.270202733299E-1,70[&rate=5.777949362303534E-4]:5.886641089465E-1)[&rate=5.777949362303534E-4]:3.598687749134E-3)[&rate=5.777949362303534E-4]:1.241489415528E-1,75[&rate=5.777949362303534E-4]:7.547679026319E-1)[&rate=5.777949362303534E-4]:2.004206960589E-1,(((((78[&rate=5.777949362303534E-4]:3.672127615957E-2,72[&rate=5.777949362303534E-4]:1.480346794026E-2)[&rate=5.777949362303534E-4]:3.647534118085E-1,(82[&rate=5.777949362303534E-4]:2.65834841423E-1,79[&rate=5.777949362303534E-4]:2.576156633409E-1)[&rate=5.777949362303534E-4]:1.438590246272E-1)[&rate=5.777949362303534E-4]:7.878283381907E-2,(80[&rate=5.777949362303534E-4]:3.300803014641E-2,81[&rate=5.777949362303534E-4]:3.300803014641E-2)[&rate=5.777949362303534E-4]:4.390303135585E-1)[&rate=5.777949362303534E-4]:6.643194192378E-2,77[&rate=5.777949362303534E-4]:5.823059020671E-1)[&rate=5.777949362303534E-4]:9.014661070638E-2,(71[&rate=5.777949362303534E-4]:5.78131324871E-1,73[&rate=5.777949362303534E-4]:6.466244755559E-1)[&rate=5.777949362303534E-4]:3.13074892723E-2)[&rate=5.777949362303534E-4]:2.772566338626E-1)[&rate=5.777949362303534E-4]:4.970582876149E-1)[&rate=5.777949362303534E-4]:3.331585786661E-1,125[&rate=5.777949362303534E-4]:8.285598926984E-1)[&rate=5.777949362303534E-4]:1.765121767332E-1,((((37[&rate=5.777949362303534E-4]:4.155293305583E-1,54[&rate=5.777949362303534E-4]:3.390265983179E-1)[&rate=5.777949362303534E-4]:2.077603262037E-2,(58[&rate=5.777949362303534E-4]:3.319331113951E-1,(57[&rate=5.777949362303534E-4]:3.092275567012E-1,(55[&rate=5.777949362303534E-4]:2.880815583206E-1,56[&rate=5.777949362303534E-4]:2.880815583206E-1)[&rate=5.777949362303534E-4]:1.021703663194E-2)[&rate=5.777949362303534E-4]:6.312112070918E-3)[&rate=5.777949362303534E-4]:8.524656872346E-2)[&rate=5.777949362303534E-4]:4.93339625648E-2,59[&rate=5.777949362303534E-4]:4.473879596233E-1)[&rate=5.777949362303534E-4]:1.293685200555E-1,68[&rate=5.777949362303534E-4]:5.275761518099E-1)[&rate=5.777949362303534E-4]:3.10829250955E-1)[&rate=5.777949362303534E-4]:3.909999139562E-1,(((((127[&rate=5.777949362303534E-4]:2.376948620603E0,121[&rate=5.777949362303534E-4]:1.935852730192E0)[&rate=5.777949362303534E-4]:1.441501092051E-1,36[&rate=5.777949362303534E-4]:5.507846022543E-4)[&rate=5.777949362303534E-4]:9.714747378501E-2,35[&rate=5.777949362303534E-4]:5.112291592151E-2)[&rate=5.777949362303534E-4]:1.385968903592E-1,(((69[&rate=5.777949362303534E-4]:8.530664575752E-1,((((131[&rate=5.777949362303534E-4]:1.322464672744E-1,130[&rate=5.777949362303534E-4]:1.29506741247E-1)[&rate=5.777949362303534E-4]:1.314089514807E-1,129[&rate=5.777949362303534E-4]:2.609156927277E-1)[&rate=5.777949362303534E-4]:9.998869848337E-2,132[&rate=5.777949362303534E-4]:3.636441172384E-1)[&rate=5.777949362303534E-4]:3.287609569771E-1,118[&rate=5.777949362303534E-4]:8.266516495581E-1)[&rate=5.777949362303534E-4]:1.545590390744E-2)[&rate=5.777949362303534E-4]:7.901470485625E-1,(128[&rate=5.777949362303534E-4]:1.372407604322E0,((65[&rate=5.777949362303534E-4]:4.048652058957E-1,(62[&rate=5.777949362303534E-4]:5.011835051299E-1,(64[&rate=5.777949362303534E-4]:3.06859363348E-1,60[&rate=5.777949362303534E-4]:1.561744318413E-1)[&rate=5.777949362303534E-4]:1.532282513709E-1)[&rate=5.777949362303534E-4]:9.546252268354E-2)[&rate=5.777949362303534E-4]:2.386629752323E-1,(61[&rate=5.777949362303534E-4]:5.652126517334E-2,63[&rate=5.777949362303534E-4]:1.54253747623E-2)[&rate=5.777949362303534E-4]:7.787877378724E-1)[&rate=5.777949362303534E-4]:6.768246286735E-1)[&rate=5.777949362303534E-4]:1.201209703088E-1)[&rate=5.777949362303534E-4]:1.534469059952E-1,((47[&rate=5.777949362303534E-4]:6.514140380478E-1,(45[&rate=5.777949362303534E-4]:6.329319395011E-1,44[&rate=5.777949362303534E-4]:6.356641799382E-1)[&rate=5.777949362303534E-4]:1.028537723538E-2)[&rate=5.777949362303534E-4]:7.88457316041E-2,((49[&rate=5.777949362303534E-4]:4.144027504134E-1,50[&rate=5.777949362303534E-4]:4.144027504134E-1)[&rate=5.777949362303534E-4]:1.715437650419E-1,((43[&rate=5.777949362303534E-4]:5.431329784223E-1,((42[&rate=5.777949362303534E-4]:3.228589801109E-1,(41[&rate=5.777949362303534E-4]:2.990538164138E-1,48[&rate=5.777949362303534E-4]:3.427696634083E-1)[&rate=5.777949362303534E-4]:1.83406828228E-2)[&rate=5.777949362303534E-4]:7.194993205953E-2,46[&rate=5.777949362303534E-4]:4.439892400391E-1)[&rate=5.777949362303534E-4]:9.914373838314E-2)[&rate=5.777949362303534E-4]:4.515495083889E-2,51[&rate=5.777949362303534E-4]:5.609655248897E-1)[&rate=5.777949362303534E-4]:3.04454714398E-2)[&rate=5.777949362303534E-4]:1.11526368951E-1)[&rate=5.777949362303534E-4]:1.505162199941E-1)[&rate=5.777949362303534E-4]:7.251144894244E-2)[&rate=5.777949362303534E-4]:2.982580770568E-1,((((40[&rate=5.777949362303534E-4]:4.383929289435E-1,(97[&rate=5.777949362303534E-4]:2.888102417988E-1,147[&rate=5.777949362303534E-4]:4.172255423453E-1)[&rate=5.777949362303534E-4]:7.854443577853E-2)[&rate=5.777949362303534E-4]:8.532237879262E-2,((((2[&rate=5.777949362303534E-4]:8.042580585493E-1,(((22[&rate=5.777949362303534E-4]:3.524931919215E-1,27[&rate=5.777949362303534E-4]:3.689315480858E-1)[&rate=5.777949362303534E-4]:4.635584348523E-1,31[&rate=5.777949362303534E-4]:8.708461473219E-1)[&rate=5.777949362303534E-4]:3.535779700535E-2,(26[&rate=5.777949362303534E-4]:6.73258432507E-1,(7[&rate=5.777949362303534E-4]:3.764219318959E-1,8[&rate=5.777949362303534E-4]:3.764219318959E-1)[&rate=5.777949362303534E-4]:1.899871855426E-1)[&rate=5.777949362303534E-4]:1.891098953818E-1)[&rate=5.777949362303534E-4]:1.254513744962E-1)[&rate=5.777949362303534E-4]:1.588594306607E0,146[&rate=5.777949362303534E-4]:5.563451415613E-1)[&rate=5.777949362303534E-4]:5.672170111204E-2,(16[&rate=5.777949362303534E-4]:2.493162534875E0,39[&rate=5.777949362303534E-4]:4.076696087582E-1)[&rate=5.777949362303534E-4]:8.517865468024E-2)[&rate=5.777949362303534E-4]:1.350211227775E-3,(101[&rate=5.777949362303534E-4]:7.629860241417E-1,(((((((105[&rate=5.777949362303534E-4]:3.779453264741E-1,110[&rate=5.777949362303534E-4]:3.998631346932E-1)[&rate=5.777949362303534E-4]:4.311912212575E-1,(((117[&rate=5.777949362303534E-4]:4.950911772913E-2,9[&rate=5.777949362303534E-4]:3.855021361947E-2)[&rate=5.777949362303534E-4]:4.365695347672E-1,113[&rate=5.777949362303534E-4]:4.833389264688E-1)[&rate=5.777949362303534E-4]:2.085874218071E-1,((4[&rate=5.777949362303534E-4]:1.702807160712E-1,30[&rate=5.777949362303534E-4]:3.428834557972E-1)[&rate=5.777949362303534E-4]:4.609889463134E-1,112[&rate=5.777949362303534E-4]:6.888039089598E-1)[&rate=5.777949362303534E-4]:3.1224393161E-3)[&rate=5.777949362303534E-4]:1.446074597295E-1)[&rate=5.777949362303534E-4]:1.360880597451E-2,(17[&rate=5.777949362303534E-4]:4.068760215069E-1,14[&rate=5.777949362303534E-4]:3.685198571232E-1)[&rate=5.777949362303534E-4]:4.816227568566E-1)[&rate=5.777949362303534E-4]:1.706433371608E-1,(((108[&rate=5.777949362303534E-4]:4.737147807583E-1,((109[&rate=5.777949362303534E-4]:3.198009637749E-1,(114[&rate=5.777949362303534E-4]:1.004169593082E-1,104[&rate=5.777949362303534E-4]:1.606909319109E-1)[&rate=5.777949362303534E-4]:1.399319496722E-1)[&rate=5.777949362303534E-4]:3.918726178734E-2,107[&rate=5.777949362303534E-4]:3.398101433705E-1)[&rate=5.777949362303534E-4]:1.366443634151E-1)[&rate=5.777949362303534E-4]:3.163822321398E-1,((13[&rate=5.777949362303534E-4]:4.626258269148E-1,19[&rate=5.777949362303534E-4]:5.009819912985E-1)[&rate=5.777949362303534E-4]:9.243924450565E-2,115[&rate=5.777949362303534E-4]:4.728732905986E-1)[&rate=5.777949362303534E-4]:2.59689475724E-1)[&rate=5.777949362303534E-4]:1.428394824752E-1,(((148[&rate=5.777949362303534E-4]:4.650510128647E-1,143[&rate=5.777949362303534E-4]:4.623112868374E-1)[&rate=5.777949362303534E-4]:3.059030035124E-1,(111[&rate=5.777949362303534E-4]:3.571506112571E-1,(139[&rate=5.777949362303534E-4]:5.270795506261E-1,106[&rate=5.777949362303534E-4]:3.352987287083E-1)[&rate=5.777949362303534E-4]:5.41352638442E-3)[&rate=5.777949362303534E-4]:4.521595695035E-1)[&rate=5.777949362303534E-4]:1.551079057858E-2,116[&rate=5.777949362303534E-4]:7.48108642572E-1)[&rate=5.777949362303534E-4]:1.272936062258E-1)[&rate=5.777949362303534E-4]:6.319192152098E-2)[&rate=5.777949362303534E-4]:7.897919725896E-2,(142[&rate=5.777949362303534E-4]:4.944309216204E-1,((144[&rate=5.777949362303534E-4]:2.532006657001E-1,141[&rate=5.777949362303534E-4]:2.559403917275E-1)[&rate=5.777949362303534E-4]:4.378137418128E-4,145[&rate=5.777949362303534E-4]:2.591179314969E-1)[&rate=5.777949362303534E-4]:2.353129901235E-1)[&rate=5.777949362303534E-4]:7.779369665055E-1)[&rate=5.777949362303534E-4]:8.800679777325E-2,((102[&rate=5.777949362303534E-4]:1.656278764655E-2,((1[&rate=5.777949362303534E-4]:1.064799731984E-1,(28[&rate=5.777949362303534E-4]:5.181894040021E-1,21[&rate=5.777949362303534E-4]:4.935318697557E-1)[&rate=5.777949362303534E-4]:3.745919390592E-1)[&rate=5.777949362303534E-4]:8.456162852186E-2,24[&rate=5.777949362303534E-4]:9.718635195284E-1)[&rate=5.777949362303534E-4]:2.063431037345E-1)[&rate=5.777949362303534E-4]:3.756831132572E-3,((25[&rate=5.777949362303534E-4]:5.32981368887E-1,23[&rate=5.777949362303534E-4]:5.220224647773E-1)[&rate=5.777949362303534E-4]:2.048015835866E-1,((20[&rate=5.777949362303534E-4]:4.849811629843E-1,140[&rate=5.777949362303534E-4]:3.890907520254E-1)[&rate=5.777949362303534E-4]:6.232774332531E-2,11[&rate=5.777949362303534E-4]:4.705965775425E-1)[&rate=5.777949362303534E-4]:1.712959639723E-1)[&rate=5.777949362303534E-4]:4.441805019219E-1)[&rate=5.777949362303534E-4]:9.347972465419E-2)[&rate=5.777949362303534E-4]:2.6428751751E-1,(((6[&rate=5.777949362303534E-4]:4.325013009087E-1,(10[&rate=5.777949362303534E-4]:1.810811125899E-1,15[&rate=5.777949362303534E-4]:2.194372769734E-1)[&rate=5.777949362303534E-4]:2.678585444832E-1)[&rate=5.777949362303534E-4]:4.064772070941E-1,(18[&rate=5.777949362303534E-4]:6.423333037516E-1,3[&rate=5.777949362303534E-4]:5.27264810601E-1)[&rate=5.777949362303534E-4]:2.596589028813E-1)[&rate=5.777949362303534E-4]:7.69414018437E-2,((88[&rate=5.777949362303534E-4]:1.336438290006E-1,89[&rate=5.777949362303534E-4]:1.473424591376E-1)[&rate=5.777949362303534E-4]:6.892899944533E-1,((83[&rate=5.777949362303534E-4]:1.323153549299E-1,(86[&rate=5.777949362303534E-4]:7.649864555032E-2,85[&rate=5.777949362303534E-4]:7.649864555032E-2)[&rate=5.777949362303534E-4]:5.581670937954E-2)[&rate=5.777949362303534E-4]:4.860896245779E-1,((92[&rate=5.777949362303534E-4]:1.946670759066E-1,(90[&rate=5.777949362303534E-4]:7.545701823052E-2,91[&rate=5.777949362303534E-4]:7.545701823052E-2)[&rate=5.777949362303534E-4]:1.19210057676E-1)[&rate=5.777949362303534E-4]:1.98304712227E-1,(87[&rate=5.777949362303534E-4]:1.418198026986E-1,(93[&rate=5.777949362303534E-4]:2.168612860398E-2,84[&rate=5.777949362303534E-4]:7.987498466965E-3)[&rate=5.777949362303534E-4]:1.338323042317E-1)[&rate=5.777949362303534E-4]:2.37453355298E-1)[&rate=5.777949362303534E-4]:2.391318215112E-1)[&rate=5.777949362303534E-4]:2.045288439462E-1)[&rate=5.777949362303534E-4]:5.806573192692E-1)[&rate=5.777949362303534E-4]:5.114820195899E-1)[&rate=5.777949362303534E-4]:3.903786152533E-1)[&rate=5.777949362303534E-4]:7.043766095183E-1)[&rate=5.777949362303534E-4]:2.951683306987E-2)[&rate=5.777949362303534E-4]:1.352224126889E-1,(((100[&rate=5.777949362303534E-4]:2.765913666186E-1,94[&rate=5.777949362303534E-4]:2.765913666186E-1)[&rate=5.777949362303534E-4]:2.080504351526E-1,95[&rate=5.777949362303534E-4]:5.693412553233E-1)[&rate=5.777949362303534E-4]:1.498361717562E-1,(98[&rate=5.777949362303534E-4]:6.822240213643E-1,(96[&rate=5.777949362303534E-4]:6.077393810235E-1,99[&rate=5.777949362303534E-4]:6.432585067064E-1)[&rate=5.777949362303534E-4]:6.082343815514E-2)[&rate=5.777949362303534E-4]:2.602444396647E-2)[&rate=5.777949362303534E-4]:7.910455564051E-2)[&rate=5.777949362303534E-4]:1.861540779359E-1,38[&rate=5.777949362303534E-4]:7.767857874319E-1)[&rate=5.777949362303534E-4]:3.135575424211E-1)[&rate=5.777949362303534E-4]:1.937067956113E-1)[&rate=5.777949362303534E-4]:2.066947060709E-1,32[&rate=5.777949362303534E-4]:3.447878170487E-3)[&rate=5.777949362303534E-4]:2.468569674337E-4,34[&rate=5.777949362303534E-4]:2.561254335701E-2)[&rate=5.777949362303534E-4]:2.927494166691E-2,33[&rate=5.777949362303534E-4]:3.844912885954E-2)[&rate=5.777949362303534E-4]:1.584613734346E-1,((119[&rate=5.777949362303534E-4]:1.924092985699E0,126[&rate=5.777949362303534E-4]:1.138390463055E0)[&rate=5.777949362303534E-4]:6.4131893893E-1,((66[&rate=5.777949362303534E-4]:2.430520462869E-1,(((138[&rate=5.777949362303534E-4]:1.89615276088E-1,136[&rate=5.777949362303534E-4]:5.810842677282E-2)[&rate=5.777949362303534E-4]:3.061667120454E-1,135[&rate=5.777949362303534E-4]:2.957819881334E-1)[&rate=5.777949362303534E-4]:4.090848420586E-1,120[&rate=5.777949362303534E-4]:9.569216247125E-1)[&rate=5.777949362303534E-4]:1.223116722944E0)[&rate=5.777949362303534E-4]:1.455561375943E-2,(((123[&rate=5.777949362303534E-4]:1.802471335935E-1,124[&rate=5.777949362303534E-4]:1.775148931564E-1)[&rate=5.777949362303534E-4]:1.956869047941E-1,122[&rate=5.777949362303534E-4]:3.759340383876E-1)[&rate=5.777949362303534E-4]:2.701567304245E-1,67[&rate=5.777949362303534E-4]:1.448182184714E-1)[&rate=5.777949362303534E-4]:1.12789441575E-1)[&rate=5.777949362303534E-4]:2.749275522541E-1)[&rate=5.777949362303534E-4]:5.438273447882E-1);
tree STATE_55080000 [&joint=-20967.669189757005,lnP=-20967.669189757005] = [&R] ((33[&rate=6.192809737973518E-4]:2.468655079893E-2,32[&rate=6.192809737973518E-4]:1.920709874422E-2)[&rate=6.192809737973518E-4]:2.212451317421E-2,(34[&rate=6.192809737973518E-4]:3.900461987101E-4,(((((((((65[&rate=6.192809737973518E-4]:2.504910879954E-1,((64[&rate=6.192809737973518E-4]:1.471061150347E-1,62[&rate=6.192809737973518E-4]:1.882020054458E-1)[&rate=6.192809737973518E-4]:2.609136474019E-2,60[&rate=6.192809737973518E-4]:2.251254826821E-2)[&rate=6.192809737973518E-4]:2.279785397272E-1)[&rate=6.192809737973518E-4]:4.587116020812E-1,(61[&rate=6.192809737973518E-4]:6.720448039665E-2,63[&rate=6.192809737973518E-4]:2.61085899856E-2)[&rate=6.192809737973518E-4]:8.337790315977E-1)[&rate=6.192809737973518E-4]:5.619446089841E-1,((118[&rate=6.192809737973518E-4]:6.677292306541E-1,69[&rate=6.192809737973518E-4]:6.786881347637E-1)[&rate=6.192809737973518E-4]:5.606211043869E-2,(((130[&rate=6.192809737973518E-4]:7.07685228076E-2,131[&rate=6.192809737973518E-4]:7.350824883496E-2)[&rate=6.192809737973518E-4]:1.658459711626E-1,132[&rate=6.192809737973518E-4]:2.393542199976E-1)[&rate=6.192809737973518E-4]:3.737205550236E-2,129[&rate=6.192809737973518E-4]:2.739865494726E-1)[&rate=6.192809737973518E-4]:3.128184902503E-1)[&rate=6.192809737973518E-4]:7.391367798857E-1)[&rate=6.192809737973518E-4]:7.085087740963E-2,128[&rate=6.192809737973518E-4]:1.394052970991E0)[&rate=6.192809737973518E-4]:2.900496745207E-1,(45[&rate=6.192809737973518E-4]:6.494713623609E-1,((((47[&rate=6.192809737973518E-4]:3.667046437151E-1,(44[&rate=6.192809737973518E-4]:3.186231863557E-1,51[&rate=6.192809737973518E-4]:2.967652628584E-1)[&rate=6.192809737973518E-4]:4.261697648522E-2)[&rate=6.192809737973518E-4]:1.696769649876E-2,49[&rate=6.192809737973518E-4]:3.508854549682E-1)[&rate=6.192809737973518E-4]:1.337716742768E-1,50[&rate=6.192809737973518E-4]:4.846571292449E-1)[&rate=6.192809737973518E-4]:1.023386161184E-1,((((42[&rate=6.192809737973518E-4]:2.725395828862E-1,48[&rate=6.192809737973518E-4]:3.107909490065E-1)[&rate=6.192809737973518E-4]:4.722001264381E-2,41[&rate=6.192809737973518E-4]:3.142951146558E-1)[&rate=6.192809737973518E-4]:1.407023391769E-1,43[&rate=6.192809737973518E-4]:5.096422625756E-1)[&rate=6.192809737973518E-4]:7.382330453296E-2,46[&rate=6.192809737973518E-4]:5.834655671086E-1)[&rate=6.192809737973518E-4]:3.631706350046E-2)[&rate=6.192809737973518E-4]:3.788545306324E-2)[&rate=6.192809737973518E-4]:2.612350708593E-1)[&rate=6.192809737973518E-4]:9.04908195942E-2,(((127[&rate=6.192809737973518E-4]:2.611934510851E0,35[&rate=6.192809737973518E-4]:4.481122318032E-2)[&rate=6.192809737973518E-4]:1.872899481909E-2,36[&rate=6.192809737973518E-4]:1.101155604652E-1)[&rate=6.192809737973518E-4]:5.819271298404E-2,121[&rate=6.192809737973518E-4]:2.247760328244E0)[&rate=6.192809737973518E-4]:1.240934108346E-1)[&rate=6.192809737973518E-4]:3.033165580452E-1,((((96[&rate=6.192809737973518E-4]:6.359827573056E-1,99[&rate=6.192809737973518E-4]:6.715018829885E-1)[&rate=6.192809737973518E-4]:1.467298781412E-1,(98[&rate=6.192809737973518E-4]:7.84234780863E-1,((100[&rate=6.192809737973518E-4]:2.773908255586E-1,94[&rate=6.192809737973518E-4]:2.773908255586E-1)[&rate=6.192809737973518E-4]:1.18211074657E-1,95[&rate=6.192809737973518E-4]:4.803013537677E-1)[&rate=6.192809737973518E-4]:3.14862388844E-1)[&rate=6.192809737973518E-4]:1.213905676944E-2)[&rate=6.192809737973518E-4]:8.757979739216E-2,((146[&rate=6.192809737973518E-4]:6.731355490802E-1,147[&rate=6.192809737973518E-4]:6.102940190256E-1)[&rate=6.192809737973518E-4]:6.635125833142E-2,((40[&rate=6.192809737973518E-4]:5.546528139596E-1,39[&rate=6.192809737973518E-4]:5.546528139596E-1)[&rate=6.192809737973518E-4]:1.406774862693E-2,(97[&rate=6.192809737973518E-4]:4.543500709762E-1,((101[&rate=6.192809737973518E-4]:5.44869522229E-1,((((((105[&rate=6.192809737973518E-4]:4.603071675213E-1,110[&rate=6.192809737973518E-4]:4.822249757404E-1)[&rate=6.192809737973518E-4]:3.081832534364E-1,113[&rate=6.192809737973518E-4]:7.958876812315E-1)[&rate=6.192809737973518E-4]:4.27334511731E-2,((117[&rate=6.192809737973518E-4]:4.153131000456E-1,9[&rate=6.192809737973518E-4]:4.043541959359E-1)[&rate=6.192809737973518E-4]:2.946713488484E-1,((112[&rate=6.192809737973518E-4]:4.593490723022E-1,(4[&rate=6.192809737973518E-4]:1.649132942459E-1,30[&rate=6.192809737973518E-4]:3.375160339719E-1)[&rate=6.192809737973518E-4]:2.369015314812E-1)[&rate=6.192809737973518E-4]:1.465237100101E-1,(17[&rate=6.192809737973518E-4]:4.486493943872E-1,14[&rate=6.192809737973518E-4]:4.102932300036E-1)[&rate=6.192809737973518E-4]:1.955795523088E-1)[&rate=6.192809737973518E-4]:1.01371940554E-1)[&rate=6.192809737973518E-4]:1.313764095382E-1)[&rate=6.192809737973518E-4]:1.396111325184E-1,(((116[&rate=6.192809737973518E-4]:6.997991214891E-1,((139[&rate=6.192809737973518E-4]:5.608246640576E-1,(106[&rate=6.192809737973518E-4]:8.194141920807E-2,111[&rate=6.192809737973518E-4]:9.837977537244E-2)[&rate=6.192809737973518E-4]:2.871024229318E-1)[&rate=6.192809737973518E-4]:3.219257541375E-1,(142[&rate=6.192809737973518E-4]:2.912773794684E-1,((141[&rate=6.192809737973518E-4]:1.004870146027E-1,145[&rate=6.192809737973518E-4]:1.032267406303E-1)[&rate=6.192809737973518E-4]:9.037632601355E-2,144[&rate=6.192809737973518E-4]:1.881236145889E-1)[&rate=6.192809737973518E-4]:9.767431282453E-2)[&rate=6.192809737973518E-4]:5.942127647543E-1)[&rate=6.192809737973518E-4]:6.91034978145E-2)[&rate=6.192809737973518E-4]:1.702277528094E-2,(148[&rate=6.192809737973518E-4]:2.681980783116E-1,143[&rate=6.192809737973518E-4]:2.654583522842E-1)[&rate=6.192809737973518E-4]:4.869799828421E-1)[&rate=6.192809737973518E-4]:8.286000547829E-2,((13[&rate=6.192809737973518E-4]:7.651715571842E-1,19[&rate=6.192809737973518E-4]:8.035277215679E-1)[&rate=6.192809737973518E-4]:3.019761339401E-2,((((107[&rate=6.192809737973518E-4]:1.275700824916E-1,108[&rate=6.192809737973518E-4]:1.248303564643E-1)[&rate=6.192809737973518E-4]:1.525002095257E-1,(114[&rate=6.192809737973518E-4]:4.608260514198E-2,104[&rate=6.192809737973518E-4]:1.063565777448E-1)[&rate=6.192809737973518E-4]:1.737137142725E-1)[&rate=6.192809737973518E-4]:4.811635547866E-2,109[&rate=6.192809737973518E-4]:3.473647296877E-1)[&rate=6.192809737973518E-4]:3.88413713137E-1,115[&rate=6.192809737973518E-4]:6.563263880302E-1)[&rate=6.192809737973518E-4]:5.685100172616E-2)[&rate=6.192809737973518E-4]:8.650451249197E-2)[&rate=6.192809737973518E-4]:9.635858185278E-2)[&rate=6.192809737973518E-4]:1.264108003047E-1,(102[&rate=6.192809737973518E-4]:2.334402900921E-2,(((140[&rate=6.192809737973518E-4]:4.512621401774E-1,11[&rate=6.192809737973518E-4]:4.704402223691E-1)[&rate=6.192809737973518E-4]:1.843418108123E-1,(23[&rate=6.192809737973518E-4]:4.790935382194E-1,(20[&rate=6.192809737973518E-4]:2.909983059162E-1,25[&rate=6.192809737973518E-4]:3.10176388108E-1)[&rate=6.192809737973518E-4]:1.798760542211E-1)[&rate=6.192809737973518E-4]:2.606200018111E-1)[&rate=6.192809737973518E-4]:3.932048770579E-1,(24[&rate=6.192809737973518E-4]:8.462672944232E-1,(1[&rate=6.192809737973518E-4]:3.239030633756E-2,(21[&rate=6.192809737973518E-4]:5.366076197211E-1,28[&rate=6.192809737973518E-4]:5.612651539675E-1)[&rate=6.192809737973518E-4]:2.57426522233E-1)[&rate=6.192809737973518E-4]:3.305507027737E-2)[&rate=6.192809737973518E-4]:2.97610026775E-1)[&rate=6.192809737973518E-4]:4.111054342744E-2)[&rate=6.192809737973518E-4]:7.326433478867E-3)[&rate=6.192809737973518E-4]:1.315105039465E-1,((3[&rate=6.192809737973518E-4]:3.773799530995E-1,(((92[&rate=6.192809737973518E-4]:1.22013933397E-1,(90[&rate=6.192809737973518E-4]:8.740869980755E-2,91[&rate=6.192809737973518E-4]:8.740869980755E-2)[&rate=6.192809737973518E-4]:3.460523358949E-2)[&rate=6.192809737973518E-4]:6.242718588469E-2,(((93[&rate=6.192809737973518E-4]:6.190555211778E-2,84[&rate=6.192809737973518E-4]:4.820692198077E-2)[&rate=6.192809737973518E-4]:4.243756142406E-2,86[&rate=6.192809737973518E-4]:9.064448340483E-2)[&rate=6.192809737973518E-4]:2.15478040091E-3,83[&rate=6.192809737973518E-4]:9.279926380574E-2)[&rate=6.192809737973518E-4]:7.794322533897E-2)[&rate=6.192809737973518E-4]:1.656232549391E-1,((85[&rate=6.192809737973518E-4]:2.27654522776E-1,(88[&rate=6.192809737973518E-4]:1.299832867443E-1,89[&rate=6.192809737973518E-4]:1.436819168814E-1)[&rate=6.192809737973518E-4]:9.767123603169E-2)[&rate=6.192809737973518E-4]:1.085108591042E-2,87[&rate=6.192809737973518E-4]:2.385056086865E-1)[&rate=6.192809737973518E-4]:9.786013539735E-2)[&rate=6.192809737973518E-4]:5.807402364128E-1)[&rate=6.192809737973518E-4]:3.07333151735E-1,((6[&rate=6.192809737973518E-4]:4.956658723376E-1,(10[&rate=6.192809737973518E-4]:3.897851128718E-1,15[&rate=6.192809737973518E-4]:4.281412772553E-1)[&rate=6.192809737973518E-4]:1.223191156302E-1)[&rate=6.192809737973518E-4]:2.330683837219E-1,18[&rate=6.192809737973518E-4]:7.917479546896E-1)[&rate=6.192809737973518E-4]:8.033643295493E-3)[&rate=6.192809737973518E-4]:4.747281355727E-1)[&rate=6.192809737973518E-4]:3.881680078494E-1)[&rate=6.192809737973518E-4]:9.503440663122E-1,(16[&rate=6.192809737973518E-4]:2.399708280596E0,(((31[&rate=6.192809737973518E-4]:8.186145599177E-1,(26[&rate=6.192809737973518E-4]:5.156493693558E-1,(7[&rate=6.192809737973518E-4]:2.0454387434E-1,8[&rate=6.192809737973518E-4]:2.0454387434E-1)[&rate=6.192809737973518E-4]:2.042561799473E-1)[&rate=6.192809737973518E-4]:2.591295741234E-1)[&rate=6.192809737973518E-4]:2.089239353654E-2,(22[&rate=6.192809737973518E-4]:1.993013665121E-1,27[&rate=6.192809737973518E-4]:2.157397226765E-1)[&rate=6.192809737973518E-4]:5.85411066394E-1)[&rate=6.192809737973518E-4]:1.529708944731E-1,2[&rate=6.192809737973518E-4]:7.650805876532E-1)[&rate=6.192809737973518E-4]:1.505860569655E0)[&rate=6.192809737973518E-4]:2.078340750682E-1)[&rate=6.192809737973518E-4]:3.338892794989E-3)[&rate=6.192809737973518E-4]:4.333224024405E-2)[&rate=6.192809737973518E-4]:5.054766559022E-2)[&rate=6.192809737973518E-4]:1.362701063016E-1)[&rate=6.192809737973518E-4]:2.631995804062E-1,38[&rate=6.192809737973518E-4]:9.504319039555E-1)[&rate=6.192809737973518E-4]:2.010764424232E-1)[&rate=6.192809737973518E-4]:9.038597600791E-2,(66[&rate=6.192809737973518E-4]:4.143072275793E-1,((126[&rate=6.192809737973518E-4]:1.352431517253E0,((119[&rate=6.192809737973518E-4]:8.639716756545E-1,120[&rate=6.192809737973518E-4]:7.680812646956E-1)[&rate=6.192809737973518E-4]:6.010740014861E-1,((138[&rate=6.192809737973518E-4]:4.213461886148E-1,136[&rate=6.192809737973518E-4]:2.898393392996E-1)[&rate=6.192809737973518E-4]:5.206632419656E-1,135[&rate=6.192809737973518E-4]:7.420094305804E-1)[&rate=6.192809737973518E-4]:3.750910410808E-1)[&rate=6.192809737973518E-4]:6.730883627563E-1)[&rate=6.192809737973518E-4]:2.939880771677E-1,(((122[&rate=6.192809737973518E-4]:3.612089701544E-1,124[&rate=6.192809737973518E-4]:3.584767297173E-1)[&rate=6.192809737973518E-4]:5.408326704143E-2,123[&rate=6.192809737973518E-4]:4.152922371959E-1)[&rate=6.192809737973518E-4]:3.766011413757E-1,67[&rate=6.192809737973518E-4]:2.906208282309E-1)[&rate=6.192809737973518E-4]:1.086245765049E-1)[&rate=6.192809737973518E-4]:1.50618228435E-2)[&rate=6.192809737973518E-4]:2.252216482918E-1)[&rate=6.192809737973518E-4]:4.492227729242E-2,(((((137[&rate=6.192809737973518E-4]:5.009922004787E-1,134[&rate=6.192809737973518E-4]:4.297593237665E-1)[&rate=6.192809737973518E-4]:1.270263314256E-1,133[&rate=6.192809737973518E-4]:5.869226414933E-1)[&rate=6.192809737973518E-4]:1.119477312108E0,((53[&rate=6.192809737973518E-4]:4.92582209036E-1,(((29[&rate=6.192809737973518E-4]:5.371066773499E-1,(5[&rate=6.192809737973518E-4]:2.239443311849E-1,12[&rate=6.192809737973518E-4]:2.623004955684E-1)[&rate=6.192809737973518E-4]:1.67956866713E-1)[&rate=6.192809737973518E-4]:2.229907864142E-1,103[&rate=6.192809737973518E-4]:5.272207514353E-1)[&rate=6.192809737973518E-4]:1.609898544497E0,52[&rate=6.192809737973518E-4]:4.728255613714E-1)[&rate=6.192809737973518E-4]:2.795336897593E-2)[&rate=6.192809737973518E-4]:3.145016816855E-1,((75[&rate=6.192809737973518E-4]:7.688669176952E-1,(70[&rate=6.192809737973518E-4]:5.276081316234E-1,(76[&rate=6.192809737973518E-4]:5.277627235104E-1,74[&rate=6.192809737973518E-4]:5.277627235104E-1)[&rate=6.192809737973518E-4]:3.820157249645E-2)[&rate=6.192809737973518E-4]:2.029026216884E-1)[&rate=6.192809737973518E-4]:1.064830888235E-1,(((73[&rate=6.192809737973518E-4]:4.688812145493E-1,(82[&rate=6.192809737973518E-4]:3.652691492183E-1,((79[&rate=6.192809737973518E-4]:6.368767095316E-2,71[&rate=6.192809737973518E-4]:3.629041067913E-2)[&rate=6.192809737973518E-4]:1.93783842214E-1,(72[&rate=6.192809737973518E-4]:3.805610853652E-3,78[&rate=6.192809737973518E-4]:2.572341907297E-2)[&rate=6.192809737973518E-4]:2.317480940942E-1)[&rate=6.192809737973518E-4]:9.957845796912E-2)[&rate=6.192809737973518E-4]:7.073535300224E-2)[&rate=6.192809737973518E-4]:9.067875774369E-2,(80[&rate=6.192809737973518E-4]:1.889457113004E-2,81[&rate=6.192809737973518E-4]:1.889457113004E-2)[&rate=6.192809737973518E-4]:4.913503326698E-1)[&rate=6.192809737973518E-4]:1.38290338216E-1,77[&rate=6.192809737973518E-4]:6.923708584543E-1)[&rate=6.192809737973518E-4]:1.774996960097E-1)[&rate=6.192809737973518E-4]:6.781969428149E-1)[&rate=6.192809737973518E-4]:1.172365659118E-1)[&rate=6.192809737973518E-4]:2.990200319357E-1,125[&rate=6.192809737973518E-4]:1.012957974908E0)[&rate=6.192809737973518E-4]:1.396951740344E-1,((57[&rate=6.192809737973518E-4]:2.484273179969E-1,((((59[&rate=6.192809737973518E-4]:1.171599939624E-1,54[&rate=6.192809737973518E-4]:7.890862784216E-2)[&rate=6.192809737973518E-4]:6.089989224181E-2,37[&rate=6.192809737973518E-4]:2.163112523244E-1)[&rate=6.192809737973518E-4]:2.404081874441E-2,58[&rate=6.192809737973518E-4]:2.212263880087E-1)[&rate=6.192809737973518E-4]:2.906906743447E-2,(55[&rate=6.192809737973518E-4]:9.013528831256E-2,56[&rate=6.192809737973518E-4]:9.013528831256E-2)[&rate=6.192809737973518E-4]:1.328377627589E-1)[&rate=6.192809737973518E-4]:1.452530517674E-2)[&rate=6.192809737973518E-4]:2.934188930423E-1,68[&rate=6.192809737973518E-4]:4.899336427332E-1)[&rate=6.192809737973518E-4]:4.960528395423E-1)[&rate=6.192809737973518E-4]:2.461853086603E-1)[&rate=6.192809737973518E-4]:1.789525916653E-1)[&rate=6.192809737973518E-4]:6.28593739388E-2);
tree STATE_55170000 [&joint=-20940.099541348824,lnP=-20940.099541348824] = [&R] ((33[&rate=5.594949565105675E-4]:9.005841302266E-2,34[&rate=5.594949565105675E-4]:1.06496769187E-1)[&rate=5.594949565105675E-4]:4.833010090219E-2,(((((((52[&rate=5.594949565105675E-4]:5.081540573923E-1,((29[&rate=5.594949565105675E-4]:4.974161230577E-1,(5[&rate=5.594949565105675E-4]:1.650878300865E-1,12[&rate=5.594949565105675E-4]:2.034439944699E-1)[&rate=5.594949565105675E-4]:1.871228135193E-1)[&rate=5.594949565105675E-4]:4.427627350129E-1,103[&rate=5.594949565105675E-4]:7.073021457418E-1)[&rate=5.594949565105675E-4]:1.465145646211E0)[&rate=5.594949565105675E-4]:2.883125936893E-1,((((137[&rate=5.594949565105675E-4]:5.34500012855E-1,133[&rate=5.594949565105675E-4]:4.93404122444E-1)[&rate=5.594949565105675E-4]:7.011749588777E-2,134[&rate=5.594949565105675E-4]:5.333846320306E-1)[&rate=5.594949565105675E-4]:7.944529135873E-1,53[&rate=5.594949565105675E-4]:5.758950349509E-1)[&rate=5.594949565105675E-4]:1.034100866861E-1,((75[&rate=5.594949565105675E-4]:4.138300686543E-1,((76[&rate=5.594949565105675E-4]:2.472424951505E-1,74[&rate=5.594949565105675E-4]:2.472424951505E-1)[&rate=5.594949565105675E-4]:1.64682334325E-2,70[&rate=5.594949565105675E-4]:2.253545641995E-1)[&rate=5.594949565105675E-4]:1.501193400713E-1)[&rate=5.594949565105675E-4]:3.308789495234E-1,((80[&rate=5.594949565105675E-4]:3.507742832619E-2,81[&rate=5.594949565105675E-4]:3.507742832619E-2)[&rate=5.594949565105675E-4]:5.010038384025E-1,((73[&rate=5.594949565105675E-4]:4.204640904288E-1,77[&rate=5.594949565105675E-4]:4.149846383741E-1)[&rate=5.594949565105675E-4]:1.418767144815E-1,(82[&rate=5.594949565105675E-4]:4.457617999475E-1,(79[&rate=5.594949565105675E-4]:4.218323474773E-1,((72[&rate=5.594949565105675E-4]:5.894211572374E-2,78[&rate=5.594949565105675E-4]:8.085992394305E-2)[&rate=5.594949565105675E-4]:3.802304638595E-2,71[&rate=5.594949565105675E-4]:9.148571005497E-2)[&rate=5.594949565105675E-4]:3.029493771483E-1)[&rate=5.594949565105675E-4]:1.571027438818E-2)[&rate=5.594949565105675E-4]:8.370229263407E-2)[&rate=5.594949565105675E-4]:2.305553031149E-2)[&rate=5.594949565105675E-4]:1.593126829559E-1)[&rate=5.594949565105675E-4]:6.810591620714E-1)[&rate=5.594949565105675E-4]:1.089648081333E-1)[&rate=5.594949565105675E-4]:1.454825507262E-1,125[&rate=5.594949565105675E-4]:7.233699668352E-1)[&rate=5.594949565105675E-4]:2.878231716529E-1,((((55[&rate=5.594949565105675E-4]:1.359316294103E-1,56[&rate=5.594949565105675E-4]:1.359316294103E-1)[&rate=5.594949565105675E-4]:1.193213002222E-1,(58[&rate=5.594949565105675E-4]:2.650128461336E-1,(57[&rate=5.594949565105675E-4]:2.131002361525E-1,(37[&rate=5.594949565105675E-4]:1.596226726711E-1,54[&rate=5.594949565105675E-4]:8.311994043068E-2)[&rate=5.594949565105675E-4]:8.899668916451E-2)[&rate=5.594949565105675E-4]:3.551916735805E-2)[&rate=5.594949565105675E-4]:1.756248787065E-2)[&rate=5.594949565105675E-4]:1.025082552549E-1,59[&rate=5.594949565105675E-4]:3.65957906199E-1)[&rate=5.594949565105675E-4]:1.518814902384E-1,68[&rate=5.594949565105675E-4]:4.686590685685E-1)[&rate=5.594949565105675E-4]:3.758674032529E-1)[&rate=5.594949565105675E-4]:3.390089682532E-1,((((((51[&rate=5.594949565105675E-4]:6.504688872405E-1,(49[&rate=5.594949565105675E-4]:4.720596369311E-1,50[&rate=5.594949565105675E-4]:4.720596369311E-1)[&rate=5.594949565105675E-4]:1.729447694352E-1)[&rate=5.594949565105675E-4]:2.091880936182E-2,(((48[&rate=5.594949565105675E-4]:3.122671080789E-1,41[&rate=5.594949565105675E-4]:2.685512610844E-1)[&rate=5.594949565105675E-4]:5.738743640447E-3,42[&rate=5.594949565105675E-4]:2.797544855991E-1)[&rate=5.594949565105675E-4]:1.983509330752E-1,(43[&rate=5.594949565105675E-4]:4.205347115678E-1,46[&rate=5.594949565105675E-4]:4.205347115678E-1)[&rate=5.594949565105675E-4]:1.067510349752E-1)[&rate=5.594949565105675E-4]:1.714243544308E-1)[&rate=5.594949565105675E-4]:2.700286936801E-2,(45[&rate=5.594949565105675E-4]:6.839598978991E-1,(47[&rate=5.594949565105675E-4]:8.510674600764E-3,44[&rate=5.594949565105675E-4]:3.046193726512E-3)[&rate=5.594949565105675E-4]:6.836459446097E-1)[&rate=5.594949565105675E-4]:3.355635113142E-2)[&rate=5.594949565105675E-4]:1.677997889586E-1,((((62[&rate=5.594949565105675E-4]:4.503567470783E-1,65[&rate=5.594949565105675E-4]:2.585759251606E-1)[&rate=5.594949565105675E-4]:8.578596313288E-3,(64[&rate=5.594949565105675E-4]:3.045022461615E-1,60[&rate=5.594949565105675E-4]:1.538173146548E-1)[&rate=5.594949565105675E-4]:1.133372068191E-1)[&rate=5.594949565105675E-4]:2.177769042877E-1,(61[&rate=5.594949565105675E-4]:2.550031941864E-1,63[&rate=5.594949565105675E-4]:2.139073037754E-1)[&rate=5.594949565105675E-4]:4.21709053493E-1)[&rate=5.594949565105675E-4]:9.017870527584E-1,(128[&rate=5.594949565105675E-4]:1.381613456202E0,((69[&rate=5.594949565105675E-4]:7.365644577078E-1,(132[&rate=5.594949565105675E-4]:1.672840463992E-1,((131[&rate=5.594949565105675E-4]:7.375475540276E-2,130[&rate=5.594949565105675E-4]:7.10150293754E-2)[&rate=5.594949565105675E-4]:7.450181605279E-2,129[&rate=5.594949565105675E-4]:1.455168454282E-1)[&rate=5.594949565105675E-4]:1.902747494368E-2)[&rate=5.594949565105675E-4]:4.240749318563E-1)[&rate=5.594949565105675E-4]:1.33851571133E-1,118[&rate=5.594949565105675E-4]:8.594571247311E-1)[&rate=5.594949565105675E-4]:6.618823588683E-1)[&rate=5.594949565105675E-4]:5.715981683836E-2)[&rate=5.594949565105675E-4]:2.1993897724E-1)[&rate=5.594949565105675E-4]:6.734637712468E-2,(35[&rate=5.594949565105675E-4]:7.310622345069E-2,(36[&rate=5.594949565105675E-4]:3.994375845087E-2,(121[&rate=5.594949565105675E-4]:1.693452385353E0,127[&rate=5.594949565105675E-4]:2.134548275764E0)[&rate=5.594949565105675E-4]:4.259434278921E-1)[&rate=5.594949565105675E-4]:7.973780746558E-2)[&rate=5.594949565105675E-4]:1.241852806667E-1)[&rate=5.594949565105675E-4]:2.133060485615E-1,(((((96[&rate=5.594949565105675E-4]:5.156465760833E-1,99[&rate=5.594949565105675E-4]:5.511657017661E-1)[&rate=5.594949565105675E-4]:1.236520461215E-1,98[&rate=5.594949565105675E-4]:6.529598243904E-1)[&rate=5.594949565105675E-4]:1.241399142948E-2,(95[&rate=5.594949565105675E-4]:4.227392960755E-1,(100[&rate=5.594949565105675E-4]:2.374895778414E-1,94[&rate=5.594949565105675E-4]:2.374895778414E-1)[&rate=5.594949565105675E-4]:1.005502646821E-1)[&rate=5.594949565105675E-4]:2.535634814931E-1)[&rate=5.594949565105675E-4]:9.762628467555E-2,(((39[&rate=5.594949565105675E-4]:3.738221689654E-1,((((22[&rate=5.594949565105675E-4]:2.436350539305E-1,27[&rate=5.594949565105675E-4]:2.600734100948E-1)[&rate=5.594949565105675E-4]:4.058938835684E-1,((7[&rate=5.594949565105675E-4]:3.732952885586E-1,8[&rate=5.594949565105675E-4]:3.732952885586E-1)[&rate=5.594949565105675E-4]:1.672482175979E-1,26[&rate=5.594949565105675E-4]:6.47392821225E-1)[&rate=5.594949565105675E-4]:1.309502038348E-2)[&rate=5.594949565105675E-4]:8.132621382736E-3,31[&rate=5.594949565105675E-4]:7.124560794296E-1)[&rate=5.594949565105675E-4]:1.920105079545E-1,2[&rate=5.594949565105675E-4]:6.7706932711E-1)[&rate=5.594949565105675E-4]:1.653478644685E0)[&rate=5.594949565105675E-4]:2.217062912683E-1,146[&rate=5.594949565105675E-4]:7.157470394686E-1)[&rate=5.594949565105675E-4]:3.235325476272E-2,((16[&rate=5.594949565105675E-4]:2.638257150496E0,147[&rate=5.594949565105675E-4]:6.101412735586E-1)[&rate=5.594949565105675E-4]:2.132112331278E-2,((97[&rate=5.594949565105675E-4]:4.517931038865E-1,(101[&rate=5.594949565105675E-4]:6.967409362274E-1,((((6[&rate=5.594949565105675E-4]:4.992042421913E-1,(10[&rate=5.594949565105675E-4]:4.208488676723E-1,15[&rate=5.594949565105675E-4]:4.592050320558E-1)[&rate=5.594949565105675E-4]:9.479373068338E-2)[&rate=5.594949565105675E-4]:9.362613122642E-2,(3[&rate=5.594949565105675E-4]:3.945674976848E-1,18[&rate=5.594949565105675E-4]:5.096359908354E-1)[&rate=5.594949565105675E-4]:1.462080812125E-1)[&rate=5.594949565105675E-4]:1.551910510543E-1,((88[&rate=5.594949565105675E-4]:1.189687233252E-1,89[&rate=5.594949565105675E-4]:1.326673534623E-1)[&rate=5.594949565105675E-4]:2.688010102E-1,(((92[&rate=5.594949565105675E-4]:9.587440041765E-2,(90[&rate=5.594949565105675E-4]:5.417763541629E-2,91[&rate=5.594949565105675E-4]:5.417763541629E-2)[&rate=5.594949565105675E-4]:4.169676500136E-2)[&rate=5.594949565105675E-4]:3.782628328404E-2,(86[&rate=5.594949565105675E-4]:1.068287519663E-1,((93[&rate=5.594949565105675E-4]:6.612844699144E-2,83[&rate=5.594949565105675E-4]:5.242981685443E-2)[&rate=5.594949565105675E-4]:2.390498710554E-2,84[&rate=5.594949565105675E-4]:7.633480395996E-2)[&rate=5.594949565105675E-4]:3.049394800633E-2)[&rate=5.594949565105675E-4]:1.317330159838E-2)[&rate=5.594949565105675E-4]:1.952646328889E-1,(85[&rate=5.594949565105675E-4]:2.080181485541E-1,87[&rate=5.594949565105675E-4]:2.080181485541E-1)[&rate=5.594949565105675E-4]:1.072485378995E-1)[&rate=5.594949565105675E-4]:7.250304707167E-2)[&rate=5.594949565105675E-4]:8.479229238235E-1)[&rate=5.594949565105675E-4]:8.08945289171E-1,(((((24[&rate=5.594949565105675E-4]:9.602580917411E-1,((21[&rate=5.594949565105675E-4]:5.483035600652E-1,28[&rate=5.594949565105675E-4]:5.729610943116E-1)[&rate=5.594949565105675E-4]:2.606909203631E-1,1[&rate=5.594949565105675E-4]:4.73506448118E-2)[&rate=5.594949565105675E-4]:1.320855291211E-1)[&rate=5.594949565105675E-4]:2.680881152481E-1,(((20[&rate=5.594949565105675E-4]:3.876641126942E-1,25[&rate=5.594949565105675E-4]:4.06842194886E-1)[&rate=5.594949565105675E-4]:1.578308041971E-1,23[&rate=5.594949565105675E-4]:5.537140949734E-1)[&rate=5.594949565105675E-4]:1.414013385983E-1,(140[&rate=5.594949565105675E-4]:3.955979262856E-1,11[&rate=5.594949565105675E-4]:4.147760084774E-1)[&rate=5.594949565105675E-4]:1.954079182451E-1)[&rate=5.594949565105675E-4]:5.22271869308E-1)[&rate=5.594949565105675E-4]:1.118047447594E-2,102[&rate=5.594949565105675E-4]:7.788284584886E-2)[&rate=5.594949565105675E-4]:2.742737508203E-1,(((110[&rate=5.594949565105675E-4]:3.700808866129E-1,105[&rate=5.594949565105675E-4]:3.481630783938E-1)[&rate=5.594949565105675E-4]:4.594011980939E-1,(((((117[&rate=5.594949565105675E-4]:4.383359958389E-1,112[&rate=5.594949565105675E-4]:4.355962698114E-1)[&rate=5.594949565105675E-4]:1.150852353522E-1,(17[&rate=5.594949565105675E-4]:5.264952308941E-1,14[&rate=5.594949565105675E-4]:4.881390665104E-1)[&rate=5.594949565105675E-4]:6.254243865311E-2)[&rate=5.594949565105675E-4]:9.652137464899E-3,(4[&rate=5.594949565105675E-4]:3.31888245393E-2,30[&rate=5.594949565105675E-4]:2.057915642653E-1)[&rate=5.594949565105675E-4]:4.69610571514E-1)[&rate=5.594949565105675E-4]:3.010164048681E-2,9[&rate=5.594949565105675E-4]:5.822161050332E-1)[&rate=5.594949565105675E-4]:1.169954667818E-2,113[&rate=5.594949565105675E-4]:6.021348297934E-1)[&rate=5.594949565105675E-4]:2.328267069681E-1)[&rate=5.594949565105675E-4]:3.920214413641E-1,(((148[&rate=5.594949565105675E-4]:2.810334203203E-1,143[&rate=5.594949565105675E-4]:2.782936942929E-1)[&rate=5.594949565105675E-4]:2.456288221578E-1,(((139[&rate=5.594949565105675E-4]:1.908266760618E-1,111[&rate=5.594949565105675E-4]:1.548421030846E-2)[&rate=5.594949565105675E-4]:5.074247526774E-2,106[&rate=5.594949565105675E-4]:4.978832941183E-2)[&rate=5.594949565105675E-4]:4.224999398099E-1,116[&rate=5.594949565105675E-4]:4.12014296619E-1)[&rate=5.594949565105675E-4]:7.629178147546E-2)[&rate=5.594949565105675E-4]:2.835733973094E-1,(((13[&rate=5.594949565105675E-4]:5.661909617549E-1,19[&rate=5.594949565105675E-4]:6.045471261385E-1)[&rate=5.594949565105675E-4]:2.091870867223E-1,115[&rate=5.594949565105675E-4]:6.931862676553E-1)[&rate=5.594949565105675E-4]:1.857241994951E-3,(((114[&rate=5.594949565105675E-4]:1.311421022874E-1,104[&rate=5.594949565105675E-4]:1.914160748902E-1)[&rate=5.594949565105675E-4]:2.761449779371E-1,108[&rate=5.594949565105675E-4]:4.648213268E-1)[&rate=5.594949565105675E-4]:6.243627317749E-2,(109[&rate=5.594949565105675E-4]:4.827039349168E-1,107[&rate=5.594949565105675E-4]:4.635258527251E-1)[&rate=5.594949565105675E-4]:6.647147327973E-2)[&rate=5.594949565105675E-4]:2.253201562482E-1)[&rate=5.594949565105675E-4]:7.683596575353E-2)[&rate=5.594949565105675E-4]:3.729117218999E-1)[&rate=5.594949565105675E-4]:1.991462212831E-1)[&rate=5.594949565105675E-4]:7.219348457772E-2,(142[&rate=5.594949565105675E-4]:4.790036175866E-1,(145[&rate=5.594949565105675E-4]:1.099954665926E-1,(141[&rate=5.594949565105675E-4]:1.068543005647E-1,144[&rate=5.594949565105675E-4]:1.041145745373E-1)[&rate=5.594949565105675E-4]:4.014400003471E-4)[&rate=5.594949565105675E-4]:3.69008150994E-1)[&rate=5.594949565105675E-4]:1.191921806126E0)[&rate=5.594949565105675E-4]:8.330156390309E-2)[&rate=5.594949565105675E-4]:1.945687431324E-1)[&rate=5.594949565105675E-4]:7.99254578019E-1)[&rate=5.594949565105675E-4]:3.751649584578E-2,40[&rate=5.594949565105675E-4]:5.603478510984E-1)[&rate=5.594949565105675E-4]:1.373749659265E-2)[&rate=5.594949565105675E-4]:5.379636730536E-2)[&rate=5.594949565105675E-4]:6.703084952656E-3)[&rate=5.594949565105675E-4]:2.217841776322E-1,38[&rate=5.594949565105675E-4]:7.880629666523E-1)[&rate=5.594949565105675E-4]:2.249000325422E-1)[&rate=5.594949565105675E-4]:2.252172496234E-1)[&rate=5.594949565105675E-4]:2.987512960062E-1,32[&rate=5.594949565105675E-4]:4.963459145937E-2)[&rate=5.594949565105675E-4]:6.021721280268E-2,(66[&rate=5.594949565105675E-4]:3.592278226719E-1,((119[&rate=5.594949565105675E-4]:1.989585668537E0,((((138[&rate=5.594949565105675E-4]:2.139955480408E-1,136[&rate=5.594949565105675E-4]:8.248869872563E-2)[&rate=5.594949565105675E-4]:3.074344042813E-1,135[&rate=5.594949565105675E-4]:3.214299523221E-1)[&rate=5.594949565105675E-4]:2.677875932766E-1,120[&rate=5.594949565105675E-4]:8.412723401192E-1)[&rate=5.594949565105675E-4]:7.078866800733E-1,126[&rate=5.594949565105675E-4]:8.593469085076E-1)[&rate=5.594949565105675E-4]:3.445362373855E-1)[&rate=5.594949565105675E-4]:2.860876776274E-1,(((122[&rate=5.594949565105675E-4]:1.7795824363E-1,124[&rate=5.594949565105675E-4]:1.752260031929E-1)[&rate=5.594949565105675E-4]:4.211076846299E-2,123[&rate=5.594949565105675E-4]:2.20069012093E-1)[&rate=5.594949565105675E-4]:3.959859077649E-1,67[&rate=5.594949565105675E-4]:1.147823695172E-1)[&rate=5.594949565105675E-4]:1.280142643184E-1)[&rate=5.594949565105675E-4]:1.164311888364E-1)[&rate=5.594949565105675E-4]:6.355554884393E-1)[&rate=5.594949565105675E-4]:2.305725760809E-2);
tree STATE_55260000 [&joint=-20984.319923705927,lnP=-20984.319923705927] = [&R] ((32[&rate=5.294147454020301E-4]:5.783013186265E-2,33[&rate=5.294147454020301E-4]:6.330958391737E-2)[&rate=5.294147454020301E-4]:2.917777369436E-2,(((((66[&rate=5.294147454020301E-4]:2.976721653524E-1,(120[&rate=5.294147454020301E-4]:1.632851818452E0,(119[&rate=5.294147454020301E-4]:1.713706881578E0,((138[&rate=5.294147454020301E-4]:1.640371770328E-1,136[&rate=5.294147454020301E-4]:3.253032771764E-2)[&rate=5.294147454020301E-4]:4.546601513041E-1,135[&rate=5.294147454020301E-4]:4.186973283369E-1)[&rate=5.294147454020301E-4]:9.470643477621E-1)[&rate=5.294147454020301E-4]:1.503534783218E-2)[&rate=5.294147454020301E-4]:6.018066482706E-1)[&rate=5.294147454020301E-4]:8.280031940107E-2,126[&rate=5.294147454020301E-4]:1.627646674438E0)[&rate=5.294147454020301E-4]:7.275340548253E-2,(((124[&rate=5.294147454020301E-4]:1.201945813685E-2,123[&rate=5.294147454020301E-4]:1.475169857398E-2)[&rate=5.294147454020301E-4]:2.083844633569E-1,122[&rate=5.294147454020301E-4]:2.231361619309E-1)[&rate=5.294147454020301E-4]:7.013920345813E-1,67[&rate=5.294147454020301E-4]:4.232556461715E-1)[&rate=5.294147454020301E-4]:2.997024406448E-2)[&rate=5.294147454020301E-4]:3.481896923804E-1,((((((133[&rate=5.294147454020301E-4]:5.305472902085E-1,(134[&rate=5.294147454020301E-4]:3.529640725327E-1,137[&rate=5.294147454020301E-4]:4.241969492449E-1)[&rate=5.294147454020301E-4]:1.474462313746E-1)[&rate=5.294147454020301E-4]:9.364094567498E-1,(((29[&rate=5.294147454020301E-4]:5.615893721489E-1,(5[&rate=5.294147454020301E-4]:2.180258087764E-1,12[&rate=5.294147454020301E-4]:2.563819731598E-1)[&rate=5.294147454020301E-4]:1.983580839205E-1)[&rate=5.294147454020301E-4]:1.235622156201E-1,103[&rate=5.294147454020301E-4]:4.522748754402E-1)[&rate=5.294147454020301E-4]:1.522917257174E0,52[&rate=5.294147454020301E-4]:3.108983980529E-1)[&rate=5.294147454020301E-4]:3.821755732485E-1)[&rate=5.294147454020301E-4]:1.137607075491E-2,(53[&rate=5.294147454020301E-4]:6.909856067429E-1,(((76[&rate=5.294147454020301E-4]:4.805258756329E-1,(70[&rate=5.294147454020301E-4]:3.911837782337E-1,74[&rate=5.294147454020301E-4]:4.295399426171E-1)[&rate=5.294147454020301E-4]:5.098593301581E-2)[&rate=5.294147454020301E-4]:1.823040085692E-1,75[&rate=5.294147454020301E-4]:6.628298842021E-1)[&rate=5.294147454020301E-4]:4.64493651323E-1,((82[&rate=5.294147454020301E-4]:4.3690417795E-1,((72[&rate=5.294147454020301E-4]:8.232110144898E-2,78[&rate=5.294147454020301E-4]:1.042389096683E-1)[&rate=5.294147454020301E-4]:4.951050282416E-2,79[&rate=5.294147454020301E-4]:1.537494124925E-1)[&rate=5.294147454020301E-4]:2.749355873754E-1)[&rate=5.294147454020301E-4]:1.506302916309E-1,((77[&rate=5.294147454020301E-4]:3.973640926225E-1,(71[&rate=5.294147454020301E-4]:2.175415181424E-1,73[&rate=5.294147454020301E-4]:2.860346688272E-1)[&rate=5.294147454020301E-4]:1.1680887585E-1)[&rate=5.294147454020301E-4]:4.323535542164E-2,(80[&rate=5.294147454020301E-4]:7.630180135537E-2,81[&rate=5.294147454020301E-4]:7.630180135537E-2)[&rate=5.294147454020301E-4]:3.204620302504E-1)[&rate=5.294147454020301E-4]:1.743322818107E-1)[&rate=5.294147454020301E-4]:5.069123536156E-1)[&rate=5.294147454020301E-4]:3.101251298299E-1)[&rate=5.294147454020301E-4]:5.267714002049E-3)[&rate=5.294147454020301E-4]:9.068770633308E-2,125[&rate=5.294147454020301E-4]:5.765585134168E-1)[&rate=5.294147454020301E-4]:7.185370900343E-1,((57[&rate=5.294147454020301E-4]:3.598574833763E-1,(((54[&rate=5.294147454020301E-4]:1.760819012907E-1,37[&rate=5.294147454020301E-4]:2.525846335311E-1)[&rate=5.294147454020301E-4]:1.972596982679E-2,59[&rate=5.294147454020301E-4]:2.340592372377E-1)[&rate=5.294147454020301E-4]:5.182181193102E-2,((55[&rate=5.294147454020301E-4]:1.870691245687E-1,56[&rate=5.294147454020301E-4]:1.870691245687E-1)[&rate=5.294147454020301E-4]:2.100948244461E-2,58[&rate=5.294147454020301E-4]:2.35401011385E-1)[&rate=5.294147454020301E-4]:6.960572084381E-2)[&rate=5.294147454020301E-4]:7.124419377045E-2)[&rate=5.294147454020301E-4]:5.900628790318E-2,68[&rate=5.294147454020301E-4]:3.669512029734E-1)[&rate=5.294147454020301E-4]:7.61477733811E-1)[&rate=5.294147454020301E-4]:1.966836746775E-1,((((((((49[&rate=5.294147454020301E-4]:4.470410858501E-1,50[&rate=5.294147454020301E-4]:4.470410858501E-1)[&rate=5.294147454020301E-4]:1.131783947528E-1,((43[&rate=5.294147454020301E-4]:5.139168152004E-1,46[&rate=5.294147454020301E-4]:5.139168152004E-1)[&rate=5.294147454020301E-4]:4.113977999707E-2,(48[&rate=5.294147454020301E-4]:3.5556304056E-1,(41[&rate=5.294147454020301E-4]:2.966121705622E-1,42[&rate=5.294147454020301E-4]:3.020766514364E-1)[&rate=5.294147454020301E-4]:1.52350230033E-2)[&rate=5.294147454020301E-4]:1.88564592889E-1)[&rate=5.294147454020301E-4]:3.794977065128E-2)[&rate=5.294147454020301E-4]:8.963242507335E-3,(47[&rate=5.294147454020301E-4]:3.016474522545E-1,44[&rate=5.294147454020301E-4]:2.961829713802E-1)[&rate=5.294147454020301E-4]:3.003221561016E-1)[&rate=5.294147454020301E-4]:1.92484892465E-2,51[&rate=5.294147454020301E-4]:5.938956932311E-1)[&rate=5.294147454020301E-4]:3.165424140887E-2,45[&rate=5.294147454020301E-4]:6.446756177E-1)[&rate=5.294147454020301E-4]:5.228794276754E-1,(((((60[&rate=5.294147454020301E-4]:1.858770909973E-1,62[&rate=5.294147454020301E-4]:3.77657912915E-1)[&rate=5.294147454020301E-4]:2.359125068586E-2,64[&rate=5.294147454020301E-4]:3.601532731899E-1)[&rate=5.294147454020301E-4]:9.243112826313E-2,65[&rate=5.294147454020301E-4]:3.018994699463E-1)[&rate=5.294147454020301E-4]:2.443240692002E-1,(61[&rate=5.294147454020301E-4]:6.75772245305E-2,63[&rate=5.294147454020301E-4]:2.648133411945E-2)[&rate=5.294147454020301E-4]:6.704271365337E-1)[&rate=5.294147454020301E-4]:7.617809912431E-1,(128[&rate=5.294147454020301E-4]:1.286420785897E0,(118[&rate=5.294147454020301E-4]:7.577940081321E-1,(((132[&rate=5.294147454020301E-4]:2.463586602451E-1,129[&rate=5.294147454020301E-4]:2.436189342178E-1)[&rate=5.294147454020301E-4]:2.589983689635E-2,(130[&rate=5.294147454020301E-4]:3.294467855548E-2,131[&rate=5.294147454020301E-4]:3.568440458284E-2)[&rate=5.294147454020301E-4]:2.365740925586E-1)[&rate=5.294147454020301E-4]:3.268384668107E-1,69[&rate=5.294147454020301E-4]:7.443024434044E-1)[&rate=5.294147454020301E-4]:2.445046883739E-2)[&rate=5.294147454020301E-4]:6.683528051619E-1)[&rate=5.294147454020301E-4]:7.363853901333E-2)[&rate=5.294147454020301E-4]:5.808919327567E-1)[&rate=5.294147454020301E-4]:5.563706788263E-2,(35[&rate=5.294147454020301E-4]:3.82897163726E-1,((121[&rate=5.294147454020301E-4]:1.724592848361E0,127[&rate=5.294147454020301E-4]:2.165688738772E0)[&rate=5.294147454020301E-4]:3.657223879655E-1,36[&rate=5.294147454020301E-4]:1.086318153168E-2)[&rate=5.294147454020301E-4]:4.186093246601E-1)[&rate=5.294147454020301E-4]:8.492403853568E-2)[&rate=5.294147454020301E-4]:1.555419349883E-1,(((((39[&rate=5.294147454020301E-4]:4.34453924928E-1,97[&rate=5.294147454020301E-4]:3.634156735618E-1)[&rate=5.294147454020301E-4]:1.049543198769E-1,(147[&rate=5.294147454020301E-4]:4.994773750819E-1,40[&rate=5.294147454020301E-4]:4.421003259016E-1)[&rate=5.294147454020301E-4]:9.730791890327E-2)[&rate=5.294147454020301E-4]:3.206648143774E-2,(((99[&rate=5.294147454020301E-4]:5.052483730042E-1,96[&rate=5.294147454020301E-4]:4.697292473213E-1)[&rate=5.294147454020301E-4]:1.048632336386E-1,98[&rate=5.294147454020301E-4]:5.882536831455E-1)[&rate=5.294147454020301E-4]:6.576016803416E-2,(95[&rate=5.294147454020301E-4]:5.098390343723E-1,(100[&rate=5.294147454020301E-4]:1.068920886125E-1,94[&rate=5.294147454020301E-4]:1.068920886125E-1)[&rate=5.294147454020301E-4]:3.182474922077E-1)[&rate=5.294147454020301E-4]:1.551037785562E-1)[&rate=5.294147454020301E-4]:4.58761756092E-2)[&rate=5.294147454020301E-4]:9.486332442146E-2,((((7[&rate=5.294147454020301E-4]:3.446933996504E-1,8[&rate=5.294147454020301E-4]:3.446933996504E-1)[&rate=5.294147454020301E-4]:9.483900493473E-2,26[&rate=5.294147454020301E-4]:5.463817196536E-1)[&rate=5.294147454020301E-4]:5.627597234121E-1,((31[&rate=5.294147454020301E-4]:8.650256380532E-1,2[&rate=5.294147454020301E-4]:6.376283777791E-1)[&rate=5.294147454020301E-4]:2.104356409001E-1,(22[&rate=5.294147454020301E-4]:6.07065942033E-1,27[&rate=5.294147454020301E-4]:6.235042981974E-1)[&rate=5.294147454020301E-4]:4.136008163722E-1)[&rate=5.294147454020301E-4]:7.751578055087E-2)[&rate=5.294147454020301E-4]:1.604998785328E0,((146[&rate=5.294147454020301E-4]:6.306301623553E-1,16[&rate=5.294147454020301E-4]:2.595904509238E0)[&rate=5.294147454020301E-4]:2.835876473446E-2,(101[&rate=5.294147454020301E-4]:7.872293821974E-1,((((87[&rate=5.294147454020301E-4]:3.174929571298E-1,((92[&rate=5.294147454020301E-4]:1.744763993126E-1,(90[&rate=5.294147454020301E-4]:2.126128747886E-2,91[&rate=5.294147454020301E-4]:2.126128747886E-2)[&rate=5.294147454020301E-4]:1.532151118337E-1)[&rate=5.294147454020301E-4]:7.035588277493E-2,((86[&rate=5.294147454020301E-4]:6.527465751167E-2,85[&rate=5.294147454020301E-4]:6.527465751167E-2)[&rate=5.294147454020301E-4]:5.362051423968E-2,((84[&rate=5.294147454020301E-4]:1.60624056501E-2,93[&rate=5.294147454020301E-4]:2.976103578712E-2)[&rate=5.294147454020301E-4]:6.361726303031E-2,83[&rate=5.294147454020301E-4]:7.967966868042E-2)[&rate=5.294147454020301E-4]:3.921550307094E-2)[&rate=5.294147454020301E-4]:1.122384801992E-1)[&rate=5.294147454020301E-4]:8.635930517931E-2)[&rate=5.294147454020301E-4]:3.182150724973E-1,(88[&rate=5.294147454020301E-4]:1.713563515593E-1,89[&rate=5.294147454020301E-4]:1.850549816963E-1)[&rate=5.294147454020301E-4]:4.643516780678E-1)[&rate=5.294147454020301E-4]:7.082912196927E-1,(((10[&rate=5.294147454020301E-4]:2.352122036197E-1,15[&rate=5.294147454020301E-4]:2.735683680032E-1)[&rate=5.294147454020301E-4]:2.721034585517E-1,(6[&rate=5.294147454020301E-4]:4.846966119488E-1,18[&rate=5.294147454020301E-4]:5.477103105789E-1)[&rate=5.294147454020301E-4]:6.180694058221E-3)[&rate=5.294147454020301E-4]:3.035971522608E-1,3[&rate=5.294147454020301E-4]:7.424196637473E-1)[&rate=5.294147454020301E-4]:6.185355817526E-2)[&rate=5.294147454020301E-4]:8.226531944148E-1,((102[&rate=5.294147454020301E-4]:3.601914132907E-2,((11[&rate=5.294147454020301E-4]:4.557253084491E-1,140[&rate=5.294147454020301E-4]:4.365472262573E-1)[&rate=5.294147454020301E-4]:1.808605482639E-1,(23[&rate=5.294147454020301E-4]:5.790491013954E-1,(20[&rate=5.294147454020301E-4]:5.220286572468E-1,25[&rate=5.294147454020301E-4]:5.412067394385E-1)[&rate=5.294147454020301E-4]:4.880126606652E-2)[&rate=5.294147454020301E-4]:1.424682621668E-1)[&rate=5.294147454020301E-4]:4.651867092736E-1)[&rate=5.294147454020301E-4]:2.85214934841E-1,(((142[&rate=5.294147454020301E-4]:7.530275531652E-1,(145[&rate=5.294147454020301E-4]:7.018668810019E-1,(144[&rate=5.294147454020301E-4]:6.942615641966E-1,141[&rate=5.294147454020301E-4]:6.970012902239E-1)[&rate=5.294147454020301E-4]:2.125864750382E-3)[&rate=5.294147454020301E-4]:5.116067216336E-2)[&rate=5.294147454020301E-4]:6.705499556626E-1,((28[&rate=5.294147454020301E-4]:9.996944452845E-1,(24[&rate=5.294147454020301E-4]:9.77995370462E-1,1[&rate=5.294147454020301E-4]:1.971734526537E-1)[&rate=5.294147454020301E-4]:1.621962276785E-2)[&rate=5.294147454020301E-4]:3.497160821303E-2,21[&rate=5.294147454020301E-4]:1.010008519251E0)[&rate=5.294147454020301E-4]:3.094594005355E-1)[&rate=5.294147454020301E-4]:4.262948174808E-3,(((112[&rate=5.294147454020301E-4]:8.538947924621E-1,(9[&rate=5.294147454020301E-4]:8.032988198425E-1,((113[&rate=5.294147454020301E-4]:6.930669194623E-1,117[&rate=5.294147454020301E-4]:6.958066454899E-1)[&rate=5.294147454020301E-4]:1.458473651139E-2,(4[&rate=5.294147454020301E-4]:2.229985372353E-1,30[&rate=5.294147454020301E-4]:3.956012769613E-1)[&rate=5.294147454020301E-4]:4.271188721632E-1)[&rate=5.294147454020301E-4]:1.038663419508E-1)[&rate=5.294147454020301E-4]:4.237679453759E-2)[&rate=5.294147454020301E-4]:5.430960460953E-2,((17[&rate=5.294147454020301E-4]:4.567797568159E-1,14[&rate=5.294147454020301E-4]:4.184235924323E-1)[&rate=5.294147454020301E-4]:4.630506392128E-1,(105[&rate=5.294147454020301E-4]:5.82101993165E-1,110[&rate=5.294147454020301E-4]:6.040198013841E-1)[&rate=5.294147454020301E-4]:2.719749782063E-1)[&rate=5.294147454020301E-4]:2.673016542659E-2)[&rate=5.294147454020301E-4]:1.027576855105E-1,((116[&rate=5.294147454020301E-4]:8.521336316455E-1,(((106[&rate=5.294147454020301E-4]:4.44585839089E-2,139[&rate=5.294147454020301E-4]:2.362394058266E-1)[&rate=5.294147454020301E-4]:3.175123907894E-1,111[&rate=5.294147454020301E-4]:3.784093308627E-1)[&rate=5.294147454020301E-4]:3.00802459186E-1,(148[&rate=5.294147454020301E-4]:4.686765582909E-1,143[&rate=5.294147454020301E-4]:4.659368322635E-1)[&rate=5.294147454020301E-4]:1.721790673743E-1)[&rate=5.294147454020301E-4]:2.496341703641E-1)[&rate=5.294147454020301E-4]:2.97682295738E-2,((((114[&rate=5.294147454020301E-4]:8.006884032018E-2,104[&rate=5.294147454020301E-4]:1.40342812923E-1)[&rate=5.294147454020301E-4]:3.468163733918E-1,(108[&rate=5.294147454020301E-4]:3.513742196369E-1,107[&rate=5.294147454020301E-4]:3.541139456643E-1)[&rate=5.294147454020301E-4]:1.330452406504E-1)[&rate=5.294147454020301E-4]:2.348882874349E-1,109[&rate=5.294147454020301E-4]:7.412255559413E-1)[&rate=5.294147454020301E-4]:1.525577919162E-1,(115[&rate=5.294147454020301E-4]:4.037914134712E-1,(13[&rate=5.294147454020301E-4]:2.920196602592E-1,19[&rate=5.294147454020301E-4]:3.303758246429E-1)[&rate=5.294147454020301E-4]:1.939635340339E-1)[&rate=5.294147454020301E-4]:4.105398795919E-1)[&rate=5.294147454020301E-4]:6.757056815626E-2)[&rate=5.294147454020301E-4]:4.686844054094E-2)[&rate=5.294147454020301E-4]:2.442756346942E-1)[&rate=5.294147454020301E-4]:1.399689616333E-1)[&rate=5.294147454020301E-4]:3.084320661947E-1)[&rate=5.294147454020301E-4]:1.630426918875E-1)[&rate=5.294147454020301E-4]:7.247051246512E-1)[&rate=5.294147454020301E-4]:3.508243387386E-2)[&rate=5.294147454020301E-4]:9.248526893538E-2)[&rate=5.294147454020301E-4]:3.833938415274E-1,38[&rate=5.294147454020301E-4]:9.814258812624E-1)[&rate=5.294147454020301E-4]:2.443027025031E-1)[&rate=5.294147454020301E-4]:1.540288364397E-1)[&rate=5.294147454020301E-4]:2.402360892679E-2)[&rate=5.294147454020301E-4]:1.007995822884E-1,34[&rate=5.294147454020301E-4]:3.920146627476E-2)[&rate=5.294147454020301E-4]:6.972424750133E-2);
tree STATE_55350000 [&joint=-20971.349179418787,lnP=-20971.349179418787] = [&R] (((34[&rate=6.05292325999168E-4]:1.335758035919E-3,((((53[&rate=6.05292325999168E-4]:4.739366460172E-1,(((71[&rate=6.05292325999168E-4]:3.116022095107E-1,((82[&rate=6.05292325999168E-4]:2.242330536633E-1,79[&rate=6.05292325999168E-4]:2.160138755813E-1)[&rate=6.05292325999168E-4]:1.154150322718E-1,(72[&rate=6.05292325999168E-4]:1.412992695508E-1,78[&rate=6.05292325999168E-4]:1.632170777701E-1)[&rate=6.05292325999168E-4]:1.68211830083E-1)[&rate=6.05292325999168E-4]:7.570561931568E-3)[&rate=6.05292325999168E-4]:2.195207669473E-2,((77[&rate=6.05292325999168E-4]:3.442047382602E-1,(80[&rate=6.05292325999168E-4]:2.11918898612E-1,81[&rate=6.05292325999168E-4]:2.11918898612E-1)[&rate=6.05292325999168E-4]:8.845022320984E-2)[&rate=6.05292325999168E-4]:2.251861472173E-2,73[&rate=6.05292325999168E-4]:3.722028050367E-1)[&rate=6.05292325999168E-4]:2.984463185355E-2)[&rate=6.05292325999168E-4]:3.395248799883E-1,(75[&rate=6.05292325999168E-4]:5.616130660424E-1,((76[&rate=6.05292325999168E-4]:3.45255256749E-1,70[&rate=6.05292325999168E-4]:3.068990923656E-1)[&rate=6.05292325999168E-4]:1.270627493378E-1,74[&rate=6.05292325999168E-4]:4.723180060868E-1)[&rate=6.05292325999168E-4]:8.929505995553E-2)[&rate=6.05292325999168E-4]:1.799592508362E-1)[&rate=6.05292325999168E-4]:4.788273877507E-1)[&rate=6.05292325999168E-4]:8.471621757738E-2,((((29[&rate=6.05292325999168E-4]:5.057187273074E-1,(5[&rate=6.05292325999168E-4]:9.754930986517E-2,12[&rate=6.05292325999168E-4]:1.359054742486E-1)[&rate=6.05292325999168E-4]:2.629639379902E-1)[&rate=6.05292325999168E-4]:3.272348877774E-1,103[&rate=6.05292325999168E-4]:6.000769027559E-1)[&rate=6.05292325999168E-4]:1.402949886624E0,52[&rate=6.05292325999168E-4]:3.387330548194E-1)[&rate=6.05292325999168E-4]:1.351626781808E-1,((137[&rate=6.05292325999168E-4]:5.176148450066E-1,134[&rate=6.05292325999168E-4]:4.463819682944E-1)[&rate=6.05292325999168E-4]:2.729220694873E-2,133[&rate=6.05292325999168E-4]:5.038111615442E-1)[&rate=6.05292325999168E-4]:7.439673471127E-1)[&rate=6.05292325999168E-4]:9.295385190578E-2)[&rate=6.05292325999168E-4]:5.147515309097E-1,125[&rate=6.05292325999168E-4]:8.63021880843E-1)[&rate=6.05292325999168E-4]:5.977895279043E-1,((57[&rate=6.05292325999168E-4]:3.715381907091E-1,((56[&rate=6.05292325999168E-4]:2.342412352554E-1,55[&rate=6.05292325999168E-4]:2.342412352554E-1)[&rate=6.05292325999168E-4]:1.187514878105E-1,(37[&rate=6.05292325999168E-4]:3.217696840853E-1,(54[&rate=6.05292325999168E-4]:2.195110759923E-1,(59[&rate=6.05292325999168E-4]:2.155771562163E-1,58[&rate=6.05292325999168E-4]:2.347028392765E-1)[&rate=6.05292325999168E-4]:4.218528589615E-2)[&rate=6.05292325999168E-4]:2.575587585255E-2)[&rate=6.05292325999168E-4]:7.76711264125E-2)[&rate=6.05292325999168E-4]:7.61650589439E-3)[&rate=6.05292325999168E-4]:2.351329020638E-1,68[&rate=6.05292325999168E-4]:5.547585244668E-1)[&rate=6.05292325999168E-4]:7.393862176138E-1)[&rate=6.05292325999168E-4]:1.179253523577E-1)[&rate=6.05292325999168E-4]:6.423320312341E-2,32[&rate=6.05292325999168E-4]:4.365115294024E-2)[&rate=6.05292325999168E-4]:5.494529385567E-2,((((66[&rate=6.05292325999168E-4]:1.606700061094E-1,(119[&rate=6.05292325999168E-4]:1.6938926042E0,(126[&rate=6.05292325999168E-4]:8.986654396056E-1,(((138[&rate=6.05292325999168E-4]:5.601690921024E-1,136[&rate=6.05292325999168E-4]:4.286622427872E-1)[&rate=6.05292325999168E-4]:3.189666151903E-1,135[&rate=6.05292325999168E-4]:6.791357072926E-1)[&rate=6.05292325999168E-4]:6.20211049209E-1,120[&rate=6.05292325999168E-4]:1.551401551022E0)[&rate=6.05292325999168E-4]:3.707600026829E-2)[&rate=6.05292325999168E-4]:9.524641950748E-3)[&rate=6.05292325999168E-4]:4.996541142381E-1)[&rate=6.05292325999168E-4]:1.459527324059E-1,((122[&rate=6.05292325999168E-4]:1.405084936992E-1,(123[&rate=6.05292325999168E-4]:1.269635481842E-1,124[&rate=6.05292325999168E-4]:1.242313077471E-1)[&rate=6.05292325999168E-4]:1.354494551498E-2)[&rate=6.05292325999168E-4]:4.461832455164E-1,67[&rate=6.05292325999168E-4]:8.541918887493E-2)[&rate=6.05292325999168E-4]:2.212035496404E-1)[&rate=6.05292325999168E-4]:5.983257978921E-1,(((((45[&rate=6.05292325999168E-4]:6.539632540583E-1,(((50[&rate=6.05292325999168E-4]:3.93543004867E-1,49[&rate=6.05292325999168E-4]:3.93543004867E-1)[&rate=6.05292325999168E-4]:1.098960113855E-1,((44[&rate=6.05292325999168E-4]:7.463991871813E-2,47[&rate=6.05292325999168E-4]:8.010439959238E-2)[&rate=6.05292325999168E-4]:4.23971464954E-1,51[&rate=6.05292325999168E-4]:4.767534601749E-1)[&rate=6.05292325999168E-4]:3.215003695179E-2)[&rate=6.05292325999168E-4]:4.993803707092E-2,((42[&rate=6.05292325999168E-4]:3.386177763256E-1,(41[&rate=6.05292325999168E-4]:2.004428977648E-1,48[&rate=6.05292325999168E-4]:2.441587447593E-1)[&rate=6.05292325999168E-4]:1.327103976865E-1)[&rate=6.05292325999168E-4]:1.457984883546E-1,(43[&rate=6.05292325999168E-4]:4.318977034595E-1,46[&rate=6.05292325999168E-4]:4.318977034595E-1)[&rate=6.05292325999168E-4]:1.016988890894E-1)[&rate=6.05292325999168E-4]:5.256734602027E-2)[&rate=6.05292325999168E-4]:7.599603680052E-2)[&rate=6.05292325999168E-4]:2.696367355201E-1,(128[&rate=6.05292325999168E-4]:1.555914792227E0,((((64[&rate=6.05292325999168E-4]:3.394353791886E-1,(65[&rate=6.05292325999168E-4]:1.668351342195E-1,60[&rate=6.05292325999168E-4]:1.668351342195E-1)[&rate=6.05292325999168E-4]:2.191531346237E-2)[&rate=6.05292325999168E-4]:3.493645853102E-2,62[&rate=6.05292325999168E-4]:4.154677281307E-1)[&rate=6.05292325999168E-4]:3.51329223592E-1,(61[&rate=6.05292325999168E-4]:3.049660517623E-1,63[&rate=6.05292325999168E-4]:2.638701613513E-1)[&rate=6.05292325999168E-4]:4.618308999603E-1)[&rate=6.05292325999168E-4]:7.348198015901E-1,((((129[&rate=6.05292325999168E-4]:1.616401617341E-2,132[&rate=6.05292325999168E-4]:1.890374220077E-2)[&rate=6.05292325999168E-4]:2.450438014846E-1,(131[&rate=6.05292325999168E-4]:9.044589096738E-2,130[&rate=6.05292325999168E-4]:8.770616494002E-2)[&rate=6.05292325999168E-4]:1.73501652718E-1)[&rate=6.05292325999168E-4]:5.239810601102E-1,69[&rate=6.05292325999168E-4]:9.331340832478E-1)[&rate=6.05292325999168E-4]:3.537963396083E-2,118[&rate=6.05292325999168E-4]:9.57554813099E-1)[&rate=6.05292325999168E-4]:5.440619402138E-1)[&rate=6.05292325999168E-4]:1.940240663117E-1)[&rate=6.05292325999168E-4]:1.410814096426E-1)[&rate=6.05292325999168E-4]:5.820088486317E-2,127[&rate=6.05292325999168E-4]:2.793553251116E0)[&rate=6.05292325999168E-4]:4.04114711875E-3,((36[&rate=6.05292325999168E-4]:1.241498144052E-1,35[&rate=6.05292325999168E-4]:7.757447193945E-2)[&rate=6.05292325999168E-4]:8.286749385712E-2,121[&rate=6.05292325999168E-4]:2.286469363057E0)[&rate=6.05292325999168E-4]:7.002914476735E-2)[&rate=6.05292325999168E-4]:5.032624156947E-1,((39[&rate=6.05292325999168E-4]:7.803418761803E-1,((((7[&rate=6.05292325999168E-4]:9.484827646233E-2,8[&rate=6.05292325999168E-4]:9.484827646233E-2)[&rate=6.05292325999168E-4]:3.913652578546E-1,26[&rate=6.05292325999168E-4]:5.930628493854E-1)[&rate=6.05292325999168E-4]:3.449578818876E-1,((2[&rate=6.05292325999168E-4]:2.10231772286E-1,31[&rate=6.05292325999168E-4]:4.376290325601E-1)[&rate=6.05292325999168E-4]:4.923647353788E-1,(22[&rate=6.05292325999168E-4]:6.578280376645E-1,27[&rate=6.05292325999168E-4]:6.742663938289E-1)[&rate=6.05292325999168E-4]:2.173712097263E-1)[&rate=6.05292325999168E-4]:5.186257977261E-2)[&rate=6.05292325999168E-4]:1.880477521868E0,(((97[&rate=6.05292325999168E-4]:3.629814305603E-1,146[&rate=6.05292325999168E-4]:5.542382611614E-1)[&rate=6.05292325999168E-4]:1.685249024186E-1,40[&rate=6.05292325999168E-4]:6.025445843451E-1)[&rate=6.05292325999168E-4]:4.112045691363E-3,((((99[&rate=6.05292325999168E-4]:4.700878568988E-1,96[&rate=6.05292325999168E-4]:4.34568731216E-1)[&rate=6.05292325999168E-4]:9.143034924809E-2,(95[&rate=6.05292325999168E-4]:4.462656366954E-1,(100[&rate=6.05292325999168E-4]:5.256334643845E-2,94[&rate=6.05292325999168E-4]:5.256334643845E-2)[&rate=6.05292325999168E-4]:3.090028367049E-1)[&rate=6.05292325999168E-4]:1.04323607703E-1)[&rate=6.05292325999168E-4]:2.411794332787E-2,98[&rate=6.05292325999168E-4]:5.637782259776E-1)[&rate=6.05292325999168E-4]:1.344492034884E-1,(147[&rate=6.05292325999168E-4]:5.853571621802E-1,((101[&rate=6.05292325999168E-4]:4.255429202929E-1,((((142[&rate=6.05292325999168E-4]:5.676264854455E-1,(144[&rate=6.05292325999168E-4]:1.188829624E-1,(141[&rate=6.05292325999168E-4]:1.07515464557E-1,145[&rate=6.05292325999168E-4]:1.102551905846E-1)[&rate=6.05292325999168E-4]:1.410722387042E-2)[&rate=6.05292325999168E-4]:4.432640709905E-1)[&rate=6.05292325999168E-4]:6.239310003392E-1,((((115[&rate=6.05292325999168E-4]:4.185018036924E-1,((108[&rate=6.05292325999168E-4]:3.674787433962E-1,(114[&rate=6.05292325999168E-4]:1.202540155238E-1,104[&rate=6.05292325999168E-4]:1.805279881266E-1)[&rate=6.05292325999168E-4]:1.896904812969E-1)[&rate=6.05292325999168E-4]:4.486221224556E-2,(107[&rate=6.05292325999168E-4]:3.7434608074E-1,109[&rate=6.05292325999168E-4]:3.935241629318E-1)[&rate=6.05292325999168E-4]:4.073460092905E-2)[&rate=6.05292325999168E-4]:6.369509462604E-2)[&rate=6.05292325999168E-4]:8.423192182273E-3,(13[&rate=6.05292325999168E-4]:3.761289781308E-1,19[&rate=6.05292325999168E-4]:4.144851425145E-1)[&rate=6.05292325999168E-4]:1.329877985656E-1)[&rate=6.05292325999168E-4]:3.507794726922E-1,((((106[&rate=6.05292325999168E-4]:2.805364924357E-1,111[&rate=6.05292325999168E-4]:2.969748486001E-1)[&rate=6.05292325999168E-4]:8.726227291809E-2,139[&rate=6.05292325999168E-4]:5.595795872715E-1)[&rate=6.05292325999168E-4]:3.313754878162E-1,116[&rate=6.05292325999168E-4]:6.389002805672E-1)[&rate=6.05292325999168E-4]:7.855553445146E-2,(148[&rate=6.05292325999168E-4]:3.498364465455E-1,143[&rate=6.05292325999168E-4]:3.470967205181E-1)[&rate=6.05292325999168E-4]:4.059755328569E-1)[&rate=6.05292325999168E-4]:6.024865354822E-2)[&rate=6.05292325999168E-4]:9.117334501511E-3,((110[&rate=6.05292325999168E-4]:4.989106307945E-1,105[&rate=6.05292325999168E-4]:4.769928225754E-1)[&rate=6.05292325999168E-4]:2.088964193135E-1,(((112[&rate=6.05292325999168E-4]:4.88223194351E-2,117[&rate=6.05292325999168E-4]:5.156204546269E-2)[&rate=6.05292325999168E-4]:4.504574622363E-1,(((17[&rate=6.05292325999168E-4]:2.960901204471E-1,14[&rate=6.05292325999168E-4]:2.577339560635E-1)[&rate=6.05292325999168E-4]:2.019866432876E-1,(4[&rate=6.05292325999168E-4]:1.115362364372E-1,30[&rate=6.05292325999168E-4]:2.841389761632E-1)[&rate=6.05292325999168E-4]:2.906501163387E-1)[&rate=6.05292325999168E-4]:3.608841656446E-2,113[&rate=6.05292325999168E-4]:4.958090159155E-1)[&rate=6.05292325999168E-4]:3.470765755866E-3)[&rate=6.05292325999168E-4]:1.035052969141E-1,9[&rate=6.05292325999168E-4]:5.945659005034E-1)[&rate=6.05292325999168E-4]:1.105014235772E-1)[&rate=6.05292325999168E-4]:1.557270817276E-1)[&rate=6.05292325999168E-4]:1.499411621682E-1)[&rate=6.05292325999168E-4]:2.780542501078E-1,((((20[&rate=6.05292325999168E-4]:4.798662243039E-1,25[&rate=6.05292325999168E-4]:4.990443064957E-1)[&rate=6.05292325999168E-4]:8.49358037618E-2,23[&rate=6.05292325999168E-4]:5.730212061478E-1)[&rate=6.05292325999168E-4]:8.224209538576E-2,(140[&rate=6.05292325999168E-4]:3.653314019836E-1,11[&rate=6.05292325999168E-4]:3.845094841754E-1)[&rate=6.05292325999168E-4]:1.85822310509E-1)[&rate=6.05292325999168E-4]:6.610611866651E-1,(102[&rate=6.05292325999168E-4]:1.584036217026E-2,(24[&rate=6.05292325999168E-4]:8.796190210445E-1,((28[&rate=6.05292325999168E-4]:6.945987337257E-1,21[&rate=6.05292325999168E-4]:6.699411994793E-1)[&rate=6.05292325999168E-4]:1.753905738386E-1,1[&rate=6.05292325999168E-4]:8.368793770143E-2)[&rate=6.05292325999168E-4]:1.510916553485E-2)[&rate=6.05292325999168E-4]:2.978651767421E-1)[&rate=6.05292325999168E-4]:1.497991945217E-1)[&rate=6.05292325999168E-4]:5.739683673467E-2)[&rate=6.05292325999168E-4]:9.787724945504E-2,(((((85[&rate=6.05292325999168E-4]:1.528572664553E-1,86[&rate=6.05292325999168E-4]:1.528572664553E-1)[&rate=6.05292325999168E-4]:4.841081707429E-3,((93[&rate=6.05292325999168E-4]:1.055806709345E-1,83[&rate=6.05292325999168E-4]:9.188204079746E-2)[&rate=6.05292325999168E-4]:2.793411260344E-2,84[&rate=6.05292325999168E-4]:1.198161534009E-1)[&rate=6.05292325999168E-4]:3.788219476185E-2)[&rate=6.05292325999168E-4]:9.537768260874E-2,(87[&rate=6.05292325999168E-4]:2.179455370384E-1,(92[&rate=6.05292325999168E-4]:2.006653815556E-1,(91[&rate=6.05292325999168E-4]:1.456498285855E-1,90[&rate=6.05292325999168E-4]:1.456498285855E-1)[&rate=6.05292325999168E-4]:5.501555297011E-2)[&rate=6.05292325999168E-4]:3.097878561977E-2)[&rate=6.05292325999168E-4]:3.513049373313E-2)[&rate=6.05292325999168E-4]:7.476136946845E-2,(88[&rate=6.05292325999168E-4]:1.617715295669E-1,89[&rate=6.05292325999168E-4]:1.754701597039E-1)[&rate=6.05292325999168E-4]:1.66065870673E-1)[&rate=6.05292325999168E-4]:9.378494102032E-1,(((10[&rate=6.05292325999168E-4]:2.814605660193E-1,15[&rate=6.05292325999168E-4]:3.198167304028E-1)[&rate=6.05292325999168E-4]:2.258158528222E-1,(6[&rate=6.05292325999168E-4]:4.096277096407E-1,18[&rate=6.05292325999168E-4]:4.726414082708E-1)[&rate=6.05292325999168E-4]:8.121035303653E-2)[&rate=6.05292325999168E-4]:6.883999409596E-2,3[&rate=6.05292325999168E-4]:5.076232622527E-1)[&rate=6.05292325999168E-4]:2.183375207933E-1)[&rate=6.05292325999168E-4]:5.922131338083E-1)[&rate=6.05292325999168E-4]:1.101087294662E-1)[&rate=6.05292325999168E-4]:9.816549439401E-1,16[&rate=6.05292325999168E-4]:2.519526631356E0)[&rate=6.05292325999168E-4]:9.394640776069E-2)[&rate=6.05292325999168E-4]:4.183201591977E-2)[&rate=6.05292325999168E-4]:3.684450111682E-2)[&rate=6.05292325999168E-4]:7.155417643917E-2)[&rate=6.05292325999168E-4]:1.021310697047E-1)[&rate=6.05292325999168E-4]:3.368256250938E-1,38[&rate=6.05292325999168E-4]:1.048861490345E0)[&rate=6.05292325999168E-4]:2.87237482429E-1)[&rate=6.05292325999168E-4]:1.712150101489E-1)[&rate=6.05292325999168E-4]:5.636749697113E-2,33[&rate=6.05292325999168E-4]:8.186397858414E-2)[&rate=6.05292325999168E-4]:2.221192026649E-2);
tree STATE_55440000 [&joint=-20973.93176635187,lnP=-20973.93176635187] = [&R] (33[&rate=5.446923478552088E-4]:7.978909679124E-2,((34[&rate=5.446923478552088E-4]:9.668066865137E-3,((((((((((80[&rate=5.446923478552088E-4]:1.326006108249E-1,81[&rate=5.446923478552088E-4]:1.326006108249E-1)[&rate=5.446923478552088E-4]:1.840273501318E-1,(((71[&rate=5.446923478552088E-4]:1.159184770768E-1,82[&rate=5.446923478552088E-4]:1.515349154329E-1)[&rate=5.446923478552088E-4]:1.494721059898E-1,79[&rate=5.446923478552088E-4]:2.927878433407E-1)[&rate=5.446923478552088E-4]:2.58056451246E-2,(78[&rate=5.446923478552088E-4]:8.876785675044E-2,72[&rate=5.446923478552088E-4]:6.685004853112E-2)[&rate=5.446923478552088E-4]:2.298256317148E-1)[&rate=5.446923478552088E-4]:6.253650573713E-3)[&rate=5.446923478552088E-4]:2.459016759887E-2,(73[&rate=5.446923478552088E-4]:3.898493538559E-1,77[&rate=5.446923478552088E-4]:3.843699018012E-1)[&rate=5.446923478552088E-4]:6.838431927527E-4)[&rate=5.446923478552088E-4]:2.432763400089E-1,(((74[&rate=5.446923478552088E-4]:3.011594799551E-1,70[&rate=5.446923478552088E-4]:2.628033155717E-1)[&rate=5.446923478552088E-4]:3.690400072917E-2,76[&rate=5.446923478552088E-4]:3.380634806843E-1)[&rate=5.446923478552088E-4]:1.204118453722E-1,75[&rate=5.446923478552088E-4]:4.584753260564E-1)[&rate=5.446923478552088E-4]:1.753342110011E-1)[&rate=5.446923478552088E-4]:7.586909158494E-1,((137[&rate=5.446923478552088E-4]:4.87255428933E-1,133[&rate=5.446923478552088E-4]:4.461595385219E-1)[&rate=5.446923478552088E-4]:6.782735710541E-2,134[&rate=5.446923478552088E-4]:4.838499093262E-1)[&rate=5.446923478552088E-4]:9.141299956357E-1)[&rate=5.446923478552088E-4]:5.296223746593E-2,(53[&rate=5.446923478552088E-4]:6.396730728903E-1,((29[&rate=5.446923478552088E-4]:6.187139089493E-1,(5[&rate=5.446923478552088E-4]:3.574798848243E-1,12[&rate=5.446923478552088E-4]:3.958360492078E-1)[&rate=5.446923478552088E-4]:1.160285446729E-1)[&rate=5.446923478552088E-4]:2.541752391255E-1,103[&rate=5.446923478552088E-4]:6.40012435746E-1)[&rate=5.446923478552088E-4]:1.672151093017E0)[&rate=5.446923478552088E-4]:5.932655887049E-2)[&rate=5.446923478552088E-4]:8.988787344372E-2,52[&rate=5.446923478552088E-4]:7.970842265159E-1)[&rate=5.446923478552088E-4]:3.736120524794E-1,125[&rate=5.446923478552088E-4]:9.521170440226E-1)[&rate=5.446923478552088E-4]:4.619703633027E-1,(((56[&rate=5.446923478552088E-4]:4.402554316704E-1,55[&rate=5.446923478552088E-4]:4.402554316704E-1)[&rate=5.446923478552088E-4]:1.741176501955E-3,((59[&rate=5.446923478552088E-4]:3.047124022653E-1,58[&rate=5.446923478552088E-4]:3.238380853254E-1)[&rate=5.446923478552088E-4]:2.276023183908E-2,(57[&rate=5.446923478552088E-4]:3.173343909741E-1,(54[&rate=5.446923478552088E-4]:3.879685027863E-3,37[&rate=5.446923478552088E-4]:8.03824172683E-2)[&rate=5.446923478552088E-4]:2.724710993889E-1)[&rate=5.446923478552088E-4]:1.28704835674E-2)[&rate=5.446923478552088E-4]:1.227206953796E-1)[&rate=5.446923478552088E-4]:4.795464134183E-1,68[&rate=5.446923478552088E-4]:8.805594150333E-1)[&rate=5.446923478552088E-4]:3.668613256253E-1)[&rate=5.446923478552088E-4]:9.557668126632E-2,((((((128[&rate=5.446923478552088E-4]:1.317736319541E0,((69[&rate=5.446923478552088E-4]:8.379462040078E-1,((130[&rate=5.446923478552088E-4]:1.35761473198E-1,(132[&rate=5.446923478552088E-4]:6.629091409553E-2,129[&rate=5.446923478552088E-4]:6.355118806818E-2)[&rate=5.446923478552088E-4]:7.221028512987E-2)[&rate=5.446923478552088E-4]:9.905246908924E-2,131[&rate=5.446923478552088E-4]:2.375536683146E-1)[&rate=5.446923478552088E-4]:4.551870562409E-1)[&rate=5.446923478552088E-4]:3.050504262893E-2,118[&rate=5.446923478552088E-4]:8.574923425271E-1)[&rate=5.446923478552088E-4]:5.999700044116E-1)[&rate=5.446923478552088E-4]:4.207543547862E-3,((((64[&rate=5.446923478552088E-4]:2.553488250016E-1,65[&rate=5.446923478552088E-4]:1.046638934949E-1)[&rate=5.446923478552088E-4]:3.736342894266E-2,60[&rate=5.446923478552088E-4]:1.420273224376E-1)[&rate=5.446923478552088E-4]:5.185745761413E-2,62[&rate=5.446923478552088E-4]:3.856656019695E-1)[&rate=5.446923478552088E-4]:3.566664840118E-1,(61[&rate=5.446923478552088E-4]:5.340470744297E-2,63[&rate=5.446923478552088E-4]:1.230881703192E-2)[&rate=5.446923478552088E-4]:6.889273785383E-1)[&rate=5.446923478552088E-4]:7.193378045053E-1)[&rate=5.446923478552088E-4]:2.156616692902E-1,(45[&rate=5.446923478552088E-4]:6.834433140271E-1,(((43[&rate=5.446923478552088E-4]:4.352189016147E-1,((48[&rate=5.446923478552088E-4]:2.760668208007E-1,42[&rate=5.446923478552088E-4]:2.378154546805E-1)[&rate=5.446923478552088E-4]:8.215742525816E-2,41[&rate=5.446923478552088E-4]:3.145083990644E-1)[&rate=5.446923478552088E-4]:6.606569380729E-2)[&rate=5.446923478552088E-4]:2.996533659189E-2,46[&rate=5.446923478552088E-4]:4.651842382066E-1)[&rate=5.446923478552088E-4]:8.403061329848E-2,((49[&rate=5.446923478552088E-4]:3.754575556617E-1,50[&rate=5.446923478552088E-4]:3.754575556617E-1)[&rate=5.446923478552088E-4]:5.62129599043E-2,((47[&rate=5.446923478552088E-4]:1.52258902154E-2,44[&rate=5.446923478552088E-4]:9.76140934115E-3)[&rate=5.446923478552088E-4]:4.407525368997E-1,51[&rate=5.446923478552088E-4]:4.286560227436E-1)[&rate=5.446923478552088E-4]:8.478973696584E-3)[&rate=5.446923478552088E-4]:8.475745069332E-2)[&rate=5.446923478552088E-4]:1.424251838335E-1)[&rate=5.446923478552088E-4]:8.0766006061E-2)[&rate=5.446923478552088E-4]:6.025786170628E-2,((121[&rate=5.446923478552088E-4]:2.026319931512E0,127[&rate=5.446923478552088E-4]:2.467415821923E0)[&rate=5.446923478552088E-4]:1.415607289513E-1,(35[&rate=5.446923478552088E-4]:2.864897214013E-2,36[&rate=5.446923478552088E-4]:7.522431460589E-2)[&rate=5.446923478552088E-4]:1.32042910632E-2)[&rate=5.446923478552088E-4]:2.724300759471E-2)[&rate=5.446923478552088E-4]:3.42789532688E-1,(((((((7[&rate=5.446923478552088E-4]:6.25859700228E-2,8[&rate=5.446923478552088E-4]:6.25859700228E-2)[&rate=5.446923478552088E-4]:3.721714022371E-1,26[&rate=5.446923478552088E-4]:5.416066873285E-1)[&rate=5.446923478552088E-4]:2.799716937092E-1,((22[&rate=5.446923478552088E-4]:3.236475893078E-1,27[&rate=5.446923478552088E-4]:3.400859454722E-1)[&rate=5.446923478552088E-4]:4.862015151593E-1,31[&rate=5.446923478552088E-4]:8.646436250152E-1)[&rate=5.446923478552088E-4]:7.703724609365E-4)[&rate=5.446923478552088E-4]:8.01213767553E-2,2[&rate=5.446923478552088E-4]:7.181381139573E-1)[&rate=5.446923478552088E-4]:1.70013395288E0,146[&rate=5.446923478552088E-4]:5.817648432428E-1)[&rate=5.446923478552088E-4]:4.565614293794E-3,((16[&rate=5.446923478552088E-4]:2.531124779522E0,147[&rate=5.446923478552088E-4]:5.030089025851E-1)[&rate=5.446923478552088E-4]:4.871074951614E-3,(97[&rate=5.446923478552088E-4]:3.61774872174E-1,((39[&rate=5.446923478552088E-4]:4.124124281764E-1,(((100[&rate=5.446923478552088E-4]:2.0491999563E-1,94[&rate=5.446923478552088E-4]:2.0491999563E-1)[&rate=5.446923478552088E-4]:1.519959927785E-1,95[&rate=5.446923478552088E-4]:4.416154419605E-1)[&rate=5.446923478552088E-4]:6.582005750347E-2,(98[&rate=5.446923478552088E-4]:4.302838810594E-1,(99[&rate=5.446923478552088E-4]:3.757848333788E-1,96[&rate=5.446923478552088E-4]:3.402657076959E-1)[&rate=5.446923478552088E-4]:7.635697117782E-2)[&rate=5.446923478552088E-4]:6.62226566559E-2)[&rate=5.446923478552088E-4]:4.432119100738E-2)[&rate=5.446923478552088E-4]:6.312395395506E-3,((101[&rate=5.446923478552088E-4]:9.567199466265E-1,((((((((139[&rate=5.446923478552088E-4]:3.673427153337E-1,(111[&rate=5.446923478552088E-4]:5.303455882464E-2,106[&rate=5.446923478552088E-4]:3.659620266027E-2)[&rate=5.446923478552088E-4]:1.389656907556E-1)[&rate=5.446923478552088E-4]:2.294017505703E-1,116[&rate=5.446923478552088E-4]:3.446896713834E-1)[&rate=5.446923478552088E-4]:3.325446045332E-1,(148[&rate=5.446923478552088E-4]:2.26585966248E-1,143[&rate=5.446923478552088E-4]:2.238462402206E-1)[&rate=5.446923478552088E-4]:4.890044740524E-1)[&rate=5.446923478552088E-4]:1.522358233045E-1,(115[&rate=5.446923478552088E-4]:7.292850918864E-1,((108[&rate=5.446923478552088E-4]:6.425705565977E-1,(109[&rate=5.446923478552088E-4]:4.689065282206E-1,((114[&rate=5.446923478552088E-4]:2.277680980092E-1,104[&rate=5.446923478552088E-4]:2.88042070612E-1)[&rate=5.446923478552088E-4]:6.008240143748E-2,107[&rate=5.446923478552088E-4]:3.481244720495E-1)[&rate=5.446923478552088E-4]:1.016039739794E-1)[&rate=5.446923478552088E-4]:1.955818365961E-1)[&rate=5.446923478552088E-4]:8.07651674514E-2,(13[&rate=5.446923478552088E-4]:5.645255780387E-1,19[&rate=5.446923478552088E-4]:6.028817424224E-1)[&rate=5.446923478552088E-4]:1.834676802568E-1)[&rate=5.446923478552088E-4]:6.348361441278E-2)[&rate=5.446923478552088E-4]:1.001850073347E-1)[&rate=5.446923478552088E-4]:2.395675859804E-1,(((17[&rate=5.446923478552088E-4]:5.771093582121E-1,14[&rate=5.446923478552088E-4]:5.387531938284E-1)[&rate=5.446923478552088E-4]:2.497862720634E-1,((112[&rate=5.446923478552088E-4]:6.608680173386E-1,9[&rate=5.446923478552088E-4]:6.526488392566E-1)[&rate=5.446923478552088E-4]:1.154189438292E-1,((4[&rate=5.446923478552088E-4]:4.5554989794E-1,30[&rate=5.446923478552088E-4]:6.28152637666E-1)[&rate=5.446923478552088E-4]:4.383051627285E-2,117[&rate=5.446923478552088E-4]:5.596543868156E-1)[&rate=5.446923478552088E-4]:2.193723003798E-1)[&rate=5.446923478552088E-4]:1.225250472401E-2)[&rate=5.446923478552088E-4]:7.601192502215E-2,((110[&rate=5.446923478552088E-4]:3.880980922644E-1,105[&rate=5.446923478552088E-4]:3.661802840453E-1)[&rate=5.446923478552088E-4]:3.292139185296E-1,113[&rate=5.446923478552088E-4]:7.227914628487E-1)[&rate=5.446923478552088E-4]:1.417599280652E-1)[&rate=5.446923478552088E-4]:2.866780751095E-1)[&rate=5.446923478552088E-4]:1.112185116092E-1,(((24[&rate=5.446923478552088E-4]:8.659047523696E-1,(1[&rate=5.446923478552088E-4]:5.065013960549E-2,(21[&rate=5.446923478552088E-4]:5.346696220748E-1,28[&rate=5.446923478552088E-4]:5.593271563213E-1)[&rate=5.446923478552088E-4]:2.776243531472E-1)[&rate=5.446923478552088E-4]:3.443269495587E-2)[&rate=5.446923478552088E-4]:3.620291288845E-1,(((20[&rate=5.446923478552088E-4]:3.612698491079E-1,25[&rate=5.446923478552088E-4]:3.804479312997E-1)[&rate=5.446923478552088E-4]:1.741216720233E-1,23[&rate=5.446923478552088E-4]:5.436106992133E-1)[&rate=5.446923478552088E-4]:2.978483479198E-1,(11[&rate=5.446923478552088E-4]:3.736849383846E-1,140[&rate=5.446923478552088E-4]:3.545068561929E-1)[&rate=5.446923478552088E-4]:3.828426018993E-1)[&rate=5.446923478552088E-4]:3.755159300114E-1)[&rate=5.446923478552088E-4]:5.747237428904E-3,102[&rate=5.446923478552088E-4]:7.203728306666E-2)[&rate=5.446923478552088E-4]:1.164380918263E-1)[&rate=5.446923478552088E-4]:1.668794565638E-1,(142[&rate=5.446923478552088E-4]:8.904321691461E-1,((141[&rate=5.446923478552088E-4]:5.474984598876E-1,144[&rate=5.446923478552088E-4]:5.447587338602E-1)[&rate=5.446923478552088E-4]:1.270083899387E-1,145[&rate=5.446923478552088E-4]:6.772465758539E-1)[&rate=5.446923478552088E-4]:2.131855932922E-1)[&rate=5.446923478552088E-4]:7.114980047766E-1)[&rate=5.446923478552088E-4]:1.855434301052E-1,(((((((83[&rate=5.446923478552088E-4]:5.738523530654E-2,85[&rate=5.446923478552088E-4]:5.738523530654E-2)[&rate=5.446923478552088E-4]:6.024933432944E-3,(84[&rate=5.446923478552088E-4]:1.515384182662E-2,93[&rate=5.446923478552088E-4]:2.885247196363E-2)[&rate=5.446923478552088E-4]:4.825632691286E-2)[&rate=5.446923478552088E-4]:1.25014316219E-2,86[&rate=5.446923478552088E-4]:7.591160036138E-2)[&rate=5.446923478552088E-4]:2.979642126507E-2,87[&rate=5.446923478552088E-4]:1.057080216265E-1)[&rate=5.446923478552088E-4]:7.724987684899E-3,(92[&rate=5.446923478552088E-4]:6.683885121173E-2,(91[&rate=5.446923478552088E-4]:4.398695648387E-3,90[&rate=5.446923478552088E-4]:4.398695648387E-3)[&rate=5.446923478552088E-4]:6.244015556334E-2)[&rate=5.446923478552088E-4]:6.029278823664E-2)[&rate=5.446923478552088E-4]:2.033820470155E-1,(88[&rate=5.446923478552088E-4]:7.694677078555E-2,89[&rate=5.446923478552088E-4]:9.064540092256E-2)[&rate=5.446923478552088E-4]:2.398682855413E-1)[&rate=5.446923478552088E-4]:8.838405060754E-1,(3[&rate=5.446923478552088E-4]:6.121730910435E-1,(6[&rate=5.446923478552088E-4]:3.991299648751E-1,((10[&rate=5.446923478552088E-4]:2.652785797314E-1,15[&rate=5.446923478552088E-4]:3.036347441149E-1)[&rate=5.446923478552088E-4]:1.336748618654E-1,18[&rate=5.446923478552088E-4]:4.455287840626E-1)[&rate=5.446923478552088E-4]:1.661487944263E-2)[&rate=5.446923478552088E-4]:2.650979206889E-1)[&rate=5.446923478552088E-4]:4.875644396162E-2)[&rate=5.446923478552088E-4]:8.772290005296E-1)[&rate=5.446923478552088E-4]:4.213011371194E-1)[&rate=5.446923478552088E-4]:4.023756858884E-1,40[&rate=5.446923478552088E-4]:3.859314735212E-1)[&rate=5.446923478552088E-4]:3.279335005072E-2)[&rate=5.446923478552088E-4]:1.40882999683E-2)[&rate=5.446923478552088E-4]:1.768980481625E-2)[&rate=5.446923478552088E-4]:1.560894994524E-2)[&rate=5.446923478552088E-4]:4.510607892229E-1,38[&rate=5.446923478552088E-4]:8.488666565955E-1)[&rate=5.446923478552088E-4]:1.653845934061E-1)[&rate=5.446923478552088E-4]:2.67693339965E-1,((((((138[&rate=5.446923478552088E-4]:1.953203913655E-1,136[&rate=5.446923478552088E-4]:6.381354205031E-2)[&rate=5.446923478552088E-4]:1.131611467183E0,135[&rate=5.446923478552088E-4]:1.126931858549E0)[&rate=5.446923478552088E-4]:3.821359052837E-1,(120[&rate=5.446923478552088E-4]:1.621785413554E0,119[&rate=5.446923478552088E-4]:1.717675824513E0)[&rate=5.446923478552088E-4]:1.393371447995E-1)[&rate=5.446923478552088E-4]:3.18957736905E-2,126[&rate=5.446923478552088E-4]:1.103206220359E0)[&rate=5.446923478552088E-4]:3.645570971932E-1,66[&rate=5.446923478552088E-4]:2.20589127867E-1)[&rate=5.446923478552088E-4]:1.7620744247E-1,(((123[&rate=5.446923478552088E-4]:2.407411221098E-2,124[&rate=5.446923478552088E-4]:2.134187177385E-2)[&rate=5.446923478552088E-4]:2.932156814979E-1,122[&rate=5.446923478552088E-4]:3.172897937088E-1)[&rate=5.446923478552088E-4]:3.973505095587E-1,67[&rate=5.446923478552088E-4]:2.133677529269E-1)[&rate=5.446923478552088E-4]:1.834288174102E-1)[&rate=5.446923478552088E-4]:2.827825731141E-1)[&rate=5.446923478552088E-4]:1.156976407015E-1)[&rate=5.446923478552088E-4]:7.740498134257E-2)[&rate=5.446923478552088E-4]:5.373648386379E-2,32[&rate=5.446923478552088E-4]:4.148674250984E-2)[&rate=5.446923478552088E-4]:3.282290222669E-2);
tree STATE_55530000 [&joint=-20993.207369796837,lnP=-20993.207369796837] = [&R] (33[&rate=5.960039715628038E-4]:1.207101406481E-1,((34[&rate=5.960039715628038E-4]:1.039824682873E-2,(((((((123[&rate=5.960039715628038E-4]:1.536549384647E-2,124[&rate=5.960039715628038E-4]:1.263325340935E-2)[&rate=5.960039715628038E-4]:2.716182697853E-1,122[&rate=5.960039715628038E-4]:2.869837636317E-1)[&rate=5.960039715628038E-4]:3.474475655966E-1,67[&rate=5.960039715628038E-4]:1.331587788877E-1)[&rate=5.960039715628038E-4]:7.227330113433E-2,66[&rate=5.960039715628038E-4]:2.05432080022E-1)[&rate=5.960039715628038E-4]:6.832441554514E-3,(((119[&rate=5.960039715628038E-4]:8.371936032734E-1,((138[&rate=5.960039715628038E-4]:1.653273693101E-1,136[&rate=5.960039715628038E-4]:3.382051999494E-2)[&rate=5.960039715628038E-4]:2.431823241835E-1,135[&rate=5.960039715628038E-4]:2.085096934936E-1)[&rate=5.960039715628038E-4]:2.807387043004E-1)[&rate=5.960039715628038E-4]:1.070154143774E-1,120[&rate=5.960039715628038E-4]:8.483186066919E-1)[&rate=5.960039715628038E-4]:7.365055014532E-1,126[&rate=5.960039715628038E-4]:8.950119964603E-1)[&rate=5.960039715628038E-4]:5.644267148013E-1)[&rate=5.960039715628038E-4]:5.524518810047E-1,(((((((((79[&rate=5.960039715628038E-4]:3.015556342048E-1,(78[&rate=5.960039715628038E-4]:8.958062555797E-2,72[&rate=5.960039715628038E-4]:6.766281733866E-2)[&rate=5.960039715628038E-4]:2.119750086468E-1)[&rate=5.960039715628038E-4]:1.28287537232E-2,82[&rate=5.960039715628038E-4]:3.2260356601E-1)[&rate=5.960039715628038E-4]:4.964004437181E-2,((73[&rate=5.960039715628038E-4]:3.449983604387E-1,71[&rate=5.960039715628038E-4]:2.765052097539E-1)[&rate=5.960039715628038E-4]:9.791964299416E-3,((80[&rate=5.960039715628038E-4]:1.650696283541E-2,81[&rate=5.960039715628038E-4]:1.650696283541E-2)[&rate=5.960039715628038E-4]:2.818339044027E-1,77[&rate=5.960039715628038E-4]:3.421764836765E-1)[&rate=5.960039715628038E-4]:7.134389006954E-3)[&rate=5.960039715628038E-4]:5.032999797244E-2)[&rate=5.960039715628038E-4]:2.291329032695E-1,((74[&rate=5.960039715628038E-4]:4.174911774331E-1,(76[&rate=5.960039715628038E-4]:3.716503385734E-1,70[&rate=5.960039715628038E-4]:3.332941741899E-1)[&rate=5.960039715628038E-4]:4.584083885976E-2)[&rate=5.960039715628038E-4]:8.501161005613E-2,75[&rate=5.960039715628038E-4]:5.025027874893E-1)[&rate=5.960039715628038E-4]:1.317504384909E-1)[&rate=5.960039715628038E-4]:5.649836338815E-1,53[&rate=5.960039715628038E-4]:4.527738012495E-1)[&rate=5.960039715628038E-4]:2.861614518721E-1,(((29[&rate=5.960039715628038E-4]:7.191917464334E-1,(5[&rate=5.960039715628038E-4]:4.966414332287E-2,12[&rate=5.960039715628038E-4]:8.802030770633E-2)[&rate=5.960039715628038E-4]:5.243221236586E-1)[&rate=5.960039715628038E-4]:7.522354208249E-2,103[&rate=5.960039715628038E-4]:5.615385761871E-1)[&rate=5.960039715628038E-4]:1.280627526942E0,52[&rate=5.960039715628038E-4]:1.778723685683E-1)[&rate=5.960039715628038E-4]:5.692596058647E-1)[&rate=5.960039715628038E-4]:4.055016230519E-2,(133[&rate=5.960039715628038E-4]:6.488459030052E-1,(137[&rate=5.960039715628038E-4]:5.438763286601E-1,134[&rate=5.960039715628038E-4]:4.726434519479E-1)[&rate=5.960039715628038E-4]:1.460654647562E-1)[&rate=5.960039715628038E-4]:9.127190093898E-1)[&rate=5.960039715628038E-4]:2.794940704231E-1,125[&rate=5.960039715628038E-4]:8.485969721887E-1)[&rate=5.960039715628038E-4]:5.211484964589E-1,((57[&rate=5.960039715628038E-4]:3.806769887218E-1,((56[&rate=5.960039715628038E-4]:2.411439885942E-1,55[&rate=5.960039715628038E-4]:2.411439885942E-1)[&rate=5.960039715628038E-4]:1.11245727616E-1,(((37[&rate=5.960039715628038E-4]:1.340728078734E-1,59[&rate=5.960039715628038E-4]:9.582144175321E-2)[&rate=5.960039715628038E-4]:4.271480254314E-2,58[&rate=5.960039715628038E-4]:1.576619273565E-1)[&rate=5.960039715628038E-4]:1.95552290381E-1,54[&rate=5.960039715628038E-4]:2.958371685571E-1)[&rate=5.960039715628038E-4]:2.649790284442E-2)[&rate=5.960039715628038E-4]:1.735831076284E-2)[&rate=5.960039715628038E-4]:3.660392743954E-1,68[&rate=5.960039715628038E-4]:6.948036948111E-1)[&rate=5.960039715628038E-4]:5.082751071698E-1)[&rate=5.960039715628038E-4]:1.093582383726E-1)[&rate=5.960039715628038E-4]:5.625208181389E-2,((((45[&rate=5.960039715628038E-4]:7.088112094478E-1,(((44[&rate=5.960039715628038E-4]:5.595275274965E-1,47[&rate=5.960039715628038E-4]:5.649920083707E-1)[&rate=5.960039715628038E-4]:1.453988325231E-2,((49[&rate=5.960039715628038E-4]:4.260622632559E-1,50[&rate=5.960039715628038E-4]:4.260622632559E-1)[&rate=5.960039715628038E-4]:9.72667202273E-2,51[&rate=5.960039715628038E-4]:5.287934643575E-1)[&rate=5.960039715628038E-4]:2.341602289408E-2)[&rate=5.960039715628038E-4]:1.877004799503E-2,((41[&rate=5.960039715628038E-4]:3.613525581221E-1,(48[&rate=5.960039715628038E-4]:2.30401268244E-1,42[&rate=5.960039715628038E-4]:1.921499021238E-1)[&rate=5.960039715628038E-4]:1.746671368726E-1)[&rate=5.960039715628038E-4]:1.618574518857E-1,(43[&rate=5.960039715628038E-4]:5.377842695918E-1,46[&rate=5.960039715628038E-4]:5.377842695918E-1)[&rate=5.960039715628038E-4]:4.007054915897E-2)[&rate=5.960039715628038E-4]:2.044712086731E-2)[&rate=5.960039715628038E-4]:1.187059911411E-1)[&rate=5.960039715628038E-4]:2.067761166359E-1,((((118[&rate=5.960039715628038E-4]:6.311642131564E-1,69[&rate=5.960039715628038E-4]:6.421231172661E-1)[&rate=5.960039715628038E-4]:2.164885869225E-1,(129[&rate=5.960039715628038E-4]:2.640230717202E-1,(132[&rate=5.960039715628038E-4]:2.031041413758E-1,(130[&rate=5.960039715628038E-4]:1.81886739135E-1,131[&rate=5.960039715628038E-4]:1.846264651623E-1)[&rate=5.960039715628038E-4]:1.847767621353E-2)[&rate=5.960039715628038E-4]:6.365865637174E-2)[&rate=5.960039715628038E-4]:4.466434269887E-1)[&rate=5.960039715628038E-4]:8.35892156793E-1,128[&rate=5.960039715628038E-4]:1.543818929475E0)[&rate=5.960039715628038E-4]:5.892729621398E-2,((65[&rate=5.960039715628038E-4]:2.891748709899E-1,((62[&rate=5.960039715628038E-4]:1.39032626368E-1,64[&rate=5.960039715628038E-4]:9.793673595696E-2)[&rate=5.960039715628038E-4]:3.27787420854E-1,60[&rate=5.960039715628038E-4]:2.750392253042E-1)[&rate=5.960039715628038E-4]:1.413564568569E-2)[&rate=5.960039715628038E-4]:1.764541288923E-1,(61[&rate=5.960039715628038E-4]:1.139254090609E-1,63[&rate=5.960039715628038E-4]:7.282951864988E-2)[&rate=5.960039715628038E-4]:5.43484412739E-1)[&rate=5.960039715628038E-4]:1.085062431286E0)[&rate=5.960039715628038E-4]:8.623731268649E-2)[&rate=5.960039715628038E-4]:8.952009674058E-2,(((121[&rate=5.960039715628038E-4]:2.11368113697E0,36[&rate=5.960039715628038E-4]:3.422908217591E-2)[&rate=5.960039715628038E-4]:4.649538151875E-2,127[&rate=5.960039715628038E-4]:2.6012724089E0)[&rate=5.960039715628038E-4]:2.095349784337E-1,35[&rate=5.960039715628038E-4]:2.436840996626E-1)[&rate=5.960039715628038E-4]:6.052412165272E-3)[&rate=5.960039715628038E-4]:4.635530590386E-1,(((((99[&rate=5.960039715628038E-4]:4.243952644908E-1,96[&rate=5.960039715628038E-4]:3.888761388079E-1)[&rate=5.960039715628038E-4]:1.619007230724E-1,(100[&rate=5.960039715628038E-4]:3.422745206591E-1,95[&rate=5.960039715628038E-4]:4.269739742111E-1)[&rate=5.960039715628038E-4]:1.483930516035E-1)[&rate=5.960039715628038E-4]:9.477329777605E-2,98[&rate=5.960039715628038E-4]:6.59211361842E-1)[&rate=5.960039715628038E-4]:1.363077619917E-1,(((101[&rate=5.960039715628038E-4]:8.724056334457E-1,(((142[&rate=5.960039715628038E-4]:2.86017657793E-1,((141[&rate=5.960039715628038E-4]:2.902461338669E-2,145[&rate=5.960039715628038E-4]:3.176433941427E-2)[&rate=5.960039715628038E-4]:6.46364585362E-2,144[&rate=5.960039715628038E-4]:9.092134589553E-2)[&rate=5.960039715628038E-4]:1.896168598425E-1)[&rate=5.960039715628038E-4]:1.337073193967E0,(((((20[&rate=5.960039715628038E-4]:4.099992397666E-1,25[&rate=5.960039715628038E-4]:4.291773219583E-1)[&rate=5.960039715628038E-4]:1.44719916009E-1,23[&rate=5.960039715628038E-4]:5.629383338577E-1)[&rate=5.960039715628038E-4]:3.478054525721E-1,(140[&rate=5.960039715628038E-4]:5.509236691255E-1,11[&rate=5.960039715628038E-4]:5.701017513173E-1)[&rate=5.960039715628038E-4]:2.557105282633E-1)[&rate=5.960039715628038E-4]:4.365140605007E-1,(102[&rate=5.960039715628038E-4]:1.36173457098E-1,(24[&rate=5.960039715628038E-4]:9.297027069507E-1,(1[&rate=5.960039715628038E-4]:5.947091387115E-2,(21[&rate=5.960039715628038E-4]:5.738019470849E-1,28[&rate=5.960039715628038E-4]:5.984594813313E-1)[&rate=5.960039715628038E-4]:2.473128024028E-1)[&rate=5.960039715628038E-4]:8.940987527134E-2)[&rate=5.960039715628038E-4]:3.681145857637E-1)[&rate=5.960039715628038E-4]:6.03994583258E-2)[&rate=5.960039715628038E-4]:1.265835248014E-1,(((((139[&rate=5.960039715628038E-4]:4.414941645848E-1,(106[&rate=5.960039715628038E-4]:7.509895574381E-3,111[&rate=5.960039715628038E-4]:2.394825173875E-2)[&rate=5.960039715628038E-4]:2.422034470926E-1)[&rate=5.960039715628038E-4]:4.793610908183E-1,116[&rate=5.960039715628038E-4]:6.688004608826E-1)[&rate=5.960039715628038E-4]:9.568143023545E-3,(148[&rate=5.960039715628038E-4]:3.868452258255E-1,143[&rate=5.960039715628038E-4]:3.841054997981E-1)[&rate=5.960039715628038E-4]:3.298795424643E-1)[&rate=5.960039715628038E-4]:2.307148512914E-1,((109[&rate=5.960039715628038E-4]:5.283197329781E-1,((107[&rate=5.960039715628038E-4]:3.147301552138E-1,108[&rate=5.960039715628038E-4]:3.119904291865E-1)[&rate=5.960039715628038E-4]:1.32752079124E-1,(114[&rate=5.960039715628038E-4]:7.138161768237E-2,104[&rate=5.960039715628038E-4]:1.316555902851E-1)[&rate=5.960039715628038E-4]:3.158266440527E-1)[&rate=5.960039715628038E-4]:6.165941644849E-2)[&rate=5.960039715628038E-4]:2.383824703439E-1,(115[&rate=5.960039715628038E-4]:6.355122646893E-1,(13[&rate=5.960039715628038E-4]:5.646412908041E-1,19[&rate=5.960039715628038E-4]:6.029974551877E-1)[&rate=5.960039715628038E-4]:1.530627547071E-1)[&rate=5.960039715628038E-4]:5.17378838382E-2)[&rate=5.960039715628038E-4]:2.2183330667E-1)[&rate=5.960039715628038E-4]:2.051783830867E-1,(((117[&rate=5.960039715628038E-4]:4.854308967175E-1,110[&rate=5.960039715628038E-4]:4.772117186352E-1)[&rate=5.960039715628038E-4]:1.350710265495E-3,105[&rate=5.960039715628038E-4]:4.566446206816E-1)[&rate=5.960039715628038E-4]:5.553863074693E-1,((((30[&rate=5.960039715628038E-4]:2.99237714508E-1,4[&rate=5.960039715628038E-4]:1.266349747819E-1)[&rate=5.960039715628038E-4]:2.39129700309E-1,9[&rate=5.960039715628038E-4]:4.150797435841E-1)[&rate=5.960039715628038E-4]:2.841257125674E-1,113[&rate=5.960039715628038E-4]:7.074246342335E-1)[&rate=5.960039715628038E-4]:9.831804038023E-3,((17[&rate=5.960039715628038E-4]:2.019800229381E-1,14[&rate=5.960039715628038E-4]:1.636238585544E-1)[&rate=5.960039715628038E-4]:3.946201029627E-1,112[&rate=5.960039715628038E-4]:5.582439615171E-1)[&rate=5.960039715628038E-4]:1.590124767544E-1)[&rate=5.960039715628038E-4]:3.221717501532E-1)[&rate=5.960039715628038E-4]:1.570254306813E-1)[&rate=5.960039715628038E-4]:2.006754238587E-1)[&rate=5.960039715628038E-4]:5.335906906856E-2)[&rate=5.960039715628038E-4]:1.904096933896E-1,(3[&rate=5.960039715628038E-4]:9.766770044399E-1,(((6[&rate=5.960039715628038E-4]:5.13100489333E-1,18[&rate=5.960039715628038E-4]:5.761141879631E-1)[&rate=5.960039715628038E-4]:2.373000774799E-2,(10[&rate=5.960039715628038E-4]:1.447091928979E-1,15[&rate=5.960039715628038E-4]:1.830653572813E-1)[&rate=5.960039715628038E-4]:4.085596603475E-1)[&rate=5.960039715628038E-4]:2.170141186908E-1,((((92[&rate=5.960039715628038E-4]:1.195716501422E-1,(91[&rate=5.960039715628038E-4]:4.887377367218E-2,90[&rate=5.960039715628038E-4]:4.887377367218E-2)[&rate=5.960039715628038E-4]:7.069787647005E-2)[&rate=5.960039715628038E-4]:1.329722633033E-1,((93[&rate=5.960039715628038E-4]:8.407777739915E-2,(87[&rate=5.960039715628038E-4]:2.705582137739E-2,84[&rate=5.960039715628038E-4]:2.705582137739E-2)[&rate=5.960039715628038E-4]:4.332332588474E-2)[&rate=5.960039715628038E-4]:8.462060767226E-2,86[&rate=5.960039715628038E-4]:1.549997549344E-1)[&rate=5.960039715628038E-4]:8.384552837408E-2)[&rate=5.960039715628038E-4]:8.165174235761E-2,(85[&rate=5.960039715628038E-4]:1.651743745326E-1,83[&rate=5.960039715628038E-4]:1.651743745326E-1)[&rate=5.960039715628038E-4]:1.553226511335E-1)[&rate=5.960039715628038E-4]:5.879173609595E-1,(88[&rate=5.960039715628038E-4]:2.869781392505E-1,89[&rate=5.960039715628038E-4]:3.006767693875E-1)[&rate=5.960039715628038E-4]:6.214362473751E-1)[&rate=5.960039715628038E-4]:3.331014620228E-1)[&rate=5.960039715628038E-4]:2.748871831886E-1)[&rate=5.960039715628038E-4]:5.87508472216E-1)[&rate=5.960039715628038E-4]:3.109598828173E-1)[&rate=5.960039715628038E-4]:5.851561859168E-1,(((97[&rate=5.960039715628038E-4]:3.636219200516E-1,94[&rate=5.960039715628038E-4]:4.893049801608E-1)[&rate=5.960039715628038E-4]:1.870898167005E-2,40[&rate=5.960039715628038E-4]:4.533691530879E-1)[&rate=5.960039715628038E-4]:2.993074374546E-2,((39[&rate=5.960039715628038E-4]:4.508412969762E-1,147[&rate=5.960039715628038E-4]:5.082183461566E-1)[&rate=5.960039715628038E-4]:9.933602027955E-3,(146[&rate=5.960039715628038E-4]:5.730874998675E-1,16[&rate=5.960039715628038E-4]:2.53836184675E0)[&rate=5.960039715628038E-4]:7.905978371579E-3)[&rate=5.960039715628038E-4]:2.252499782915E-2)[&rate=5.960039715628038E-4]:1.097763535389E-3)[&rate=5.960039715628038E-4]:9.543056062194E-3,(((31[&rate=5.960039715628038E-4]:6.888839966017E-1,(26[&rate=5.960039715628038E-4]:4.810398981282E-1,(7[&rate=5.960039715628038E-4]:1.834839989418E-1,8[&rate=5.960039715628038E-4]:1.834839989418E-1)[&rate=5.960039715628038E-4]:1.907065841178E-1)[&rate=5.960039715628038E-4]:1.640084820351E-1)[&rate=5.960039715628038E-4]:1.909063718083E-2,(22[&rate=5.960039715628038E-4]:2.062835999768E-1,27[&rate=5.960039715628038E-4]:2.227219561412E-1)[&rate=5.960039715628038E-4]:4.468965132576E-1)[&rate=5.960039715628038E-4]:2.758787436481E-1,2[&rate=5.960039715628038E-4]:7.564561171565E-1)[&rate=5.960039715628038E-4]:1.694210402104E0)[&rate=5.960039715628038E-4]:1.731631068565E-1)[&rate=5.960039715628038E-4]:2.205311066587E-1,38[&rate=5.960039715628038E-4]:8.193289190171E-1)[&rate=5.960039715628038E-4]:4.963260983649E-1)[&rate=5.960039715628038E-4]:1.076789135286E-1)[&rate=5.960039715628038E-4]:5.244346106374E-2)[&rate=5.960039715628038E-4]:5.134174189792E-2,32[&rate=5.960039715628038E-4]:3.982218050756E-2)[&rate=5.960039715628038E-4]:7.540850808586E-2);
tree STATE_55620000 [&joint=-20974.641080378497,lnP=-20974.641080378497] = [&R] (((33[&rate=6.391507516204463E-4]:6.101453685755E-2,32[&rate=6.391507516204463E-4]:5.553508480283E-2)[&rate=6.391507516204463E-4]:4.904600389432E-3,34[&rate=6.391507516204463E-4]:8.235749341135E-2)[&rate=6.391507516204463E-4]:4.381769851724E-3,((((127[&rate=6.391507516204463E-4]:2.656940304521E0,36[&rate=6.391507516204463E-4]:1.36392359316E-1)[&rate=6.391507516204463E-4]:1.562430145713E-1,((35[&rate=6.391507516204463E-4]:1.329819555606E-1,((((49[&rate=6.391507516204463E-4]:4.096721384656E-1,50[&rate=6.391507516204463E-4]:4.096721384656E-1)[&rate=6.391507516204463E-4]:1.456425330374E-1,(51[&rate=6.391507516204463E-4]:5.593763703315E-1,(43[&rate=6.391507516204463E-4]:3.460262548983E-1,(46[&rate=6.391507516204463E-4]:3.360938752512E-1,(48[&rate=6.391507516204463E-4]:2.913742212561E-1,(41[&rate=6.391507516204463E-4]:2.2351926831E-1,42[&rate=6.391507516204463E-4]:2.289837491842E-1)[&rate=6.391507516204463E-4]:2.413910595159E-2)[&rate=6.391507516204463E-4]:3.379069224664E-2)[&rate=6.391507516204463E-4]:9.932379647121E-3)[&rate=6.391507516204463E-4]:2.406725198047E-1)[&rate=6.391507516204463E-4]:1.402782045769E-3)[&rate=6.391507516204463E-4]:5.800034140296E-2,(45[&rate=6.391507516204463E-4]:5.246165822054E-1,(44[&rate=6.391507516204463E-4]:3.889922412102E-1,47[&rate=6.391507516204463E-4]:3.944567220845E-1)[&rate=6.391507516204463E-4]:1.383565814323E-1)[&rate=6.391507516204463E-4]:1.132885946349E-1)[&rate=6.391507516204463E-4]:1.347094730997E-1,(((((129[&rate=6.391507516204463E-4]:1.360013757505E-1,(130[&rate=6.391507516204463E-4]:7.37840641183E-2,131[&rate=6.391507516204463E-4]:7.652379014565E-2)[&rate=6.391507516204463E-4]:6.221731163224E-2)[&rate=6.391507516204463E-4]:6.062756953168E-2,132[&rate=6.391507516204463E-4]:1.993686713096E-1)[&rate=6.391507516204463E-4]:3.41940337159E-1,(69[&rate=6.391507516204463E-4]:6.184200437311E-1,118[&rate=6.391507516204463E-4]:6.074611396214E-1)[&rate=6.391507516204463E-4]:6.809444418972E-2)[&rate=6.391507516204463E-4]:5.764297792398E-1,128[&rate=6.391507516204463E-4]:1.112259335654E0)[&rate=6.391507516204463E-4]:3.627465878845E-2,((62[&rate=6.391507516204463E-4]:4.637037419239E-1,(65[&rate=6.391507516204463E-4]:2.147229605966E-1,(64[&rate=6.391507516204463E-4]:3.60694105409E-1,60[&rate=6.391507516204463E-4]:2.100091739023E-1)[&rate=6.391507516204463E-4]:4.713786694345E-3)[&rate=6.391507516204463E-4]:5.719995940952E-2)[&rate=6.391507516204463E-4]:1.455767230068E-1,(61[&rate=6.391507516204463E-4]:4.779368957655E-2,63[&rate=6.391507516204463E-4]:6.697799165504E-3)[&rate=6.391507516204463E-4]:5.614867753541E-1)[&rate=6.391507516204463E-4]:6.789795569088E-1)[&rate=6.391507516204463E-4]:3.974768677892E-1)[&rate=6.391507516204463E-4]:1.157382166169E-1)[&rate=6.391507516204463E-4]:8.810395508648E-2,121[&rate=6.391507516204463E-4]:2.347113307907E0)[&rate=6.391507516204463E-4]:2.497412077447E-2)[&rate=6.391507516204463E-4]:2.080335117057E-1,((((((98[&rate=6.391507516204463E-4]:3.731512646073E-1,(101[&rate=6.391507516204463E-4]:6.971917313541E-1,((((142[&rate=6.391507516204463E-4]:5.993438423801E-1,(144[&rate=6.391507516204463E-4]:3.062087484625E-1,(145[&rate=6.391507516204463E-4]:3.01032519616E-1,141[&rate=6.391507516204463E-4]:2.982927935884E-1)[&rate=6.391507516204463E-4]:1.065568090142E-2)[&rate=6.391507516204463E-4]:2.876556418627E-1)[&rate=6.391507516204463E-4]:7.416299374523E-1,(((((107[&rate=6.391507516204463E-4]:4.168238152374E-1,(108[&rate=6.391507516204463E-4]:3.810964984529E-1,(114[&rate=6.391507516204463E-4]:1.111522508867E-1,104[&rate=6.391507516204463E-4]:1.714262234894E-1)[&rate=6.391507516204463E-4]:2.124100009909E-1)[&rate=6.391507516204463E-4]:3.298759075708E-2)[&rate=6.391507516204463E-4]:1.063092170624E-1,109[&rate=6.391507516204463E-4]:5.423111144915E-1)[&rate=6.391507516204463E-4]:1.134718682044E-1,((13[&rate=6.391507516204463E-4]:3.823570364641E-1,19[&rate=6.391507516204463E-4]:4.207132008478E-1)[&rate=6.391507516204463E-4]:1.431997866539E-1,115[&rate=6.391507516204463E-4]:4.433650422962E-1)[&rate=6.391507516204463E-4]:1.329658856052E-1)[&rate=6.391507516204463E-4]:2.164294266297E-1,((116[&rate=6.391507516204463E-4]:3.376954862359E-1,((111[&rate=6.391507516204463E-4]:1.23119661535E-1,106[&rate=6.391507516204463E-4]:1.066813053706E-1)[&rate=6.391507516204463E-4]:1.905483625509E-1,139[&rate=6.391507516204463E-4]:4.890104898393E-1)[&rate=6.391507516204463E-4]:1.007397909171E-1)[&rate=6.391507516204463E-4]:8.920030947529E-2,(148[&rate=6.391507516204463E-4]:1.947417112371E-1,143[&rate=6.391507516204463E-4]:1.920019852098E-1)[&rate=6.391507516204463E-4]:2.705102488577E-1)[&rate=6.391507516204463E-4]:3.658645588199E-1)[&rate=6.391507516204463E-4]:1.829296214533E-1,(((110[&rate=6.391507516204463E-4]:4.552383050885E-1,113[&rate=6.391507516204463E-4]:4.607177571432E-1)[&rate=6.391507516204463E-4]:2.912900124989E-1,(117[&rate=6.391507516204463E-4]:7.483238689287E-1,105[&rate=6.391507516204463E-4]:7.181868826273E-1)[&rate=6.391507516204463E-4]:6.42362674103E-3)[&rate=6.391507516204463E-4]:1.506059619854E-1,((9[&rate=6.391507516204463E-4]:8.096067263776E-1,((17[&rate=6.391507516204463E-4]:4.312512775521E-1,14[&rate=6.391507516204463E-4]:3.928951131684E-1)[&rate=6.391507516204463E-4]:3.91366823284E-1,(30[&rate=6.391507516204463E-4]:2.341778135897E-1,4[&rate=6.391507516204463E-4]:6.157507386367E-2)[&rate=6.391507516204463E-4]:6.651526160135E-1)[&rate=6.391507516204463E-4]:3.356396800735E-2)[&rate=6.391507516204463E-4]:3.921291326408E-3,112[&rate=6.391507516204463E-4]:8.217471957861E-1)[&rate=6.391507516204463E-4]:8.08665358414E-2)[&rate=6.391507516204463E-4]:1.552680251787E-1)[&rate=6.391507516204463E-4]:1.104892832999E-1)[&rate=6.391507516204463E-4]:1.301941001829E-2,(((((20[&rate=6.391507516204463E-4]:4.89269557937E-1,25[&rate=6.391507516204463E-4]:5.084476401288E-1)[&rate=6.391507516204463E-4]:1.068628672773E-1,23[&rate=6.391507516204463E-4]:6.043516032964E-1)[&rate=6.391507516204463E-4]:2.706521728493E-1,(11[&rate=6.391507516204463E-4]:4.879221363732E-1,140[&rate=6.391507516204463E-4]:4.687440541814E-1)[&rate=6.391507516204463E-4]:3.021501329234E-1)[&rate=6.391507516204463E-4]:2.761827348957E-1,((1[&rate=6.391507516204463E-4]:5.547838374387E-2,(21[&rate=6.391507516204463E-4]:6.419403549667E-1,28[&rate=6.391507516204463E-4]:6.665978892131E-1)[&rate=6.391507516204463E-4]:1.751818643937E-1)[&rate=6.391507516204463E-4]:1.213982319115E-1,24[&rate=6.391507516204463E-4]:9.576985334635E-1)[&rate=6.391507516204463E-4]:2.044468816875E-1)[&rate=6.391507516204463E-4]:1.912730901768E-2,102[&rate=6.391507516204463E-4]:1.962888855242E-2)[&rate=6.391507516204463E-4]:8.778895883245E-2)[&rate=6.391507516204463E-4]:1.622596999323E-1,((6[&rate=6.391507516204463E-4]:7.295952907946E-1,((18[&rate=6.391507516204463E-4]:5.94156712032E-1,3[&rate=6.391507516204463E-4]:4.790882188814E-1)[&rate=6.391507516204463E-4]:1.016389643771E-1,(10[&rate=6.391507516204463E-4]:4.950079861523E-1,15[&rate=6.391507516204463E-4]:5.333641505358E-1)[&rate=6.391507516204463E-4]:1.54212347791E-1)[&rate=6.391507516204463E-4]:9.681331301573E-2)[&rate=6.391507516204463E-4]:3.825402329931E-1,((87[&rate=6.391507516204463E-4]:1.834555133376E-1,((92[&rate=6.391507516204463E-4]:8.14842868147E-2,(91[&rate=6.391507516204463E-4]:1.808562855617E-2,90[&rate=6.391507516204463E-4]:1.808562855617E-2)[&rate=6.391507516204463E-4]:6.339865825853E-2)[&rate=6.391507516204463E-4]:5.320411349089E-2,(85[&rate=6.391507516204463E-4]:1.192887982653E-1,(((83[&rate=6.391507516204463E-4]:7.144641406694E-2,86[&rate=6.391507516204463E-4]:7.144641406694E-2)[&rate=6.391507516204463E-4]:1.096148589442E-2,93[&rate=6.391507516204463E-4]:9.610653009837E-2)[&rate=6.391507516204463E-4]:1.750019550651E-3,84[&rate=6.391507516204463E-4]:8.415791951201E-2)[&rate=6.391507516204463E-4]:3.513087875333E-2)[&rate=6.391507516204463E-4]:1.700971903237E-3)[&rate=6.391507516204463E-4]:6.246574316903E-2)[&rate=6.391507516204463E-4]:5.757289761943E-1,(88[&rate=6.391507516204463E-4]:9.347608979594E-2,89[&rate=6.391507516204463E-4]:1.07174719933E-1)[&rate=6.391507516204463E-4]:6.65708399736E-1)[&rate=6.391507516204463E-4]:8.406222671325E-1)[&rate=6.391507516204463E-4]:2.068570920226E-1)[&rate=6.391507516204463E-4]:4.329936360918E-1)[&rate=6.391507516204463E-4]:5.207083917006E-1)[&rate=6.391507516204463E-4]:1.25737656946E-1,(99[&rate=6.391507516204463E-4]:4.331065179577E-1,96[&rate=6.391507516204463E-4]:3.975873922748E-1)[&rate=6.391507516204463E-4]:8.764032709283E-2)[&rate=6.391507516204463E-4]:3.633626272707E-3,(97[&rate=6.391507516204463E-4]:2.94243620612E-1,(100[&rate=6.391507516204463E-4]:2.557094934979E-1,95[&rate=6.391507516204463E-4]:3.4040894705E-1)[&rate=6.391507516204463E-4]:1.642171872232E-1)[&rate=6.391507516204463E-4]:8.825375301501E-3)[&rate=6.391507516204463E-4]:1.774521976352E-1,((40[&rate=6.391507516204463E-4]:3.702434287102E-1,147[&rate=6.391507516204463E-4]:4.276204778905E-1)[&rate=6.391507516204463E-4]:3.538275564811E-2,((2[&rate=6.391507516204463E-4]:7.633885573405E-1,(31[&rate=6.391507516204463E-4]:8.112489889972E-1,((22[&rate=6.391507516204463E-4]:3.199409959228E-1,27[&rate=6.391507516204463E-4]:3.363793520871E-1)[&rate=6.391507516204463E-4]:3.763635253235E-1,(26[&rate=6.391507516204463E-4]:3.806832246511E-1,(7[&rate=6.391507516204463E-4]:1.486264754437E-1,8[&rate=6.391507516204463E-4]:1.486264754437E-1)[&rate=6.391507516204463E-4]:1.252074341389E-1)[&rate=6.391507516204463E-4]:3.265802007049E-1)[&rate=6.391507516204463E-4]:6.014994720288E-2)[&rate=6.391507516204463E-4]:1.795368286173E-1)[&rate=6.391507516204463E-4]:1.565440498335E0,94[&rate=6.391507516204463E-4]:4.267480615894E-1)[&rate=6.391507516204463E-4]:3.35229315118E-2)[&rate=6.391507516204463E-4]:1.459332605567E-1)[&rate=6.391507516204463E-4]:1.275602232118E-2,((39[&rate=6.391507516204463E-4]:2.036300800369E-1,16[&rate=6.391507516204463E-4]:2.289123006154E0)[&rate=6.391507516204463E-4]:2.028948406006E-1,146[&rate=6.391507516204463E-4]:5.267434998724E-1)[&rate=6.391507516204463E-4]:1.577905465987E-1)[&rate=6.391507516204463E-4]:3.42643348528E-2,38[&rate=6.391507516204463E-4]:5.302737911599E-1)[&rate=6.391507516204463E-4]:5.261851984829E-1)[&rate=6.391507516204463E-4]:1.601737136211E-1,(((126[&rate=6.391507516204463E-4]:1.391220711289E0,((120[&rate=6.391507516204463E-4]:1.01581362205E0,(((138[&rate=6.391507516204463E-4]:1.945740388514E-1,136[&rate=6.391507516204463E-4]:6.30671895362E-2)[&rate=6.391507516204463E-4]:3.597042380614E-1,135[&rate=6.391507516204463E-4]:3.542782769128E-1)[&rate=6.391507516204463E-4]:4.049848320323E-1,119[&rate=6.391507516204463E-4]:1.107208314424E0)[&rate=6.391507516204463E-4]:4.495718584514E-3)[&rate=6.391507516204463E-4]:1.01508914156E0,66[&rate=6.391507516204463E-4]:9.39164622401E-2)[&rate=6.391507516204463E-4]:5.013005936346E-2)[&rate=6.391507516204463E-4]:3.386907453411E-1,(((123[&rate=6.391507516204463E-4]:9.899074094282E-2,124[&rate=6.391507516204463E-4]:9.62585005057E-2)[&rate=6.391507516204463E-4]:8.660653243665E-2,122[&rate=6.391507516204463E-4]:1.855972733795E-1)[&rate=6.391507516204463E-4]:4.364798578428E-1,67[&rate=6.391507516204463E-4]:1.208045808816E-1)[&rate=6.391507516204463E-4]:3.61932686063E-1)[&rate=6.391507516204463E-4]:1.293821499738E-1,((125[&rate=6.391507516204463E-4]:7.439602944919E-1,((53[&rate=6.391507516204463E-4]:4.779193245314E-1,((((80[&rate=6.391507516204463E-4]:7.96239979203E-2,81[&rate=6.391507516204463E-4]:7.96239979203E-2)[&rate=6.391507516204463E-4]:4.452622269122E-1,(((79[&rate=6.391507516204463E-4]:2.159818696167E-1,(78[&rate=6.391507516204463E-4]:4.512741152291E-2,72[&rate=6.391507516204463E-4]:2.320960330359E-2)[&rate=6.391507516204463E-4]:1.708544580938E-1)[&rate=6.391507516204463E-4]:7.537800812969E-2,82[&rate=6.391507516204463E-4]:2.995790558285E-1)[&rate=6.391507516204463E-4]:2.338143868363E-1,(71[&rate=6.391507516204463E-4]:3.008042433673E-1,(77[&rate=6.391507516204463E-4]:2.481890159575E-1,73[&rate=6.391507516204463E-4]:2.536684680122E-1)[&rate=6.391507516204463E-4]:1.156289260399E-1)[&rate=6.391507516204463E-4]:1.969727609414E-1)[&rate=6.391507516204463E-4]:7.931138332068E-3)[&rate=6.391507516204463E-4]:3.032987041658E-1,(75[&rate=6.391507516204463E-4]:6.941833347306E-1,(70[&rate=6.391507516204463E-4]:5.183985751439E-1,(76[&rate=6.391507516204463E-4]:3.609866320055E-1,74[&rate=6.391507516204463E-4]:3.609866320055E-1)[&rate=6.391507516204463E-4]:1.957681075219E-1)[&rate=6.391507516204463E-4]:1.374285952032E-1)[&rate=6.391507516204463E-4]:1.833166627609E-1)[&rate=6.391507516204463E-4]:3.251808710459E-1,((133[&rate=6.391507516204463E-4]:7.048847489158E-1,137[&rate=6.391507516204463E-4]:7.459806393268E-1)[&rate=6.391507516204463E-4]:5.065012444722E-2,134[&rate=6.391507516204463E-4]:7.253978870618E-1)[&rate=6.391507516204463E-4]:4.827624335304E-1)[&rate=6.391507516204463E-4]:2.170151460615E-2)[&rate=6.391507516204463E-4]:1.204092813761E-1,(52[&rate=6.391507516204463E-4]:4.858728111811E-1,((29[&rate=6.391507516204463E-4]:3.113554081998E-1,(5[&rate=6.391507516204463E-4]:1.696479692404E-2,12[&rate=6.391507516204463E-4]:5.53209613075E-2)[&rate=6.391507516204463E-4]:1.491851318237E-1)[&rate=6.391507516204463E-4]:6.332454275116E-1,103[&rate=6.391507516204463E-4]:7.117241233826E-1)[&rate=6.391507516204463E-4]:1.438442422359E0)[&rate=6.391507516204463E-4]:1.206525160378E-1)[&rate=6.391507516204463E-4]:3.560142022456E-1)[&rate=6.391507516204463E-4]:5.144895299806E-1,(((((55[&rate=6.391507516204463E-4]:1.154669107815E-1,56[&rate=6.391507516204463E-4]:1.154669107815E-1)[&rate=6.391507516204463E-4]:2.692181312576E-2,(37[&rate=6.391507516204463E-4]:1.861217541799E-1,54[&rate=6.391507516204463E-4]:1.096190219395E-1)[&rate=6.391507516204463E-4]:2.715057159171E-3)[&rate=6.391507516204463E-4]:2.766561709972E-2,(58[&rate=6.391507516204463E-4]:1.891927305717E-1,57[&rate=6.391507516204463E-4]:1.727992879488E-1)[&rate=6.391507516204463E-4]:8.18401480695E-3)[&rate=6.391507516204463E-4]:1.031143872649E-2,59[&rate=6.391507516204463E-4]:1.885625010451E-1)[&rate=6.391507516204463E-4]:2.328490685495E-1,68[&rate=6.391507516204463E-4]:3.722312417256E-1)[&rate=6.391507516204463E-4]:7.195519160801E-1)[&rate=6.391507516204463E-4]:6.805689688509E-2)[&rate=6.391507516204463E-4]:2.147839829826E-3)[&rate=6.391507516204463E-4]:3.354857051448E-1);
tree STATE_55710000 [&joint=-20969.049752891875,lnP=-20969.049752891875] = [&R] (32[&rate=5.490423697857501E-4]:1.194744705352E-2,(33[&rate=5.490423697857501E-4]:1.615163905347E-2,((((((((((62[&rate=5.490423697857501E-4]:3.999257108407E-1,((64[&rate=5.490423697857501E-4]:2.236426556917E-1,60[&rate=5.490423697857501E-4]:7.295772418497E-2)[&rate=5.490423697857501E-4]:4.003710986408E-2,65[&rate=5.490423697857501E-4]:1.129948340491E-1)[&rate=5.490423697857501E-4]:9.515005487389E-2)[&rate=5.490423697857501E-4]:1.450390519871E-1,(61[&rate=5.490423697857501E-4]:4.264087015402E-1,63[&rate=5.490423697857501E-4]:3.853128111292E-1)[&rate=5.490423697857501E-4]:1.185560612876E-1)[&rate=5.490423697857501E-4]:9.23600547259E-1,128[&rate=5.490423697857501E-4]:1.32883928269E0)[&rate=5.490423697857501E-4]:4.401449160868E-2,((118[&rate=5.490423697857501E-4]:7.71566548104E-1,69[&rate=5.490423697857501E-4]:7.825254522137E-1)[&rate=5.490423697857501E-4]:7.260594022097E-2,(((130[&rate=5.490423697857501E-4]:1.127318409081E-1,129[&rate=5.490423697857501E-4]:1.127318409081E-1)[&rate=5.490423697857501E-4]:3.486426360491E-3,132[&rate=5.490423697857501E-4]:1.189579932959E-1)[&rate=5.490423697857501E-4]:1.944017017287E-1,131[&rate=5.490423697857501E-4]:3.133596950246E-1)[&rate=5.490423697857501E-4]:3.965662179579E-1)[&rate=5.490423697857501E-4]:6.684073133705E-1)[&rate=5.490423697857501E-4]:1.10114354477E-1,(((44[&rate=5.490423697857501E-4]:5.213526766977E-1,45[&rate=5.490423697857501E-4]:5.186204362606E-1)[&rate=5.490423697857501E-4]:3.583970933519E-2,47[&rate=5.490423697857501E-4]:5.626568669071E-1)[&rate=5.490423697857501E-4]:4.565414219469E-2,((49[&rate=5.490423697857501E-4]:4.787573011519E-1,50[&rate=5.490423697857501E-4]:4.787573011519E-1)[&rate=5.490423697857501E-4]:5.088542055003E-2,((((48[&rate=5.490423697857501E-4]:2.424214118982E-1,41[&rate=5.490423697857501E-4]:1.987055649037E-1)[&rate=5.490423697857501E-4]:4.803900991009E-2,42[&rate=5.490423697857501E-4]:2.522090556881E-1)[&rate=5.490423697857501E-4]:3.3391518423E-2,(46[&rate=5.490423697857501E-4]:2.769206609219E-1,43[&rate=5.490423697857501E-4]:2.769206609219E-1)[&rate=5.490423697857501E-4]:5.786024105792E-2)[&rate=5.490423697857501E-4]:1.851289634948E-1,51[&rate=5.490423697857501E-4]:4.925874611032E-1)[&rate=5.490423697857501E-4]:4.251974147298E-2)[&rate=5.490423697857501E-4]:4.588140215421E-2)[&rate=5.490423697857501E-4]:1.094576286934E-1)[&rate=5.490423697857501E-4]:2.470831576903E-1,((127[&rate=5.490423697857501E-4]:2.742924086445E0,(121[&rate=5.490423697857501E-4]:2.089263398454E0,36[&rate=5.490423697857501E-4]:9.811343659604E-3)[&rate=5.490423697857501E-4]:2.1256479758E-1)[&rate=5.490423697857501E-4]:2.52600924983E-2,35[&rate=5.490423697857501E-4]:2.010608912722E-1)[&rate=5.490423697857501E-4]:2.232719055777E-4)[&rate=5.490423697857501E-4]:4.148348710318E-1,(((((40[&rate=5.490423697857501E-4]:4.912990560721E-1,((((101[&rate=5.490423697857501E-4]:8.344883163892E-1,((((((88[&rate=5.490423697857501E-4]:6.041648818432E-3,89[&rate=5.490423697857501E-4]:1.974027895545E-2)[&rate=5.490423697857501E-4]:2.284139325597E-1,87[&rate=5.490423697857501E-4]:2.344555813781E-1)[&rate=5.490423697857501E-4]:6.025675157792E-2,((92[&rate=5.490423697857501E-4]:1.490956649246E-1,(91[&rate=5.490423697857501E-4]:9.707439921984E-2,90[&rate=5.490423697857501E-4]:9.707439921984E-2)[&rate=5.490423697857501E-4]:5.202126570473E-2)[&rate=5.490423697857501E-4]:8.458204372481E-2,((86[&rate=5.490423697857501E-4]:1.571469080116E-1,((93[&rate=5.490423697857501E-4]:2.862093175217E-2,84[&rate=5.490423697857501E-4]:1.492230161516E-2)[&rate=5.490423697857501E-4]:4.126660246598E-2,85[&rate=5.490423697857501E-4]:5.618890408113E-2)[&rate=5.490423697857501E-4]:1.009580039305E-1)[&rate=5.490423697857501E-4]:1.778162882145E-2,83[&rate=5.490423697857501E-4]:1.749285368331E-1)[&rate=5.490423697857501E-4]:4.505054167927E-2)[&rate=5.490423697857501E-4]:7.473325444365E-2)[&rate=5.490423697857501E-4]:7.223201981623E-1,3[&rate=5.490423697857501E-4]:4.773065037212E-1)[&rate=5.490423697857501E-4]:6.787235322441E-2,((18[&rate=5.490423697857501E-4]:5.764365094021E-1,6[&rate=5.490423697857501E-4]:5.13422810772E-1)[&rate=5.490423697857501E-4]:4.222675128718E-2,(10[&rate=5.490423697857501E-4]:4.77564583331E-1,15[&rate=5.490423697857501E-4]:5.159207477145E-1)[&rate=5.490423697857501E-4]:9.452333489251E-2)[&rate=5.490423697857501E-4]:4.158408940689E-2)[&rate=5.490423697857501E-4]:9.513877292241E-1,(((((((13[&rate=5.490423697857501E-4]:5.420545019094E-1,19[&rate=5.490423697857501E-4]:5.804106662931E-1)[&rate=5.490423697857501E-4]:3.61983538351E-1,115[&rate=5.490423697857501E-4]:8.218462594385E-1)[&rate=5.490423697857501E-4]:2.035486514198E-1,((((114[&rate=5.490423697857501E-4]:9.940529311506E-2,104[&rate=5.490423697857501E-4]:1.596792657178E-1)[&rate=5.490423697857501E-4]:3.010941380621E-1,107[&rate=5.490423697857501E-4]:4.607734037799E-1)[&rate=5.490423697857501E-4]:6.678044521629E-2,109[&rate=5.490423697857501E-4]:5.467319311879E-1)[&rate=5.490423697857501E-4]:1.176389565329E-1,108[&rate=5.490423697857501E-4]:6.424530795017E-1)[&rate=5.490423697857501E-4]:4.40476077932E-1)[&rate=5.490423697857501E-4]:3.320882939823E-2,(116[&rate=5.490423697857501E-4]:9.322497475713E-1,(((139[&rate=5.490423697857501E-4]:3.021051907554E-1,111[&rate=5.490423697857501E-4]:1.26762725002E-1)[&rate=5.490423697857501E-4]:4.438248451829E-1,106[&rate=5.490423697857501E-4]:5.541492140206E-1)[&rate=5.490423697857501E-4]:3.119018087843E-1,(148[&rate=5.490423697857501E-4]:5.113912006898E-1,143[&rate=5.490423697857501E-4]:5.086514746624E-1)[&rate=5.490423697857501E-4]:3.32742013896E-1)[&rate=5.490423697857501E-4]:1.264726973692E-1)[&rate=5.490423697857501E-4]:1.263539926853E-1)[&rate=5.490423697857501E-4]:1.651943656622E-1,((((117[&rate=5.490423697857501E-4]:4.736241240417E-1,(30[&rate=5.490423697857501E-4]:2.593536890945E-1,4[&rate=5.490423697857501E-4]:8.675094936851E-2)[&rate=5.490423697857501E-4]:3.265992020704E-1)[&rate=5.490423697857501E-4]:1.343298037947E-1,((17[&rate=5.490423697857501E-4]:2.966749486289E-1,14[&rate=5.490423697857501E-4]:2.583187842452E-1)[&rate=5.490423697857501E-4]:2.250909176451E-1,113[&rate=5.490423697857501E-4]:4.834097018903E-1)[&rate=5.490423697857501E-4]:1.218044999185E-1)[&rate=5.490423697857501E-4]:1.8524594069E-2,(112[&rate=5.490423697857501E-4]:6.199782009794E-1,9[&rate=5.490423697857501E-4]:6.117590228973E-1)[&rate=5.490423697857501E-4]:3.760594898388E-3)[&rate=5.490423697857501E-4]:5.74500396485E-1,(105[&rate=5.490423697857501E-4]:5.720930476695E-1,110[&rate=5.490423697857501E-4]:5.940108558886E-1)[&rate=5.490423697857501E-4]:5.987488844196E-1)[&rate=5.490423697857501E-4]:1.077506943778E-1)[&rate=5.490423697857501E-4]:4.95476276782E-2,(142[&rate=5.490423697857501E-4]:8.194046079931E-1,(144[&rate=5.490423697857501E-4]:4.284043477887E-1,(141[&rate=5.490423697857501E-4]:2.987455121732E-1,145[&rate=5.490423697857501E-4]:3.014852382008E-1)[&rate=5.490423697857501E-4]:1.323985616428E-1)[&rate=5.490423697857501E-4]:3.855208081495E-1)[&rate=5.490423697857501E-4]:7.08735646152E-1)[&rate=5.490423697857501E-4]:6.03756283488E-3,((102[&rate=5.490423697857501E-4]:9.582684966328E-2,((140[&rate=5.490423697857501E-4]:5.444435693821E-1,11[&rate=5.490423697857501E-4]:5.636216515738E-1)[&rate=5.490423697857501E-4]:1.995292607727E-1,(23[&rate=5.490423697857501E-4]:6.173092684272E-1,(20[&rate=5.490423697857501E-4]:5.265333128517E-1,25[&rate=5.490423697857501E-4]:5.457113950434E-1)[&rate=5.490423697857501E-4]:8.255677749347E-2)[&rate=5.490423697857501E-4]:2.307731507685E-1)[&rate=5.490423697857501E-4]:3.984293619742E-1)[&rate=5.490423697857501E-4]:2.255918472664E-2,(((21[&rate=5.490423697857501E-4]:7.569493164299E-1,28[&rate=5.490423697857501E-4]:7.816068506763E-1)[&rate=5.490423697857501E-4]:5.724596118993E-2,1[&rate=5.490423697857501E-4]:5.255144200334E-2)[&rate=5.490423697857501E-4]:1.574756319259E-1,24[&rate=5.490423697857501E-4]:9.908489917375E-1)[&rate=5.490423697857501E-4]:2.891808782688E-1)[&rate=5.490423697857501E-4]:1.692164401242E-1)[&rate=5.490423697857501E-4]:2.117038376829E-1)[&rate=5.490423697857501E-4]:3.40661456247E-1)[&rate=5.490423697857501E-4]:4.568279328539E-1,39[&rate=5.490423697857501E-4]:3.181520902493E-1)[&rate=5.490423697857501E-4]:3.420839163781E-2,97[&rate=5.490423697857501E-4]:2.813222305209E-1)[&rate=5.490423697857501E-4]:1.071603590592E-1,147[&rate=5.490423697857501E-4]:5.168978901266E-1)[&rate=5.490423697857501E-4]:3.177821512577E-2)[&rate=5.490423697857501E-4]:3.122424594554E-2,146[&rate=5.490423697857501E-4]:6.427418812525E-1)[&rate=5.490423697857501E-4]:3.460874180219E-2,((96[&rate=5.490423697857501E-4]:4.614294603715E-1,99[&rate=5.490423697857501E-4]:4.969485860544E-1)[&rate=5.490423697857501E-4]:1.504949927946E-1,(98[&rate=5.490423697857501E-4]:5.856974244709E-1,((94[&rate=5.490423697857501E-4]:2.801846421704E-1,100[&rate=5.490423697857501E-4]:2.801846421704E-1)[&rate=5.490423697857501E-4]:1.667555777787E-1,95[&rate=5.490423697857501E-4]:5.316396735012E-1)[&rate=5.490423697857501E-4]:6.498671271843E-2)[&rate=5.490423697857501E-4]:3.988823088083E-2)[&rate=5.490423697857501E-4]:5.99616890144E-2)[&rate=5.490423697857501E-4]:4.616664672822E-3,((2[&rate=5.490423697857501E-4]:8.603283464616E-1,((26[&rate=5.490423697857501E-4]:6.414430077064E-1,(7[&rate=5.490423697857501E-4]:2.134518852379E-1,8[&rate=5.490423697857501E-4]:2.134518852379E-1)[&rate=5.490423697857501E-4]:3.211418074E-1)[&rate=5.490423697857501E-4]:6.065319210469E-2,((22[&rate=5.490423697857501E-4]:2.080035882103E-1,27[&rate=5.490423697857501E-4]:2.244419443746E-1)[&rate=5.490423697857501E-4]:4.149752708224E-1,31[&rate=5.490423697857501E-4]:6.777733795808E-1)[&rate=5.490423697857501E-4]:6.815843666874E-2)[&rate=5.490423697857501E-4]:3.417937904862E-1)[&rate=5.490423697857501E-4]:1.220255605318E0,16[&rate=5.490423697857501E-4]:2.209351075068E0)[&rate=5.490423697857501E-4]:4.378905595422E-1)[&rate=5.490423697857501E-4]:3.040395796432E-1,38[&rate=5.490423697857501E-4]:7.974822772067E-1)[&rate=5.490423697857501E-4]:4.210022035183E-1)[&rate=5.490423697857501E-4]:1.037940508661E-1,((126[&rate=5.490423697857501E-4]:1.109999163739E0,((119[&rate=5.490423697857501E-4]:1.268577724762E0,((138[&rate=5.490423697857501E-4]:2.622830310614E-1,136[&rate=5.490423697857501E-4]:1.307761817462E-1)[&rate=5.490423697857501E-4]:4.94661991036E-1,135[&rate=5.490423697857501E-4]:5.569450220974E-1)[&rate=5.490423697857501E-4]:3.636874971852E-1)[&rate=5.490423697857501E-4]:3.165296017451E-1,120[&rate=5.490423697857501E-4]:1.489216915548E0)[&rate=5.490423697857501E-4]:3.105943598755E-1)[&rate=5.490423697857501E-4]:5.59085720529E-1,(66[&rate=5.490423697857501E-4]:3.327663639019E-1,((122[&rate=5.490423697857501E-4]:3.976263429913E-1,(123[&rate=5.490423697857501E-4]:1.171423249188E-1,124[&rate=5.490423697857501E-4]:1.144100844817E-1)[&rate=5.490423697857501E-4]:2.804840180725E-1)[&rate=5.490423697857501E-4]:3.45493864165E-1,67[&rate=5.490423697857501E-4]:2.418476568157E-1)[&rate=5.490423697857501E-4]:9.091870708626E-2)[&rate=5.490423697857501E-4]:8.914433068096E-2)[&rate=5.490423697857501E-4]:2.980023904928E-1)[&rate=5.490423697857501E-4]:1.419942649706E-1,((125[&rate=5.490423697857501E-4]:7.253341750351E-1,((52[&rate=5.490423697857501E-4]:5.947656638227E-1,((29[&rate=5.490423697857501E-4]:6.607135362794E-1,(5[&rate=5.490423697857501E-4]:4.280077448826E-1,12[&rate=5.490423697857501E-4]:4.663639092661E-1)[&rate=5.490423697857501E-4]:8.750031194475E-2)[&rate=5.490423697857501E-4]:5.546643993885E-2,103[&rate=5.490423697857501E-4]:4.833032638894E-1)[&rate=5.490423697857501E-4]:1.775756134494E0)[&rate=5.490423697857501E-4]:1.575869248369E-1,(((133[&rate=5.490423697857501E-4]:5.450391948537E-1,(137[&rate=5.490423697857501E-4]:5.856282051437E-1,134[&rate=5.490423697857501E-4]:5.143953284315E-1)[&rate=5.490423697857501E-4]:5.068801210273E-4)[&rate=5.490423697857501E-4]:8.761588195745E-1,53[&rate=5.490423697857501E-4]:6.391185174599E-1)[&rate=5.490423697857501E-4]:7.929888781995E-2,((((79[&rate=5.490423697857501E-4]:2.954672100614E-1,(82[&rate=5.490423697857501E-4]:2.256081565797E-1,(78[&rate=5.490423697857501E-4]:7.774250638164E-2,72[&rate=5.490423697857501E-4]:5.582469816232E-2)[&rate=5.490423697857501E-4]:1.39646472116E-1)[&rate=5.490423697857501E-4]:7.807823156375E-2)[&rate=5.490423697857501E-4]:1.68024604175E-1,((81[&rate=5.490423697857501E-4]:2.690162748708E-1,80[&rate=5.490423697857501E-4]:2.690162748708E-1)[&rate=5.490423697857501E-4]:6.149853998166E-2,71[&rate=5.490423697857501E-4]:3.113367326607E-1)[&rate=5.490423697857501E-4]:1.247578213017E-1)[&rate=5.490423697857501E-4]:3.530841504977E-3,(73[&rate=5.490423697857501E-4]:2.90275778296E-1,77[&rate=5.490423697857501E-4]:2.847963262413E-1)[&rate=5.490423697857501E-4]:2.178427678563E-1)[&rate=5.490423697857501E-4]:3.732794329852E-1,(75[&rate=5.490423697857501E-4]:7.241644769401E-1,((76[&rate=5.490423697857501E-4]:4.660551298725E-1,74[&rate=5.490423697857501E-4]:4.660551298725E-1)[&rate=5.490423697857501E-4]:1.172536420588E-1,70[&rate=5.490423697857501E-4]:5.449526075478E-1)[&rate=5.490423697857501E-4]:1.408557050088E-1)[&rate=5.490423697857501E-4]:1.572335021974E-1)[&rate=5.490423697857501E-4]:5.834824847545E-1)[&rate=5.490423697857501E-4]:2.573846206836E-2)[&rate=5.490423697857501E-4]:1.915608213481E-1)[&rate=5.490423697857501E-4]:1.824808698883E-1,((59[&rate=5.490423697857501E-4]:1.826690121981E-1,((55[&rate=5.490423697857501E-4]:1.420745232292E-1,56[&rate=5.490423697857501E-4]:1.420745232292E-1)[&rate=5.490423697857501E-4]:1.395734526559E-2,(57[&rate=5.490423697857501E-4]:9.030770421968E-2,((54[&rate=5.490423697857501E-4]:2.267140364969E-2,58[&rate=5.490423697857501E-4]:8.004845283002E-2)[&rate=5.490423697857501E-4]:1.765320947279E-2,37[&rate=5.490423697857501E-4]:1.168273453629E-1)[&rate=5.490423697857501E-4]:8.999484539857E-3)[&rate=5.490423697857501E-4]:7.665312602388E-2)[&rate=5.490423697857501E-4]:1.844042239163E-2)[&rate=5.490423697857501E-4]:1.390422190652E-1,68[&rate=5.490423697857501E-4]:2.725309033943E-1)[&rate=5.490423697857501E-4]:4.686174748623E-1)[&rate=5.490423697857501E-4]:6.684796095619E-1)[&rate=5.490423697857501E-4]:1.239231096819E-2,34[&rate=5.490423697857501E-4]:1.128596238439E-2)[&rate=5.490423697857501E-4]:2.130403283345E-2)[&rate=5.490423697857501E-4]:1.275260054762E-3);
tree STATE_55800000 [&joint=-20969.3175940099,lnP=-20969.3175940099] = [&R] ((((125[&rate=5.961311020483049E-4]:7.620249292702E-1,((53[&rate=5.961311020483049E-4]:6.747320798199E-1,(133[&rate=5.961311020483049E-4]:4.438030584546E-1,(134[&rate=5.961311020483049E-4]:3.641018213749E-1,137[&rate=5.961311020483049E-4]:4.353346980871E-1)[&rate=5.961311020483049E-4]:4.956425077852E-2)[&rate=5.961311020483049E-4]:1.013008518334E0)[&rate=5.961311020483049E-4]:4.111569352464E-2,(((((80[&rate=5.961311020483049E-4]:2.417421274052E-2,81[&rate=5.961311020483049E-4]:2.417421274052E-2)[&rate=5.961311020483049E-4]:3.112889065494E-1,(73[&rate=5.961311020483049E-4]:3.549797359762E-1,77[&rate=5.961311020483049E-4]:3.495002839215E-1)[&rate=5.961311020483049E-4]:2.97984518068E-2)[&rate=5.961311020483049E-4]:4.929168679947E-2,(82[&rate=5.961311020483049E-4]:3.695544850201E-1,(71[&rate=5.961311020483049E-4]:2.666569466525E-1,((78[&rate=5.961311020483049E-4]:2.304058958904E-2,72[&rate=5.961311020483049E-4]:1.122781369728E-3)[&rate=5.961311020483049E-4]:2.698220674133E-1,79[&rate=5.961311020483049E-4]:2.928626570024E-1)[&rate=5.961311020483049E-4]:1.191549924134E-3)[&rate=5.961311020483049E-4]:6.728110001159E-2)[&rate=5.961311020483049E-4]:3.16386772336E-2)[&rate=5.961311020483049E-4]:3.826404545312E-1,((76[&rate=5.961311020483049E-4]:3.858820240659E-1,(74[&rate=5.961311020483049E-4]:3.467071477004E-1,70[&rate=5.961311020483049E-4]:3.08350983317E-1)[&rate=5.961311020483049E-4]:3.917487636548E-2)[&rate=5.961311020483049E-4]:3.519353989656E-1,75[&rate=5.961311020483049E-4]:7.378174230315E-1)[&rate=5.961311020483049E-4]:7.889290608223E-2)[&rate=5.961311020483049E-4]:5.943432357767E-1,(52[&rate=5.961311020483049E-4]:6.21938584249E-1,((29[&rate=5.961311020483049E-4]:6.655088554376E-1,(5[&rate=5.961311020483049E-4]:2.705723974014E-1,12[&rate=5.961311020483049E-4]:3.089285617848E-1)[&rate=5.961311020483049E-4]:2.497309785843E-1)[&rate=5.961311020483049E-4]:5.805825326051E-1,103[&rate=5.961311020483049E-4]:1.013214675714E0)[&rate=5.961311020483049E-4]:1.273017643096E0)[&rate=5.961311020483049E-4]:5.084864334062E-2)[&rate=5.961311020483049E-4]:5.125726706632E-2)[&rate=5.961311020483049E-4]:2.565596695868E-1)[&rate=5.961311020483049E-4]:4.791292205607E-1,((57[&rate=5.961311020483049E-4]:4.767256516002E-1,(((58[&rate=5.961311020483049E-4]:2.972757510902E-1,(37[&rate=5.961311020483049E-4]:1.233546489006E-1,54[&rate=5.961311020483049E-4]:4.685191666016E-2)[&rate=5.961311020483049E-4]:1.930467852497E-1)[&rate=5.961311020483049E-4]:1.763050366013E-2,59[&rate=5.961311020483049E-4]:2.957805716902E-1)[&rate=5.961311020483049E-4]:1.470038992041E-1,(55[&rate=5.961311020483049E-4]:3.970468157484E-1,56[&rate=5.961311020483049E-4]:3.970468157484E-1)[&rate=5.961311020483049E-4]:3.754093383425E-2)[&rate=5.961311020483049E-4]:3.120894026876E-2)[&rate=5.961311020483049E-4]:1.60287735626E-1,68[&rate=5.961311020483049E-4]:5.851008189201E-1)[&rate=5.961311020483049E-4]:4.89386664244E-1)[&rate=5.961311020483049E-4]:4.421082847438E-1,(((35[&rate=5.961311020483049E-4]:1.974731400329E-2,(121[&rate=5.961311020483049E-4]:2.121322279087E0,127[&rate=5.961311020483049E-4]:2.562418169497E0)[&rate=5.961311020483049E-4]:2.445243217703E-2)[&rate=5.961311020483049E-4]:6.615714053074E-3,(36[&rate=5.961311020483049E-4]:6.930855273515E-2,(((128[&rate=5.961311020483049E-4]:1.313844986301E0,((118[&rate=5.961311020483049E-4]:6.551705730145E-1,69[&rate=5.961311020483049E-4]:6.661294771241E-1)[&rate=5.961311020483049E-4]:3.513236192281E-1,(129[&rate=5.961311020483049E-4]:3.138127476515E-1,(132[&rate=5.961311020483049E-4]:2.465019491176E-1,(130[&rate=5.961311020483049E-4]:2.245248631366E-1,131[&rate=5.961311020483049E-4]:2.27264589164E-1)[&rate=5.961311020483049E-4]:1.923735995358E-2)[&rate=5.961311020483049E-4]:7.00505245613E-2)[&rate=5.961311020483049E-4]:5.556951432212E-1)[&rate=5.961311020483049E-4]:4.470768214559E-1)[&rate=5.961311020483049E-4]:8.281457082561E-3,(((60[&rate=5.961311020483049E-4]:2.036434412206E-1,62[&rate=5.961311020483049E-4]:3.954242631383E-1)[&rate=5.961311020483049E-4]:6.61907977797E-4,(64[&rate=5.961311020483049E-4]:3.321561301507E-1,65[&rate=5.961311020483049E-4]:1.81471198644E-1)[&rate=5.961311020483049E-4]:2.283415055438E-2)[&rate=5.961311020483049E-4]:2.749164802676E-1,(61[&rate=5.961311020483049E-4]:4.796211185114E-2,63[&rate=5.961311020483049E-4]:6.866221440098E-3)[&rate=5.961311020483049E-4]:6.230405395326E-1)[&rate=5.961311020483049E-4]:7.908498193973E-1)[&rate=5.961311020483049E-4]:1.995824419901E-1,(45[&rate=5.961311020483049E-4]:6.856482396532E-1,((47[&rate=5.961311020483049E-4]:1.329596632025E-1,44[&rate=5.961311020483049E-4]:1.274951823282E-1)[&rate=5.961311020483049E-4]:4.655562676861E-1,((51[&rate=5.961311020483049E-4]:4.974469052934E-1,(49[&rate=5.961311020483049E-4]:4.575000734815E-1,50[&rate=5.961311020483049E-4]:4.575000734815E-1)[&rate=5.961311020483049E-4]:3.448235093762E-2)[&rate=5.961311020483049E-4]:4.574313624472E-2,((41[&rate=5.961311020483049E-4]:3.822932224957E-1,(46[&rate=5.961311020483049E-4]:3.619013203214E-1,43[&rate=5.961311020483049E-4]:3.619013203214E-1)[&rate=5.961311020483049E-4]:7.503671091737E-2)[&rate=5.961311020483049E-4]:3.323644383822E-2,(48[&rate=5.961311020483049E-4]:1.204518940782E-1,42[&rate=5.961311020483049E-4]:8.220052795799E-2)[&rate=5.961311020483049E-4]:3.387936192502E-1)[&rate=5.961311020483049E-4]:1.003379708326E-1)[&rate=5.961311020483049E-4]:2.800348497902E-2)[&rate=5.961311020483049E-4]:9.532903007601E-2)[&rate=5.961311020483049E-4]:6.266443342925E-2)[&rate=5.961311020483049E-4]:2.979144818327E-2)[&rate=5.961311020483049E-4]:3.629817786978E-3)[&rate=5.961311020483049E-4]:5.997705209232E-1,(((40[&rate=5.961311020483049E-4]:6.200432995191E-1,(((96[&rate=5.961311020483049E-4]:5.125924771367E-1,99[&rate=5.961311020483049E-4]:5.481116028196E-1)[&rate=5.961311020483049E-4]:1.515984399838E-1,(((94[&rate=5.961311020483049E-4]:1.917789257476E-1,100[&rate=5.961311020483049E-4]:1.917789257476E-1)[&rate=5.961311020483049E-4]:1.56068619995E-1,95[&rate=5.961311020483049E-4]:4.325469992947E-1)[&rate=5.961311020483049E-4]:1.005751752017E-1,98[&rate=5.961311020483049E-4]:5.221932127476E-1)[&rate=5.961311020483049E-4]:1.556589065585E-1)[&rate=5.961311020483049E-4]:4.948321340815E-2,147[&rate=5.961311020483049E-4]:6.562970813483E-1)[&rate=5.961311020483049E-4]:2.112326735111E-2)[&rate=5.961311020483049E-4]:5.049097479563E-2,((((97[&rate=5.961311020483049E-4]:3.687645331091E-1,((101[&rate=5.961311020483049E-4]:5.969284647003E-1,((((142[&rate=5.961311020483049E-4]:1.861020831183E-1,(144[&rate=5.961311020483049E-4]:9.973989043505E-2,(145[&rate=5.961311020483049E-4]:8.68076930496E-2,141[&rate=5.961311020483049E-4]:8.406796702201E-2)[&rate=5.961311020483049E-4]:1.84116494404E-2)[&rate=5.961311020483049E-4]:8.08827406283E-2)[&rate=5.961311020483049E-4]:9.725192142585E-1,((((148[&rate=5.961311020483049E-4]:2.554333382015E-1,143[&rate=5.961311020483049E-4]:2.526936121742E-1)[&rate=5.961311020483049E-4]:5.17377540173E-1,(116[&rate=5.961311020483049E-4]:6.532384119891E-1,((106[&rate=5.961311020483049E-4]:1.474231637927E-1,111[&rate=5.961311020483049E-4]:1.63861519957E-1)[&rate=5.961311020483049E-4]:1.206353667906E-1,139[&rate=5.961311020483049E-4]:4.59839352501E-1)[&rate=5.961311020483049E-4]:4.454538540086E-1)[&rate=5.961311020483049E-4]:8.121630200181E-2)[&rate=5.961311020483049E-4]:5.870122316564E-2,((115[&rate=5.961311020483049E-4]:4.915835366482E-1,(13[&rate=5.961311020483049E-4]:3.712974193088E-1,19[&rate=5.961311020483049E-4]:4.096535836925E-1)[&rate=5.961311020483049E-4]:2.024778981612E-1)[&rate=5.961311020483049E-4]:1.49295759834E-2,(109[&rate=5.961311020483049E-4]:5.173983395283E-1,((114[&rate=5.961311020483049E-4]:2.003660749438E-1,104[&rate=5.961311020483049E-4]:2.606400475466E-1)[&rate=5.961311020483049E-4]:1.428191356732E-1,(107[&rate=5.961311020483049E-4]:1.107796810025E-1,108[&rate=5.961311020483049E-4]:1.080399549751E-1)[&rate=5.961311020483049E-4]:2.926795022173E-1)[&rate=5.961311020483049E-4]:9.47610741168E-2)[&rate=5.961311020483049E-4]:6.856682789773E-2)[&rate=5.961311020483049E-4]:2.86642824525E-1)[&rate=5.961311020483049E-4]:9.962003018565E-2,(((105[&rate=5.961311020483049E-4]:3.977022602945E-1,110[&rate=5.961311020483049E-4]:4.196200685136E-1)[&rate=5.961311020483049E-4]:3.319059813364E-1,(17[&rate=5.961311020483049E-4]:5.016233419075E-1,14[&rate=5.961311020483049E-4]:4.632671775238E-1)[&rate=5.961311020483049E-4]:2.93738324381E-1)[&rate=5.961311020483049E-4]:1.43526727664E-2,((117[&rate=5.961311020483049E-4]:6.133826310762E-1,(9[&rate=5.961311020483049E-4]:4.273183479135E-1,113[&rate=5.961311020483049E-4]:4.355375259955E-1)[&rate=5.961311020483049E-4]:1.751053790531E-1)[&rate=5.961311020483049E-4]:7.336944373488E-2,(112[&rate=5.961311020483049E-4]:5.725704751536E-1,(30[&rate=5.961311020483049E-4]:2.036509287791E-1,4[&rate=5.961311020483049E-4]:3.10481890531E-2)[&rate=5.961311020483049E-4]:4.839880395253E-1)[&rate=5.961311020483049E-4]:1.114418736299E-1)[&rate=5.961311020483049E-4]:8.734582588771E-2)[&rate=5.961311020483049E-4]:2.036095734929E-1)[&rate=5.961311020483049E-4]:1.10508094865E-2)[&rate=5.961311020483049E-4]:3.755237616342E-1,(((11[&rate=5.961311020483049E-4]:6.878122336627E-1,(140[&rate=5.961311020483049E-4]:6.038552790089E-1,(23[&rate=5.961311020483049E-4]:6.53584501409E-1,(20[&rate=5.961311020483049E-4]:5.572958590956E-1,25[&rate=5.961311020483049E-4]:5.764739412873E-1)[&rate=5.961311020483049E-4]:8.806946423137E-2)[&rate=5.961311020483049E-4]:5.438036664083E-2)[&rate=5.961311020483049E-4]:6.477887246212E-2)[&rate=5.961311020483049E-4]:3.326142843258E-1,(24[&rate=5.961311020483049E-4]:9.226574114529E-1,(1[&rate=5.961311020483049E-4]:6.723426736542E-2,(28[&rate=5.961311020483049E-4]:7.250656713897E-1,21[&rate=5.961311020483049E-4]:7.004081371432E-1)[&rate=5.961311020483049E-4]:1.284699658387E-1)[&rate=5.961311020483049E-4]:7.460122627924E-2)[&rate=5.961311020483049E-4]:1.936595174945E-1)[&rate=5.961311020483049E-4]:5.378504269948E-2,102[&rate=5.961311020483049E-4]:8.4581360305E-3)[&rate=5.961311020483049E-4]:2.791115805147E-1)[&rate=5.961311020483049E-4]:6.300689320663E-2,((((10[&rate=5.961311020483049E-4]:3.237549732323E-1,15[&rate=5.961311020483049E-4]:3.621111376158E-1)[&rate=5.961311020483049E-4]:3.826023297624E-1,6[&rate=5.961311020483049E-4]:6.899189468303E-1)[&rate=5.961311020483049E-4]:1.501021479252E-2,18[&rate=5.961311020483049E-4]:7.67942860253E-1)[&rate=5.961311020483049E-4]:2.410851128784E-1,((((88[&rate=5.961311020483049E-4]:1.051944212428E-1,89[&rate=5.961311020483049E-4]:1.188930513798E-1)[&rate=5.961311020483049E-4]:1.306319353952E-1,87[&rate=5.961311020483049E-4]:2.358263566379E-1)[&rate=5.961311020483049E-4]:1.360025239268E-1,(((85[&rate=5.961311020483049E-4]:8.049598557411E-2,83[&rate=5.961311020483049E-4]:8.049598557411E-2)[&rate=5.961311020483049E-4]:2.215995753012E-2,(86[&rate=5.961311020483049E-4]:7.888044851578E-2,(93[&rate=5.961311020483049E-4]:6.718845414749E-2,84[&rate=5.961311020483049E-4]:5.348982401047E-2)[&rate=5.961311020483049E-4]:2.539062450531E-2)[&rate=5.961311020483049E-4]:2.377549458845E-2)[&rate=5.961311020483049E-4]:1.136721272983E-1,(92[&rate=5.961311020483049E-4]:9.025659301224E-2,(91[&rate=5.961311020483049E-4]:4.117967853965E-2,90[&rate=5.961311020483049E-4]:4.117967853965E-2)[&rate=5.961311020483049E-4]:4.907691447259E-2)[&rate=5.961311020483049E-4]:1.397701075273E-1)[&rate=5.961311020483049E-4]:1.555008101622E-1)[&rate=5.961311020483049E-4]:5.563259536759E-1,3[&rate=5.961311020483049E-4]:3.884288068435E-1)[&rate=5.961311020483049E-4]:5.055306731373E-1)[&rate=5.961311020483049E-4]:4.538774037436E-1)[&rate=5.961311020483049E-4]:2.518313070035E-1)[&rate=5.961311020483049E-4]:7.437786709537E-1,((((22[&rate=5.961311020483049E-4]:3.20929439154E-1,27[&rate=5.961311020483049E-4]:3.373677953184E-1)[&rate=5.961311020483049E-4]:3.111701173923E-1,31[&rate=5.961311020483049E-4]:6.868940770944E-1)[&rate=5.961311020483049E-4]:2.985808930017E-1,((7[&rate=5.961311020483049E-4]:3.509610063803E-1,8[&rate=5.961311020483049E-4]:3.509610063803E-1)[&rate=5.961311020483049E-4]:4.036752319138E-1,26[&rate=5.961311020483049E-4]:8.614855533626E-1)[&rate=5.961311020483049E-4]:8.015380029509E-2)[&rate=5.961311020483049E-4]:1.747718725014E-1,2[&rate=5.961311020483049E-4]:9.328495823234E-1)[&rate=5.961311020483049E-4]:1.391419197166E0)[&rate=5.961311020483049E-4]:7.225980781502E-2)[&rate=5.961311020483049E-4]:5.117854966313E-3,39[&rate=5.961311020483049E-4]:4.449206394416E-1)[&rate=5.961311020483049E-4]:1.768986868986E-2,146[&rate=5.961311020483049E-4]:5.828290873664E-1)[&rate=5.961311020483049E-4]:3.765278124465E-3,16[&rate=5.961311020483049E-4]:2.551868712373E0)[&rate=5.961311020483049E-4]:2.041584880588E-1)[&rate=5.961311020483049E-4]:4.630988510779E-1,38[&rate=5.961311020483049E-4]:1.065327114464E0)[&rate=5.961311020483049E-4]:1.631718810314E-1)[&rate=5.961311020483049E-4]:3.427415811561E-1)[&rate=5.961311020483049E-4]:4.753192438205E-2,((((((((123[&rate=5.961311020483049E-4]:2.733917963606E-2,124[&rate=5.961311020483049E-4]:2.460693919894E-2)[&rate=5.961311020483049E-4]:3.102629595054E-1,122[&rate=5.961311020483049E-4]:3.376021391414E-1)[&rate=5.961311020483049E-4]:5.572781295942E-1,67[&rate=5.961311020483049E-4]:3.93607718395E-1)[&rate=5.961311020483049E-4]:1.080533531834E-1,(126[&rate=5.961311020483049E-4]:1.114369575445E0,((120[&rate=5.961311020483049E-4]:1.158786319348E0,119[&rate=5.961311020483049E-4]:1.254676730307E0)[&rate=5.961311020483049E-4]:9.341636976218E-2,((138[&rate=5.961311020483049E-4]:1.840013165656E-1,136[&rate=5.961311020483049E-4]:5.249446725038E-2)[&rate=5.961311020483049E-4]:6.742069818966E-1,135[&rate=5.961311020483049E-4]:6.582082984621E-1)[&rate=5.961311020483049E-4]:3.41939596128E-1)[&rate=5.961311020483049E-4]:5.519789980189E-1)[&rate=5.961311020483049E-4]:6.344656858187E-1)[&rate=5.961311020483049E-4]:8.895724258207E-3,66[&rate=5.961311020483049E-4]:5.105567958365E-1)[&rate=5.961311020483049E-4]:4.054318911019E-1,33[&rate=5.961311020483049E-4]:3.653663214398E-2)[&rate=5.961311020483049E-4]:4.330642721705E-2,32[&rate=5.961311020483049E-4]:7.436360730632E-2)[&rate=5.961311020483049E-4]:2.112211016434E-2,34[&rate=5.961311020483049E-4]:1.174035256897E-1)[&rate=5.961311020483049E-4]:3.598983019782E-2);
```
